## Supplemental_Data_Files for "Common genetic variation associated with Mendelian disease severity revealed through cryptic phenotype analysis": SupplementalDataFile_10.txt (part 6 of 21)

```
4:42122289 C T 0.049839 2.2579e-05
4:42125963 A G 0.097496 -2.0524e-05
4:42141671 G A 0.379782 1.1531e-04
4:42150774 G A 0.478583 1.0467e-04
4:42151083 T C 0.038745 1.4542e-05
4:42152351 A C 0.293134 7.8965e-05
4:42161220 T C 0.329415 8.1569e-05
4:42165799 C T 0.072088 5.4545e-05
4:42166827 G A 0.021114 8.1797e-05
4:42181863 A G 0.440851 4.7092e-05
4:42183535 A G 0.065470 -4.5604e-05
4:42185832 T G 0.024606 3.8225e-05
4:42189255 C T 0.124056 -7.8889e-06
4:42193265 C T 0.096707 4.5438e-05
4:42193517 C A 0.074058 4.4908e-06
4:42194357 C T 0.075188 5.7067e-06
4:42198958 G A 0.020468 -3.6822e-06
4:42199292 C T 0.229390 -1.1344e-05
4:42200048 T G 0.445100 3.9528e-05
4:42201795 C T 0.068271 1.0761e-05
4:42204006 G A 0.315464 1.2769e-05
4:42204637 A G 0.092394 5.8032e-05
4:42205264 T G 0.416660 1.2081e-05
4:42207549 C T 0.717103 3.4235e-05
4:42211989 G A 0.128714 -1.0559e-04
4:42213011 T C 0.037222 -1.2627e-04
4:42213058 C T 0.086989 3.1538e-06
4:42215348 A G 0.037657 3.1531e-05
4:42218006 C T 0.879716 4.4873e-05
4:42219146 G A 0.313140 5.4705e-05
4:42221782 G A 0.105065 1.9302e-05
4:42224011 T C 0.525955 3.4750e-05
4:42226738 T G 0.800646 1.2588e-05
4:42234799 A G 0.070186 4.8055e-06
4:42237898 A G 0.382492 2.1716e-05
4:42239456 T G 0.267953 -8.0441e-06
4:42242541 A G 0.074474 -1.3800e-04
4:42244458 C T 1.938087 2.5550e-06
4:42251510 A G 0.025453 -3.6315e-05
4:42254409 A C 0.039287 5.0369e-05
4:42257861 A G 0.050247 -6.1831e-05
4:42260772 A G 0.464659 -2.6666e-05
4:42266073 C T 0.647401 5.3099e-05
4:42266141 A G 0.045223 -6.7885e-05
4:42266804 A G 0.045914 -3.6061e-05
4:42270220 T C 0.279511 3.3671e-06
4:42270469 A G 0.086905 -1.3976e-04
4:42274705 C T 1.311365 -8.6294e-08
4:42281042 C T 1.040452 2.2224e-06
4:42281427 C A 0.066032 1.8217e-05
4:42285861 G A 0.043743 -4.3994e-05
4:42287348 T C 1.097853 -2.2583e-05
4:42295915 G A 1.486814 -2.0906e-05
4:42295976 T G 1.955660 6.9124e-05
4:42307718 C T 0.143936 7.7031e-05
4:42309609 G T 0.248884 1.6668e-05
4:42322167 C A 0.042136 -5.5528e-05
4:42325687 A G 0.022366 3.5735e-05
4:42326229 G T 1.515533 -1.6405e-05
4:42330823 T C 1.504026 -3.2353e-05
4:42339850 T C 0.120508 -2.9510e-05
4:42342068 C T 0.034175 3.4095e-05
4:42342123 T C 0.040124 2.6254e-05
4:42344051 T C 1.145179 -1.9288e-05
4:42350442 G A 1.388546 -1.8543e-06
4:42352660 G A 0.048339 1.4542e-05
4:42355742 A C 0.065528 -6.3690e-05
4:42355935 G A 0.021928 8.4625e-07
4:42358088 A G 0.314192 2.4245e-07
4:42361620 G T 1.943381 -1.2819e-05
4:42368901 T C 0.525727 -3.6591e-05
4:42374010 A G 0.078969 1.1005e-06
4:42386601 C T 1.650222 1.7217e-05
4:42386838 T G 0.254220 -1.0721e-05
4:42389504 G A 0.028972 -4.9411e-05
4:42390871 C A 0.525367 4.8915e-06
4:42391601 T C 0.067164 -4.6097e-05
4:42393630 T C 1.618524 2.6178e-05
4:42398830 T C 0.041886 -8.3538e-05
4:42399163 A C 0.057372 2.5601e-05
4:42407055 G A 1.418501 -3.1003e-06
4:42411281 T C 0.025976 2.5970e-05
4:42429515 A G 0.078411 -7.9950e-06
4:42430886 A G 0.468849 1.2413e-05
4:42435148 C A 0.032548 -1.4110e-05
4:42435440 C T 0.777056 4.7137e-06
4:42447367 T C 0.036982 -3.9651e-05
4:42453253 T C 0.385391 -3.0013e-05
4:42457348 C T 0.042607 4.3832e-05
4:42460994 C T 0.020727 1.5692e-05
4:42476033 C T 1.179250 4.6735e-06
4:42477185 A G 0.087788 -9.2767e-06
4:42489975 C G 0.029643 1.2260e-05
4:42490704 G A 0.385836 -2.5758e-05
4:42499224 C T 0.716026 -4.1133e-05
4:42501035 C T 0.036554 -2.2018e-05
4:42504438 C A 0.800153 4.1164e-05
4:42511312 A G 0.100816 1.3390e-05
4:42522504 G T 0.135312 3.3017e-05
4:42523092 T C 0.318373 -7.0361e-05
4:42527623 C T 0.067784 -3.5041e-05
4:42556540 T C 0.817585 4.8774e-05
4:42568287 T C 0.384985 -1.7894e-05
4:42575586 A G 0.072922 -3.3006e-05
4:42576420 C T 0.366134 -2.3816e-05
4:42576472 A G 0.223967 -2.5927e-05
4:42590974 C G 0.622857 -2.4832e-05
4:42597657 G A 0.064678 8.2231e-06
4:42613055 C G 0.023564 -2.0400e-05
4:42623407 G A 0.436456 7.8732e-06
4:42639186 G A 0.990513 1.5651e-06
4:42649935 T G 1.210565 -7.2539e-05
4:42651843 C T 0.034775 1.6814e-05
4:42652004 A G 1.397725 1.2822e-05
4:42656786 A C 0.119051 -1.1185e-04
4:42657423 C T 0.549665 -2.2168e-05
4:42660575 G C 1.431552 3.0830e-05
4:42661971 A C 0.252156 -5.5622e-05
4:42663182 G T 0.491053 6.8208e-06
4:42663226 C T 0.058365 -8.0582e-06
4:42668269 T C 0.098486 -2.7850e-06
4:42676234 A G 1.669005 -1.3677e-05
4:42690604 G A 0.916237 -1.9919e-05
4:42716357 G A 0.180756 -1.2677e-05
4:42718245 G T 0.066564 -1.3225e-04
4:42718502 C T 0.158912 -1.1895e-05
4:42719235 T C 0.028589 -1.0478e-04
4:42720455 G A 0.029796 7.5846e-08
4:42727607 T C 0.025466 2.0430e-05
4:42728457 A G 0.173472 -2.7861e-05
4:42736454 G A 0.056694 -1.0561e-04
4:42751332 C A 0.381512 -2.3050e-05
4:42752008 G A 0.057479 -3.0560e-05
4:42759382 C T 0.050887 -1.3856e-04
4:42759802 T C 0.136059 -2.0683e-05
4:42772104 C T 0.380704 -3.0177e-05
4:42778455 C T 0.141687 -3.1231e-05
4:42790839 T G 0.254564 1.0687e-04
4:42792526 A C 0.037647 2.6095e-06
4:42792854 A G 0.072017 -1.3620e-05
4:42798843 C A 0.441643 5.6406e-05
4:42805879 G T 0.185151 -2.8287e-05
4:42810102 A C 1.523147 2.5472e-05
4:42823257 C T 1.272078 9.9606e-06
4:42830426 T C 0.970749 3.8355e-05
4:42836941 G A 0.214606 -2.9388e-06
4:42837176 G T 1.809968 3.7240e-05
4:42838771 A G 0.155806 1.2848e-04
4:42843157 A G 0.133381 3.3061e-05
4:42847336 C A 0.979721 1.1001e-05
4:42856860 T C 0.761470 -1.4014e-05
4:42867440 C T 0.049559 1.7302e-05
4:42895423 T C 0.114461 5.6920e-06
4:42895871 A G 0.790993 1.7890e-05
4:42896874 T C 0.057434 -5.9543e-05
4:42898385 T C 0.065272 4.2869e-05
4:42904007 C T 0.280232 -4.2954e-05
4:42907893 C T 0.036804 -8.7426e-06
4:42914565 A C 0.420624 1.5312e-05
4:42919306 T C 0.035275 -1.3981e-05
4:42921359 T C 0.500566 -1.5638e-05
4:42921938 A G 0.059848 -7.7878e-05
4:42937585 C T 0.319145 9.2326e-05
4:42943613 C A 0.369178 8.8584e-05
4:42958787 A C 0.047521 -2.4502e-05
4:42964453 A G 0.538250 -2.4997e-05
4:42974352 C T 0.027849 9.5523e-05
4:42988491 A C 0.680573 7.3480e-05
4:42995273 T C 0.049251 2.7293e-05
4:43000263 G A 0.044262 2.1376e-05
4:43001353 T C 0.064422 6.8852e-05
4:43002727 G T 0.075740 6.7912e-05
4:43009354 G A 0.049426 2.8493e-05
4:43011209 G A 0.524656 2.0463e-05
4:43019691 A G 0.040361 -1.0040e-04
4:43020165 G A 0.110356 6.8793e-05
4:43043513 T C 0.933718 7.5821e-05
4:43065682 T C 0.576829 -5.7948e-05
4:43074859 T C 0.048602 -1.1443e-06
4:43086873 T C 1.920119 3.1184e-05
4:43092845 T C 1.510252 2.9366e-05
4:43106517 C T 1.561603 5.2028e-05
4:43109955 G T 0.137688 -2.9513e-05
4:43124409 C T 0.750749 -2.1684e-05
4:43135076 G A 0.171350 3.3716e-05
4:43147613 A G 0.287548 -2.0680e-05
4:43149351 G T 1.734955 -1.3917e-04
4:43165404 A G 0.024385 1.4224e-08
4:43166477 C A 0.641669 -3.3136e-05
4:43173290 G A 0.127431 1.0211e-04
4:43196539 C T 1.492806 -3.5595e-05
4:43222331 A G 0.033882 1.6009e-05
4:43225971 G T 0.089226 -1.7407e-04
4:43232359 G A 0.954871 8.5665e-06
4:43237359 G A 0.102718 -7.5573e-05
4:43243521 G A 0.560139 7.9118e-05
4:43246530 T C 0.031984 3.9504e-05
4:43254767 A G 0.025924 8.8056e-05
4:43258932 A G 1.370272 3.9574e-05
4:43272055 C T 0.049903 -1.9111e-04
4:43280771 C T 0.063438 -1.7348e-04
4:43284781 A G 0.079015 -2.9114e-05
4:43295002 T C 0.124286 -1.6194e-04
4:43302530 T A 0.775715 3.9643e-05
4:43308965 C T 0.071900 -2.0321e-05
4:43319436 A G 0.059086 -7.8000e-05
4:43329681 C T 0.476807 -1.4742e-06
4:43342783 T G 0.030332 6.9011e-05
4:43352561 T G 0.041585 1.8122e-05
4:43364962 C T 1.967332 -6.0124e-06
4:43366872 A G 0.056827 4.5028e-05
4:43372097 G A 0.296538 8.7007e-06
4:43382474 T C 0.091822 5.8254e-05
4:43385180 C T 0.227423 -9.0613e-05
4:43389907 G A 0.155527 1.9356e-05
4:43390340 G A 0.088742 1.9778e-06
4:43390391 A G 0.060345 4.9816e-06
4:43393207 C T 1.651241 2.2398e-04
4:43416625 G A 0.068511 -6.5719e-05
4:43444471 C T 0.174693 -1.1710e-04
4:43445254 G A 0.115260 -2.0261e-04
4:43458359 T C 0.052607 -2.7843e-05
4:43458362 T C 0.138168 -1.9781e-04
4:43471436 A G 0.041150 2.5296e-05
4:43489631 A G 0.122826 9.7607e-06
4:43491695 T C 0.028488 1.4919e-04
4:43495550 G T 0.072319 1.0343e-04
4:43496308 C T 0.023314 -7.7691e-05
4:43501130 A T 0.056596 -4.9204e-05
4:43506538 C T 0.023892 5.6656e-05
4:43510295 G A 0.065941 7.9929e-05
4:43514179 C A 0.065133 1.9067e-05
4:43520683 G T 0.090391 5.3005e-06
4:43523829 T C 0.168286 -2.7272e-04
4:43535415 G A 1.832032 9.7970e-06
4:43537600 G T 0.164284 -5.0902e-05
4:43543515 G A 1.820575 1.4864e-05
4:43548148 G A 0.032548 -3.8865e-05
4:43560111 T G 1.837092 1.6402e-05
4:43560388 A G 0.063120 -1.5120e-05
4:43567853 G A 0.041737 -4.2974e-05
4:43589876 T C 0.042428 -3.2722e-05
4:43596834 C T 0.023382 -6.5251e-05
4:43604121 T C 0.056502 -4.7127e-05
4:43609195 T C 0.026183 1.0562e-04
4:43611787 G T 0.597400 6.5701e-05
4:43617490 G A 1.817456 3.9863e-05
4:43626609 C T 0.071773 1.1917e-04
4:43635461 A G 0.059969 -2.5032e-05
4:43642674 T C 0.132397 8.0648e-06
4:43646052 G T 0.175426 -7.5071e-05
4:43646355 T C 0.101329 -8.8193e-05
4:43654480 T C 0.034743 1.5905e-05
4:43656196 G A 1.781266 1.7535e-05
4:43656260 G A 1.743355 1.5846e-05
4:43678731 C A 0.053938 -4.0811e-05
4:43686113 A G 0.038530 1.9969e-05
4:43704510 A G 0.030221 4.4007e-05
4:43714847 C T 0.053117 -4.6870e-05
4:43716533 A G 0.073435 2.1159e-04
4:43730186 T A 0.027862 1.6728e-04
4:43731253 G A 0.127136 2.9313e-06
4:43742391 G A 1.184868 -4.4985e-06
4:43756014 T C 0.143157 -4.6133e-04
4:43756450 A G 1.854191 4.4420e-05
4:43756789 T C 0.037235 -2.2433e-04
4:43769656 C T 0.080540 2.7313e-05
4:43769781 T C 0.128824 -3.7434e-05
4:43771273 C A 0.038842 -4.9058e-05
4:43775511 G A 0.230572 1.0127e-05
4:43778467 C T 0.027112 -4.7807e-05
4:43781839 C T 1.055489 -6.1072e-06
4:43785765 A C 0.047242 -1.8250e-06
4:43785961 T C 0.068193 -1.9058e-05
4:43787479 T C 0.205385 1.8726e-04
4:43802471 G A 0.031338 -2.6913e-05
4:43810538 T C 0.583843 1.5712e-05
4:43823868 T C 0.523916 2.8422e-05
4:43823958 A C 0.064172 -9.0312e-06
4:43826792 A G 0.031714 -3.4776e-05
4:43832158 G T 0.247956 -2.1797e-05
4:43838724 T C 0.058417 -2.9318e-05
4:43839384 T C 0.041539 4.3544e-06
4:43852206 G A 1.587994 3.3581e-05
4:43855149 A G 0.125624 -1.0952e-05
4:43862244 T C 0.118129 -2.9997e-06
4:43868117 G A 0.024197 2.6978e-05
4:43876490 A G 0.452078 2.8445e-06
4:43878456 T G 0.124040 -2.4575e-05
4:43885430 G A 0.072776 1.1215e-06
4:43886795 A G 0.100381 -1.7665e-05
4:43893389 A C 0.099171 -7.4947e-05
4:43901148 G A 0.181035 -2.3145e-05
4:43905805 T C 0.054139 4.7365e-05
4:43906394 C T 0.078891 -1.7059e-05
4:43915841 C A 0.259667 -4.9393e-06
4:43924802 T G 0.162849 -4.8744e-05
4:43934001 T C 1.331278 9.8981e-06
4:43947606 T C 0.400377 8.0507e-05
4:43951981 G A 1.110560 -5.4906e-05
4:43957808 T C 0.068687 1.6618e-05
4:43964533 A G 0.112073 -1.4387e-04
4:43964589 A G 1.649056 -5.2018e-06
4:43964767 T G 0.041789 -6.0977e-05
4:43971237 A G 0.398578 1.1634e-05
4:43977881 C A 0.048823 -1.1425e-05
4:43979608 T G 0.347075 1.8444e-05
4:43980417 A C 0.130830 -1.7389e-04
4:43981339 A G 0.078330 -5.2121e-05
4:43981875 A G 0.235298 5.8443e-06
4:43982856 T A 0.133163 9.6551e-05
4:44002938 T C 0.025271 6.2780e-05
4:44004568 G A 0.066122 -2.2894e-05
4:44004735 T C 0.045463 2.0617e-06
4:44004872 T C 0.105980 2.6001e-04
4:44006322 A C 0.365780 3.2954e-06
4:44010465 G T 0.050536 -1.0097e-06
4:44019912 C T 0.074182 -1.2585e-04
4:44035289 T C 0.043811 -4.1345e-05
4:44035794 T G 0.363115 2.8667e-05
4:44037652 A C 0.224655 -2.2264e-05
4:44045793 T G 0.126841 -9.4493e-05
4:44056011 C A 0.099070 -1.4087e-05
4:44059971 C T 0.066616 2.0132e-05
4:44065589 T C 0.030650 2.6272e-05
4:44067549 C T 0.632698 -1.2608e-04
4:44093676 T C 0.105263 2.4012e-05
4:44094408 C A 0.061195 3.6094e-05
4:44129577 A G 0.182424 -4.3088e-05
4:44130336 A G 0.121855 1.7929e-04
4:44133945 A G 0.085000 -6.4029e-05
4:44139629 C T 0.060319 1.8376e-05
4:44139728 G A 0.204963 -1.6288e-05
4:44146447 G C 0.112881 -5.0475e-05
4:44152042 A G 0.183336 7.1834e-06
4:44152766 T C 0.331287 -3.6666e-05
4:44153215 T C 0.039095 2.1153e-05
4:44156938 C T 0.098723 -1.0686e-05
4:44162832 C G 0.032594 5.0090e-05
4:44168029 C T 0.022392 -9.3934e-05
4:44173592 C T 0.031802 -4.6298e-05
4:44186433 A G 0.247820 5.9705e-06
4:44189102 A G 0.037222 -1.9549e-05
4:44189884 A G 0.067041 -4.2340e-05
4:44208742 C G 0.094977 -1.3289e-04
4:44211484 C T 0.029202 2.4955e-06
4:44212165 G A 0.413947 -2.5175e-05
4:44221870 C T 0.058992 -4.7753e-06
4:44224500 G T 0.473971 -2.1985e-05
4:44244147 A T 0.927188 -1.8368e-05
4:44258348 A G 0.322095 1.2237e-05
4:44261451 T G 0.053315 -1.4463e-04
4:44264963 G A 0.079858 6.1262e-05
4:44280953 T C 0.063312 -6.3762e-06
4:44282704 G C 0.051432 1.6760e-05
4:44282876 A G 1.744397 1.0207e-04
4:44283216 T C 0.087252 1.2760e-04
4:44289729 A C 0.627806 1.2736e-04
4:44290591 T C 0.210838 -5.0598e-06
4:44293646 C T 0.101904 -1.4624e-05
4:44296686 C T 0.023642 -4.1215e-05
4:44297909 A C 0.165222 -3.8913e-05
4:44312247 C T 0.085798 -5.9124e-06
4:44344941 A G 0.309067 -4.9995e-06
4:44351013 G A 1.217871 -1.0349e-04
4:44351229 C T 0.182651 1.0849e-05
4:44354906 C T 1.698447 -9.5997e-06
4:44358412 G A 0.323475 -3.9648e-05
4:44367358 A G 0.087486 -7.9290e-05
4:44379464 C G 0.036197 1.5753e-05
4:44379852 T C 0.024775 8.8275e-06
4:44384123 T C 1.697642 -3.9438e-05
4:44397375 T G 0.601172 2.8632e-05
4:44398736 G T 0.199763 -4.4858e-05
4:44400190 G T 0.156744 3.4006e-05
4:44401580 A G 0.372135 1.0186e-05
4:44401741 G A 0.056447 -4.7750e-05
4:44419747 C T 0.034616 -2.7479e-05
4:44423265 A G 0.038488 7.9499e-05
4:44423722 C T 0.178948 2.2194e-05
4:44426527 G A 0.162262 -2.1760e-05
4:44433492 T C 1.749038 -3.8475e-05
4:44447362 T G 1.168344 -2.3592e-05
4:44451546 T C 0.435333 -1.8485e-05
4:44454734 A G 0.289677 9.7852e-06
4:44454971 T G 0.040507 4.3498e-05
4:44457045 A C 0.038524 -4.4287e-05
4:44459111 A C 0.032691 2.9858e-05
4:44463404 C T 1.967124 4.8543e-07
4:44484047 A G 0.063630 -1.2755e-05
4:44486112 A G 0.043191 -5.2510e-05
4:44489313 A G 0.072698 -6.5428e-06
4:44492235 T C 0.139379 1.7763e-05
4:44492585 C A 1.561012 3.8919e-05
4:44497120 G A 0.050351 -5.6490e-06
4:44509953 T C 0.053636 2.1645e-06
4:44514468 T C 0.691261 -2.1273e-05
4:44521993 A C 0.644038 -7.9990e-07
4:44524335 T C 0.281345 -1.0788e-06
4:44536354 G A 1.123154 -6.7029e-06
4:44542952 C T 0.842279 1.5793e-05
4:44546645 A G 0.058255 -5.9303e-05
4:44547601 A C 0.191649 3.2485e-05
4:44574910 T C 0.648365 -4.1045e-06
4:44575509 A T 0.051065 2.2938e-05
4:44580804 A G 1.100589 -3.9520e-06
4:44585582 A G 0.031815 5.8900e-05
4:44601764 G T 0.565621 1.0901e-06
4:44601897 A G 1.631175 1.9440e-05
4:44603068 C A 1.669196 5.0002e-06
4:44622116 G A 0.022824 -6.6239e-05
4:44637336 A G 0.139110 4.7697e-05
4:44646143 T C 1.243519 -1.1421e-05
4:44652030 T C 0.140171 -3.1700e-05
4:44654002 A G 0.162972 -9.8431e-06
4:44667673 C T 0.108629 1.0829e-04
4:44678843 G A 0.125497 9.2597e-05
4:44686620 G A 0.102134 -9.5215e-05
4:44687401 G A 1.548496 -5.1417e-06
4:44700454 A G 0.048845 -4.1757e-05
4:44702720 C T 0.453052 2.4482e-06
4:44705595 A G 1.280527 -1.9868e-05
4:44727207 C T 0.040932 2.3837e-05
4:44728530 G A 0.083873 1.0048e-04
4:44756984 T C 1.226258 -2.1710e-05
4:44766959 A C 0.107668 -5.0679e-05
4:44773255 C T 0.051767 -5.5660e-06
4:44780461 T C 0.081900 2.6878e-05
4:44781164 C T 0.052305 6.9542e-05
4:44781238 T G 0.029864 -2.3756e-05
4:44794074 G A 0.034869 4.0647e-05
4:44803690 T G 0.034301 -5.9618e-05
4:44804651 A G 0.163268 -9.8391e-05
4:44818200 G A 0.091160 3.5304e-06
4:44824962 T C 0.065343 2.5134e-05
4:44829732 T C 0.125734 6.7451e-05
4:44833934 A G 0.055574 6.7005e-05
4:44840696 T C 0.095458 2.4308e-05
4:44850754 T C 0.048771 -4.2179e-05
4:44851351 G A 0.034934 2.0581e-05
4:44859638 A C 0.925056 -1.2234e-05
4:44864639 C T 1.532148 5.3493e-05
4:44871784 G A 0.864500 -8.4550e-05
4:44887676 A G 0.063344 -6.4526e-05
4:44888330 G T 1.903371 8.1363e-05
4:44897277 C T 0.946445 4.3993e-05
4:44897911 C A 0.537234 -1.3359e-05
4:44904159 T C 0.079466 2.9217e-05
4:44909419 C T 1.700018 1.1036e-04
4:44909490 A G 0.036034 -1.6420e-04
4:44909547 G A 0.191376 -5.1864e-05
4:44920888 G A 0.022233 1.4403e-04
4:44921565 A G 0.406550 1.1454e-05
4:44936965 T G 0.240741 7.3884e-05
4:44941839 C T 0.063844 -3.0662e-05
4:44946092 C A 0.211727 6.5249e-05
4:44946411 A G 0.061079 -1.0366e-05
4:44955488 G A 0.595411 9.4712e-05
4:44965841 C A 0.110943 8.8911e-06
4:44968118 C G 1.619267 2.0937e-05
4:44969268 G T 0.054149 -2.5784e-05
4:44984763 T C 0.051896 -9.1317e-05
4:44993547 A G 0.045230 -3.6335e-05
4:44994575 A C 0.039154 1.9231e-05
4:44995914 G T 1.015898 1.5761e-05
4:44996999 G A 0.109781 -8.2341e-05
4:44997713 A G 0.086879 3.3544e-05
4:45001697 C T 0.067593 2.1509e-06
4:45009414 G T 1.634668 -2.9484e-06
4:45010646 A G 0.195125 -2.0209e-05
4:45013657 C T 0.039092 2.8936e-06
4:45018583 G A 0.380665 1.5920e-05
4:45021323 G C 1.692394 3.1458e-05
4:45030609 G A 0.546143 -1.3916e-05
4:45033238 C G 0.496155 1.1242e-05
4:45036829 C T 0.389812 3.2003e-06
4:45040966 T C 0.139610 -1.6970e-04
4:45041616 G T 0.531197 3.5889e-05
4:45050030 G A 0.161661 2.4776e-04
4:45056440 A G 0.042870 7.2542e-06
4:45077284 G T 0.125513 1.0395e-06
4:45079676 A G 0.497369 5.3192e-05
4:45084543 T G 1.621562 2.9370e-05
4:45086083 T C 0.029514 -1.8598e-05
4:45091119 A G 0.049962 7.3166e-05
4:45093562 G T 1.885380 -1.1237e-05
4:45113729 T C 0.036846 -9.8744e-05
4:45114679 G A 0.072371 -2.8215e-04
4:45117625 A G 0.233337 -4.0037e-05
4:45117658 T C 0.299414 -3.5470e-06
4:45127549 C A 0.028605 -3.3000e-05
4:45131089 A G 0.561989 2.8869e-05
4:45133153 G C 0.023817 -7.9468e-05
4:45135077 A G 0.035074 3.9683e-06
4:45136996 A G 0.069917 1.1873e-04
4:45160908 C T 0.637654 -6.9261e-05
4:45163333 C G 0.942492 4.2354e-05
4:45163910 C T 0.051127 -2.4312e-05
4:45167223 C A 0.034879 -2.9538e-05
4:45174021 G A 0.177234 1.8168e-04
4:45182527 G A 0.867654 1.6804e-05
4:45188855 A G 0.230371 1.0686e-05
4:45190715 G A 0.030792 1.0598e-04
4:45191317 G A 0.193716 1.3263e-05
4:45192515 G A 0.074957 5.7291e-06
4:45201371 G A 0.088596 -2.2377e-05
4:45201739 A C 0.041666 5.8213e-06
4:45202638 T G 0.227495 5.3139e-06
4:45202674 C T 0.991178 -3.5558e-05
4:45206317 A G 0.027229 1.0058e-04
4:45218866 T C 0.223064 -5.6408e-06
4:45228329 C T 0.073555 1.4060e-05
4:45228806 T C 0.025025 -7.3414e-05
4:45228977 G A 0.040199 7.3485e-05
4:45229928 A G 0.052941 -1.1196e-04
4:45238010 A C 0.624804 -3.4847e-05
4:45251018 T C 0.087113 -3.3469e-05
4:45252528 T C 0.125663 5.4327e-05
4:45312846 G C 0.034291 -3.9692e-05
4:45314910 C T 0.072231 1.6084e-04
4:45330202 C T 1.412542 3.8895e-05
4:45330751 G A 0.653876 7.8810e-06
4:45364914 C G 0.196073 5.6596e-05
4:45369362 C T 0.033613 1.2476e-04
4:45374305 A G 1.162245 2.4815e-05
4:45383006 G A 0.082832 4.8975e-05
4:45394346 T G 1.895688 3.4553e-05
4:45395992 T C 0.030435 2.7062e-05
4:45396836 A G 0.076061 2.8397e-04
4:45405182 T G 0.070553 -3.6398e-05
4:45415262 T C 0.102816 -2.2947e-05
4:45418703 G A 0.024564 8.5821e-05
4:45418917 A C 0.089972 3.0745e-05
4:45420749 C T 0.368928 -1.9587e-05
4:45435370 G T 0.181379 5.8152e-06
4:45435416 A G 0.036008 -2.5608e-05
4:45441647 G A 0.173836 -5.8557e-05
4:45448030 T C 0.315062 7.7235e-06
4:45460801 G T 0.085688 -1.7763e-04
4:45467424 A G 0.031747 4.2551e-05
4:45469413 A G 0.031091 2.5277e-05
4:45473449 A G 0.028764 -1.8670e-05
4:45480014 C T 0.332547 1.1078e-04
4:45487762 G A 0.438397 -8.1177e-06
4:45501683 A G 0.157033 -1.1150e-05
4:45503143 G A 0.029020 3.3958e-06
4:45506377 G C 0.155241 -8.9762e-05
4:45525414 C T 0.032834 1.1258e-05
4:45532030 C T 0.084273 -2.2667e-05
4:45542918 A G 0.065853 -5.6894e-05
4:45555016 T C 0.028641 2.1349e-06
4:45568650 G T 0.057349 6.9352e-05
4:45573630 C T 0.033282 -4.1791e-07
4:45578689 C T 0.023288 -9.1364e-05
4:45581037 G T 0.030137 9.9785e-06
4:45584987 C T 0.024139 -4.3793e-05
4:45593177 C T 1.813197 -9.4948e-06
4:45594295 T C 0.092897 5.9433e-05
4:45600555 C T 0.057385 -2.6420e-05
4:45613898 A G 0.087382 2.7442e-05
4:45625799 C T 0.476775 -4.6166e-05
4:45629461 A G 0.175611 -3.7054e-05
4:45635070 C A 0.063932 -1.0223e-05
4:45636860 T C 0.599270 -2.0978e-05
4:45641187 T C 0.033142 -1.8858e-05
4:45643887 T C 0.922550 -1.2215e-05
4:45661941 C A 1.819724 -6.5231e-06
4:45666894 T C 0.029559 -8.3475e-05
4:45667062 A G 0.059822 3.5871e-05
4:45671692 G A 0.104351 -2.3310e-04
4:45677330 G A 0.030663 -1.6458e-05
4:45690489 A G 0.155572 7.9018e-05
4:45690559 T C 1.824453 -6.6125e-06
4:45691716 C T 0.045058 -2.1405e-05
4:45715521 T C 0.027839 -4.4444e-05
4:45717961 T C 0.103442 2.3992e-05
4:45718152 G A 0.199494 5.3407e-05
4:45719919 A G 0.029592 1.0756e-05
4:45720230 A G 0.920395 2.8321e-05
4:45720600 G T 0.149723 6.0826e-05
4:45732447 C T 0.225846 -2.5763e-06
4:45754137 A G 0.024710 -4.4388e-06
4:45757007 T C 0.195936 8.0396e-06
4:45762835 C G 0.033805 -5.1244e-05
4:45769261 T C 0.105250 -2.1193e-04
4:45781278 G A 0.049666 3.1407e-05
4:45785911 G A 0.079193 6.4440e-05
4:45785969 C T 0.030043 -4.5791e-06
4:45813944 A G 0.027180 -6.8028e-05
4:45817505 T C 0.040504 -1.2619e-05
4:45818849 C T 0.132806 5.5411e-06
4:45819924 T C 0.062838 2.1210e-05
4:45823985 T G 0.041292 1.9426e-06
4:45828593 G A 0.993992 -6.0479e-05
4:45829299 T A 0.034710 -1.9457e-05
4:45839725 G A 0.130203 -1.7592e-05
4:45849447 A G 0.488080 -5.0172e-06
4:45865751 G A 0.030088 2.8757e-05
4:45875599 C T 0.513491 -2.3956e-05
4:45876068 C A 0.667719 -4.6773e-05
4:45877104 T C 1.952180 -4.9338e-04
4:45885208 T C 0.484159 -4.4425e-06
4:45891518 T C 0.101780 -7.2521e-05
4:45909276 T C 0.052844 5.7016e-05
4:45914327 A G 0.044253 6.4942e-05
4:45922690 G A 0.290975 2.2002e-05
4:45932924 G A 0.040968 7.9868e-06
4:45934447 G A 0.030831 4.6049e-05
4:45937297 C T 0.061059 1.3487e-05
4:45946141 T C 0.972982 -1.4062e-05
4:45947461 G A 0.057907 7.0353e-06
4:45960976 G A 0.204966 2.6931e-06
4:45969228 G A 0.031513 -3.7251e-05
4:45970577 A G 0.063906 2.3246e-04
4:45972195 T C 0.088229 3.8959e-05
4:45977106 C A 0.020640 5.2182e-05
4:45998133 A G 0.053159 7.1357e-05
4:46019705 T G 0.024359 -7.0318e-05
4:46024039 C T 0.050199 7.1561e-05
4:46029914 T A 0.110742 -1.8616e-05
4:46033020 A G 0.048810 3.8346e-04
4:46051299 A G 0.958996 -1.1609e-05
4:46071039 A C 0.110654 -6.1760e-05
4:46071664 G T 0.069449 5.8217e-05
4:46072512 G T 0.070991 -3.7548e-05
4:46074679 C T 1.941109 -1.1861e-05
4:46076781 A G 1.154929 -6.9944e-06
4:46083155 T C 0.244626 1.1181e-04
4:46083427 C T 0.163352 3.7829e-05
4:46084033 T C 0.042007 -3.1539e-05
4:46091709 A G 0.043759 -1.9734e-06
4:46100182 A G 0.038689 6.0146e-05
4:46101814 C T 0.043078 -1.8756e-04
4:46107726 A C 0.042490 -3.4134e-08
4:46115159 A G 1.074253 2.3308e-05
4:46122512 T C 0.020442 -4.9927e-05
4:46122549 G T 0.044713 2.9283e-04
4:46125248 G A 0.078362 1.7199e-05
4:46126157 T C 0.073818 -2.0796e-05
4:46133723 C A 0.145247 -2.1447e-05
4:46135257 G T 0.025700 -8.0482e-07
4:46135990 A G 0.042828 2.1864e-04
4:46160638 A C 1.015187 -9.3499e-06
4:46164086 A G 0.069339 1.4753e-05
4:46169651 C G 0.044048 2.5806e-04
4:46177227 A C 0.121206 -1.6351e-05
4:46199808 C T 0.047713 -7.1600e-05
4:46211375 C T 1.138185 -2.2054e-05
4:46218377 C T 0.109284 -1.6306e-05
4:46225754 C T 0.154426 -6.1469e-05
4:46227997 T C 0.069547 -1.6398e-05
4:46230661 T C 0.077522 1.7468e-05
4:46236160 A G 0.029137 -5.8606e-06
4:46238737 T G 0.511475 2.3059e-05
4:46246541 T C 0.044535 -5.5123e-05
4:46255176 G T 1.118379 -9.9843e-06
4:46256712 C T 0.520343 1.9949e-05
4:46263250 T G 0.068083 1.0750e-05
4:46266250 A G 0.047281 9.3635e-05
4:46272806 A G 0.225366 -1.0796e-05
4:46278730 C T 0.033100 -3.2670e-06
4:46284923 C T 1.109236 -2.6833e-06
4:46294237 A G 0.022636 -2.8554e-05
4:46329178 T C 0.241143 -1.4572e-05
4:46334702 G A 0.937607 -1.0598e-05
4:46341106 C T 0.122917 -7.4221e-06
4:46343994 A G 0.039686 8.3426e-06
4:46345219 T C 0.229024 4.8347e-05
4:46347931 C A 0.117746 1.8463e-06
4:46361288 T G 0.129746 -1.3308e-05
4:46374368 C T 0.051481 2.8841e-05
4:46381221 A G 0.529626 -7.6876e-06
4:46385578 G T 0.651228 2.0022e-06
4:46390865 G C 0.584015 -2.9037e-05
4:46391821 G A 0.251020 5.5154e-06
4:46400221 C T 0.151236 -6.8510e-05
4:46402152 A G 1.174410 -3.0974e-06
4:46413153 A G 0.021383 -1.9897e-05
4:46418836 T C 0.127441 -1.4531e-05
4:46448905 G A 0.346286 2.3351e-05
4:46451551 T C 0.047002 -4.5415e-05
4:46454421 C T 0.049848 2.1890e-06
4:46455805 G A 0.047579 2.4675e-05
4:46463645 C A 0.021555 -2.8151e-05
4:46469997 C T 0.299242 2.8612e-05
4:46486962 C T 0.036245 2.1602e-05
4:46487038 T G 0.022954 3.9589e-05
4:46497463 T C 0.074243 2.9653e-05
4:46503790 C T 0.286801 -2.3640e-05
4:46506042 A G 1.907869 5.3628e-06
4:46530327 C T 0.122667 -7.6666e-05
4:46540095 G A 0.077573 2.7741e-05
4:46556265 A G 0.307314 -3.3309e-06
4:46557441 C T 0.089245 -9.3546e-05
4:46563662 C G 0.081218 -2.7505e-04
4:46587599 T C 0.045096 -4.1577e-05
4:46619725 T A 0.135231 -4.5119e-05
4:46622979 G T 0.468567 4.2358e-05
4:46627357 G A 1.464172 -8.5261e-06
4:46678256 A G 0.282501 -5.7877e-05
4:46679273 G C 0.360100 -2.7496e-05
4:46688483 A G 0.068914 -4.1181e-05
4:46698266 T G 1.859284 -1.0102e-05
4:46705762 G T 0.041192 -5.5765e-05
4:46733020 T C 0.536484 4.4445e-05
4:46743805 C T 0.129473 -3.2792e-05
4:46747094 C T 0.607968 -3.2827e-05
4:46750977 C A 0.612684 -3.6174e-05
4:46751847 T C 0.038313 8.9978e-06
4:46758362 C A 0.622873 1.8059e-05
4:46759107 A G 0.077625 -1.5800e-04
4:46777244 G A 0.293883 1.8935e-05
4:46789898 C T 0.715834 -6.4682e-06
4:46796462 T C 0.052289 -2.5272e-05
4:46828110 T C 0.211591 3.8108e-05
4:46834879 C T 0.118629 -1.5515e-05
4:46852892 A G 0.035512 -8.3372e-06
4:46863064 G A 0.699567 -4.8357e-05
4:46863100 A G 0.102387 -1.2130e-05
4:46880437 G A 0.031373 -2.2472e-05
4:46894527 T C 0.053214 -4.4554e-05
4:46894700 A C 0.177027 2.4199e-05
4:46902967 C A 0.109356 -5.8405e-06
4:46906158 C A 0.146130 -2.8382e-05
4:46909032 C G 0.076493 3.1588e-05
4:46911379 A G 0.589510 -3.2726e-05
4:46914850 T G 0.093218 3.2855e-07
4:46918532 A C 0.068407 1.3043e-05
4:46919327 T G 0.068446 -3.6888e-06
4:46924725 T C 0.023720 2.1150e-04
4:46935354 G A 0.060160 8.3517e-05
4:46936899 G A 1.047232 -2.5947e-05
4:46946906 A C 0.170967 2.3028e-05
4:46970411 G A 0.053795 3.5942e-05
4:46973888 C T 0.226213 -1.9342e-05
4:46982218 G T 0.193343 1.6259e-05
4:46984608 T C 0.024645 1.0820e-04
4:46989859 G C 0.168305 1.0623e-04
4:46990188 C A 0.060007 -1.7401e-05
4:46993345 C T 0.022298 1.6545e-05
4:46995366 T G 0.749886 -5.1212e-05
4:46996338 G A 0.129077 9.3628e-05
4:47002051 G A 0.410386 -4.6131e-05
4:47003133 C T 1.236560 1.0027e-04
4:47006399 C T 1.424064 1.4760e-04
4:47012459 T G 1.224515 2.2062e-05
4:47017761 C T 0.050131 3.5538e-05
4:47038276 A G 0.041202 -2.2830e-05
4:47042529 G T 0.586968 -2.3060e-05
4:47048358 G A 0.259358 -7.6007e-05
4:47051185 C A 1.845243 -1.3427e-05
4:47073095 A G 0.953865 7.9245e-06
4:47079283 T C 0.097402 6.8796e-05
4:47083720 C T 1.698291 -1.8373e-05
4:47095277 G A 0.108122 -2.8210e-04
4:47107491 T A 0.057781 4.8966e-05
4:47116530 G T 0.178604 4.6854e-05
4:47124217 C A 0.665681 -1.3729e-06
4:47130260 G T 0.082231 -5.0569e-06
4:47137476 C G 1.009656 -7.4936e-06
4:47137881 G A 1.813061 -7.4689e-06
4:47155657 G A 1.701027 4.5213e-06
4:47164556 G A 0.216596 -6.6558e-06
4:47164770 G T 0.062107 -3.6122e-05
4:47177500 A G 0.183557 -2.8075e-05
4:47178432 C A 0.043022 -9.0844e-05
4:47201818 G A 1.703565 -2.5345e-05
4:47204125 T C 0.023613 3.2957e-05
4:47216939 A G 0.029127 -7.4362e-05
4:47221089 G T 0.243993 1.3257e-04
4:47222338 C T 0.686963 1.1346e-05
4:47223353 G A 0.135364 -5.4002e-05
4:47226204 A G 0.398877 8.2062e-06
4:47241737 G A 0.020448 -1.2799e-04
4:47255189 A G 1.708856 -2.2796e-05
4:47256131 T C 0.028196 -4.4416e-06
4:47265590 G A 0.529090 -3.0485e-05
4:47272622 T G 0.061893 -6.8837e-07
4:47273174 G T 0.081076 5.7647e-06
4:47273459 T C 0.391542 -7.6038e-06
4:47278225 T C 0.077359 -3.0448e-05
4:47279174 G A 0.061741 -4.5631e-05
4:47281414 C T 0.061007 -4.9480e-05
4:47282643 C T 1.270348 -8.8902e-06
4:47284233 G A 0.133962 1.6336e-04
4:47289054 T G 1.234444 1.1130e-05
4:47292034 T C 0.040075 -1.5553e-04
4:47306182 T C 0.065717 -3.6597e-05
4:47310240 C G 0.218816 1.5388e-05
4:47320707 C A 0.425190 6.0382e-06
4:47321119 G A 0.101326 -4.1232e-05
4:47322382 G A 0.152901 -9.9165e-05
4:47322567 T C 0.131047 -4.0306e-05
4:47326033 C T 0.061066 2.5824e-05
4:47334225 G A 0.600500 4.6232e-05
4:47343091 C A 0.194940 2.3377e-04
4:47347289 G A 0.810159 2.1216e-05
4:47357850 C T 0.916708 -3.7609e-06
4:47359371 G A 0.730898 -2.6956e-05
4:47361652 G A 0.267135 1.0550e-04
4:47364690 G A 0.078291 3.6694e-05
4:47368178 C T 1.976300 2.8601e-05
4:47368627 A C 1.098872 4.6430e-05
4:47375627 A C 0.563768 -1.4932e-05
4:47381991 A G 0.036872 -3.2263e-06
4:47383544 G C 0.023821 2.4669e-05
4:47384056 C T 0.121712 9.8575e-05
4:47387300 G A 0.251088 -9.6599e-05
4:47389134 G T 0.143287 3.3315e-05
4:47395197 C T 0.653088 -3.4481e-05
4:47403236 C T 0.215735 -8.2180e-05
4:47407630 G A 0.057443 -3.3111e-06
4:47411060 T C 0.024600 -9.1625e-06
4:47411471 A C 0.290852 -2.0328e-05
4:47412721 T G 0.079677 9.3249e-05
4:47413121 T C 0.724228 -3.8434e-05
4:47424605 A C 0.035538 -1.4624e-05
4:47425507 C T 0.029858 3.8479e-05
4:47433840 C A 0.050523 1.2680e-05
4:47444186 G A 0.196371 1.0003e-04
4:47448070 T C 0.055126 2.0552e-06
4:47449678 G A 0.079388 4.7827e-05
4:47465847 C A 0.235830 -2.5424e-05
4:47465965 G A 0.122699 7.1339e-05
4:47472305 G C 0.231864 2.4443e-05
4:47476595 G C 1.158039 -1.1015e-06
4:47477177 T G 1.195501 4.2176e-05
4:47482667 G T 1.702017 -1.2236e-05
4:47488480 C G 0.494669 6.6554e-06
4:47489308 A G 0.184810 -1.5675e-05
4:47492113 G T 0.375115 -8.4695e-05
4:47492736 C A 0.056070 1.0483e-05
4:47499506 C G 0.368906 3.7451e-05
4:47499714 A G 0.274039 1.4355e-05
4:47508540 A C 0.907266 2.3392e-05
4:47513182 T C 0.722693 -3.9973e-05
4:47514685 T C 0.867314 -7.0268e-06
4:47514967 C A 0.578883 -3.3187e-05
4:47523465 T G 0.289132 2.2626e-05
4:47525054 C T 0.289706 1.5195e-05
4:47526473 T G 0.731369 6.8738e-06
4:47536566 C T 1.029140 1.8077e-05
4:47536695 T C 0.615907 -3.3567e-05
4:47538044 A G 0.166945 6.1893e-06
4:47543414 C A 0.355510 4.4798e-06
4:47544012 T C 1.408994 -2.2906e-05
4:47544481 G A 0.821721 -2.7545e-05
4:47544538 C A 0.086597 1.1829e-06
4:47551801 A G 0.077905 -4.2211e-05
4:47551863 G T 0.448209 2.0495e-05
4:47553974 C A 1.557916 1.7185e-05
4:47556304 G A 0.399929 1.8495e-05
4:47560015 G A 0.125455 -5.7338e-05
4:47560698 A G 0.402561 -3.9397e-05
4:47561141 A G 0.827446 -5.1207e-05
4:47563448 A G 0.418971 4.8376e-05
4:47568964 G A 0.310956 4.4727e-05
4:47570119 G A 0.754485 7.4667e-06
4:47570876 A G 0.142125 1.2911e-06
4:47574826 A G 0.027900 -1.1900e-05
4:47580113 T C 0.450312 -3.0510e-05
4:47581697 T C 0.040231 -4.8737e-06
4:47583752 C T 0.097100 3.8201e-08
4:47584046 A G 0.317490 5.3271e-05
4:47584682 A G 1.316831 -3.7075e-05
4:47589896 G A 0.184427 -8.2441e-06
4:47593283 C G 0.716811 -5.0569e-05
4:47597208 A G 0.054697 -2.9944e-04
4:47605505 A G 0.028498 -1.8767e-05
4:47617924 T G 0.183836 7.7754e-05
4:47638271 T C 0.050799 3.9443e-06
4:47641113 T C 0.243707 -3.7629e-05
4:47649216 T C 1.081212 -3.4746e-06
4:47651445 A G 0.531829 -4.2607e-05
4:47651594 C T 0.182268 7.7534e-06
4:47657088 G C 0.154193 -1.9308e-05
4:47667064 C T 1.736098 -2.2789e-04
4:47668689 G A 0.053474 -4.6920e-05
4:47670902 C T 1.726516 -2.0578e-04
4:47678859 A G 0.487879 1.2157e-04
4:47682174 G A 1.205401 -2.6595e-05
4:47682466 A G 0.040033 -9.0726e-05
4:47693816 A G 0.240147 4.3152e-05
4:47696261 A G 0.038650 3.1749e-05
4:47705282 G A 0.498194 -2.4128e-05
4:47713267 C T 0.070793 4.5719e-06
4:47715392 G A 0.021682 -6.5267e-05
4:47722775 C T 0.347075 -2.9897e-05
4:47736734 C A 0.206738 3.4368e-05
4:47753625 T G 0.030942 -6.0047e-05
4:47781020 C T 0.059005 -1.9988e-04
4:47785016 A C 1.603450 -8.7327e-06
4:47788193 C G 0.055239 2.0346e-05
4:47793543 T C 0.156205 4.3869e-05
4:47796907 A G 0.074315 3.6409e-06
4:47813312 T C 0.250306 6.8311e-06
4:47813732 T C 0.323163 -3.7536e-04
4:47833456 A G 0.078479 -5.3145e-05
4:47834151 A G 0.091735 3.4966e-05
4:47839929 T C 1.510605 -1.9098e-05
4:47878725 C G 0.036839 3.8530e-05
4:47894684 T C 1.605352 -6.4720e-06
4:47898336 A C 0.039894 -5.3552e-05
4:47899708 G T 0.469654 -6.3949e-06
4:47901476 A G 0.628514 2.1489e-05
4:47927526 G A 0.054532 1.9188e-05
4:47941631 A G 0.885224 -3.5004e-05
4:47943436 T C 1.936240 6.9985e-05
4:47953087 G A 1.603918 -1.6104e-06
4:47954624 T C 0.045593 -9.6505e-06
4:47958679 T C 0.234019 5.8127e-05
4:47960889 C T 0.050306 1.8022e-05
4:47969000 A G 0.056122 1.2501e-04
4:47984258 G A 0.072147 7.9737e-05
4:48001053 T C 1.302936 -5.1680e-05
4:48024565 C T 1.796043 -1.6716e-05
4:48028097 A G 0.715481 -1.0049e-04
4:48032711 C T 0.316133 -2.0351e-04
4:48037926 G A 0.425833 -1.4642e-05
4:48060458 A G 0.080842 -7.8378e-05
4:48073300 C G 1.596228 -1.6587e-06
4:48076486 A G 0.213561 3.6469e-06
4:48080254 T C 0.034171 -1.9574e-05
4:48082095 T C 0.141093 -8.7011e-05
4:48086704 A G 0.188130 7.0371e-07
4:48088122 T C 0.112874 3.2390e-05
4:48090824 T C 0.042117 -6.1683e-05
4:48094161 A C 0.047898 -3.2122e-05
4:48096980 A G 0.216667 -1.0227e-05
4:48103941 C A 0.041351 7.4317e-05
4:48105221 T C 0.843600 6.7230e-05
4:48111891 C G 0.094026 1.0891e-04
4:48115264 T C 0.744975 7.0379e-05
4:48119663 G C 0.020669 4.7613e-05
4:48124838 T C 0.190873 2.8894e-05
4:48129224 G T 0.890556 3.0983e-05
4:48130546 G A 1.542975 3.0625e-05
4:48157261 T C 0.054847 -1.4387e-05
4:48160861 T C 0.044470 3.4317e-05
4:48164993 T G 0.060170 -3.2370e-06
4:48169769 G A 1.573216 7.7026e-06
4:48176361 A G 0.683143 -2.3206e-05
4:48187030 G A 0.048677 2.6557e-04
4:48190096 C T 1.295854 3.9371e-05
4:48191836 T C 1.173670 4.1850e-05
4:48195725 A G 0.976488 7.1736e-05
4:48196001 T C 0.091803 -7.4218e-05
4:48196494 T C 0.500930 -2.8104e-05
4:48202996 C T 0.041117 4.4851e-05
4:48210792 A G 0.158211 -1.5580e-05
4:48213011 C T 1.069440 -1.8668e-07
4:48215021 T C 0.199633 -3.9140e-05
4:48220377 C T 0.134335 -8.7192e-05
4:48227694 A G 1.022133 1.8671e-05
4:48227782 G A 1.235278 4.0562e-05
4:48231332 C A 0.394992 -1.3694e-05
4:48232441 T C 1.891128 2.9062e-05
4:48245444 A C 1.397929 1.3169e-06
4:48255189 T C 0.157653 -1.2950e-04
4:48271415 T G 0.066330 1.0058e-05
4:48272364 G A 1.709586 8.4412e-05
4:48272830 A C 0.046736 9.1138e-05
4:48297222 G T 0.097885 8.2228e-05
4:48301237 G A 0.576102 2.8062e-05
4:48302896 C T 0.870816 -1.8279e-05
4:48314238 A G 0.040328 -5.9253e-05
4:48320106 G A 0.064373 -1.3287e-04
4:48324028 A G 1.053042 1.5195e-05
4:48328044 G T 0.656661 1.7818e-05
4:48329701 A G 0.053247 5.9555e-05
4:48330367 G A 0.054227 -6.6400e-06
4:48335343 A G 1.047628 2.4091e-05
4:48336371 C T 0.136607 -7.9229e-06
4:48338582 C A 1.859904 1.9046e-05
4:48339304 T C 0.648157 2.2076e-05
4:48350787 T C 0.074101 8.4106e-06
4:48355959 T C 1.293984 3.2481e-05
4:48363517 C T 0.025297 6.8995e-05
4:48371758 G A 0.058596 -8.2415e-05
4:48382543 T C 1.370590 -9.0130e-05
4:48394815 G A 0.612798 -1.9055e-05
4:48398351 A G 0.606537 -4.1603e-05
4:48408478 C T 0.120557 -6.3909e-06
4:48415362 T C 0.046385 -1.9471e-04
4:48422845 C T 0.192337 -2.7447e-05
4:48424058 T C 0.061666 3.5694e-05
4:48425503 C A 0.021010 -7.2781e-06
4:48427290 G A 0.049608 -6.2127e-06
4:48434614 A G 0.090602 -2.3516e-04
4:48443146 G A 0.145020 -4.3144e-05
4:48459365 C T 1.038968 8.5267e-05
4:48460944 C A 0.028491 -1.6317e-05
4:48463747 G A 0.029429 4.6847e-05
4:48465495 A C 1.410357 1.3718e-05
4:48484266 C T 0.435431 2.3450e-03
4:48493237 A G 0.922712 -4.2227e-05
4:48494506 G A 0.150168 1.7592e-04
4:48497594 T C 0.050355 2.2361e-05
4:48523581 C T 0.041510 -1.1571e-05
4:48538275 T C 0.061543 -3.2596e-05
4:48545372 A G 0.026356 1.3744e-04
4:48575521 G A 0.269219 -7.9555e-05
4:48583490 T C 0.032776 2.4261e-05
4:48587648 A G 0.022775 7.2148e-05
4:48591150 G T 0.932579 -7.0856e-05
4:48602472 C G 0.035106 1.3833e-04
4:48630502 C T 0.455584 -4.2390e-05
4:48634789 C T 0.071861 -3.5431e-05
4:48644236 T C 0.044873 -5.3491e-05
4:48646616 C T 0.023116 1.6062e-06
4:48647376 T C 0.052523 6.2026e-05
4:48648962 C G 0.205466 3.6691e-05
4:48666538 T G 0.022431 2.9459e-05
4:48674943 T C 0.118197 -1.4739e-05
4:48685806 A C 0.064529 1.9512e-05
4:48685989 T C 0.042983 4.5937e-05
4:48728233 A G 0.056567 4.3957e-05
4:48778975 T C 0.998767 -4.7815e-05
4:48782885 A G 0.058135 5.0208e-05
4:48794403 G T 0.668044 -2.8876e-05
4:48804094 G A 0.073919 -4.6247e-05
4:48814687 C T 1.067820 6.3802e-05
4:48816857 C T 0.076967 -2.1149e-05
4:48817703 G A 0.577335 2.7920e-05
4:48829545 T C 0.037021 6.3401e-05
4:48855647 A G 0.058498 9.4719e-05
4:48856052 T C 0.055188 -8.6128e-05
4:48865758 A C 0.132242 5.4818e-05
4:48902040 A C 0.073890 5.9716e-05
4:48931306 T C 0.405485 -2.4423e-05
4:48933610 T C 0.171090 -2.4275e-05
4:48934298 A G 0.703663 -1.5615e-05
4:48940157 C T 0.061325 5.9118e-05
4:48941602 A G 0.076256 8.6151e-05
4:48951958 A G 0.890962 -3.3225e-05
4:48958386 G A 0.052500 -2.0315e-05
4:48961574 C G 0.026800 7.2931e-06
4:48966987 T C 0.042737 -1.1158e-05
4:48967493 C T 0.953972 -8.4345e-06
4:48971155 T C 0.038203 2.1688e-05
4:48974783 G A 0.089648 -4.3188e-05
4:48975168 T G 1.406732 -1.1540e-05
4:48982359 T C 1.345686 -1.9578e-05
4:48988450 A C 0.930366 -1.2121e-04
4:48988893 T C 0.061043 8.0120e-06
4:48991320 A G 0.067810 -2.2290e-04
4:48991893 G T 0.059284 7.5274e-05
4:48995286 G T 0.365981 8.6927e-05
4:48997630 T C 0.045544 -1.6099e-05
4:49006283 C T 0.136919 3.0143e-04
4:49029423 A G 0.060154 8.3721e-06
4:49029974 T C 0.047284 9.0023e-05
4:49032277 C T 0.026219 8.8161e-05
4:49035394 G A 0.023392 3.8497e-05
4:49044021 C T 0.023645 -4.0788e-05
4:49052164 T C 0.025554 -4.1754e-06
4:49061604 A G 0.585540 8.6753e-05
4:49062892 A G 0.064097 -5.1863e-05
4:49065931 T C 0.039790 6.1681e-05
4:49069684 T C 0.065584 -3.5478e-05
4:49082797 A G 0.416868 5.5290e-05
4:49085414 A C 0.066875 5.7619e-06
4:49087007 T C 0.062237 1.2661e-05
4:52684820 C A 1.686726 -5.6785e-05
4:52689754 G A 0.024600 -4.7698e-05
4:52698842 G C 0.060955 -9.5436e-05
4:52703265 C T 0.586582 1.0843e-04
4:52720097 A G 0.029377 5.2574e-05
4:52741541 G A 0.053386 2.9969e-05
4:52744338 G A 0.035849 -4.6036e-05
4:52745959 T C 0.456982 7.1042e-05
4:52749889 C A 0.027816 2.1240e-05
4:52751082 C T 1.705010 -4.4352e-05
4:52751859 A T 0.110661 1.1902e-05
4:52756420 G T 0.023662 -2.0698e-05
4:52757804 G A 0.075246 -1.5656e-04
4:52772595 T C 0.209630 -2.9296e-05
4:52778163 C T 0.090832 -5.3953e-05
4:52778810 A G 0.059323 6.9436e-05
4:52787972 T C 0.060514 -2.4260e-06
4:52795935 C T 1.952223 -1.0840e-04
4:52800883 G T 0.566488 8.9994e-05
4:52807256 T C 0.026404 -3.0820e-05
4:52811415 T G 0.029595 5.0024e-05
4:52829500 T C 0.077392 7.3592e-06
4:52846778 G A 0.060958 -5.4866e-05
4:52846968 C T 0.150002 1.9982e-05
4:52858388 C T 0.033392 1.5422e-05
4:52858627 A G 0.051117 4.6511e-05
4:52864476 T C 0.040880 5.0013e-05
4:52871225 A G 0.061293 2.2006e-05
4:52889018 C T 0.037057 -6.8725e-05
4:52896050 G A 1.128042 -1.6305e-04
4:52902865 T G 0.059706 4.9446e-06
4:52904079 A G 0.122735 4.4741e-04
4:52912925 A G 0.051189 -9.7287e-05
4:52918703 T C 1.116792 -8.9935e-05
4:52920623 A G 0.034022 3.5326e-05
4:52929574 G C 0.303241 4.3932e-05
4:52938382 T G 0.029705 -7.8687e-05
4:52943061 G A 0.032120 4.2409e-05
4:52972932 G C 0.071309 1.5383e-05
4:52979717 T C 0.106526 -8.0987e-05
4:52982614 T C 0.178325 5.5810e-05
4:52994252 G A 0.067025 -1.3099e-04
4:53004508 G T 0.290459 4.3695e-05
4:53040061 T C 0.041523 -3.5987e-05
4:53040181 A G 0.396374 6.5453e-05
4:53047289 T C 0.024989 -8.3210e-05
4:53052232 A G 0.043185 -7.0451e-06
4:53053631 A G 0.050754 -1.4932e-05
4:53062370 G A 0.342489 1.3499e-05
4:53063221 G A 0.040322 1.4853e-05
4:53070929 G A 0.443672 2.0418e-05
4:53095945 A G 0.119356 5.3995e-05
4:53097154 C T 0.618848 3.6427e-04
4:53100839 T G 0.062721 -6.2999e-06
4:53106485 G C 0.039868 -5.4970e-05
4:53117016 A C 0.919629 -4.2878e-05
4:53121709 G T 0.069368 -1.5483e-05
4:53122589 G A 0.024096 -9.5898e-06
4:53125547 G A 1.132657 8.0830e-06
4:53127524 T C 0.260507 1.2995e-04
4:53129960 T C 0.107110 -1.5554e-05
4:53131785 G A 0.621175 -5.3179e-05
4:53137339 G T 0.100518 -2.0098e-05
4:53139635 G T 1.552963 5.7254e-06
4:53153258 C G 0.916951 7.4582e-05
4:53162035 A G 0.039001 -3.2932e-05
4:53169541 A G 0.231507 -2.1576e-05
4:53171533 G A 0.026524 2.5393e-05
4:53177764 A G 1.533313 5.2531e-06
4:53181225 A C 0.634243 -7.4572e-05
4:53201335 A G 0.026407 1.3670e-05
4:53205315 A G 0.212597 -3.4291e-05
4:53217472 T C 0.022990 8.4494e-08
4:53221731 A G 0.033529 2.4729e-05
4:53224688 T C 0.064487 3.5222e-06
4:53225430 C T 1.962852 -2.0662e-05
4:53251142 C T 0.073325 -3.8740e-05
4:53259518 C T 1.115318 -6.5483e-05
4:53269394 C T 0.472192 1.8679e-06
4:53273382 A C 0.057671 3.8700e-05
4:53281371 G A 1.905659 -5.3814e-05
4:53288276 A G 1.016066 -1.7217e-04
4:53297935 T G 0.081040 -2.2410e-05
4:53298388 T C 0.150165 1.1897e-04
4:53336295 A G 0.082543 1.2296e-05
4:53336321 G C 0.059579 -8.5434e-05
4:53337070 A C 1.917409 4.8247e-06
4:53338793 C T 0.137656 4.3467e-05
4:53349876 T G 0.032694 -3.1913e-05
4:53350761 T C 0.221510 3.7725e-05
4:53372126 T C 0.061647 -6.9880e-06
4:53382829 C T 1.415599 -6.2673e-06
4:53387184 T G 0.034347 -8.4076e-05
4:53403515 T C 0.041367 5.5971e-05
4:53404297 G A 0.052445 -1.7085e-05
4:53412129 A G 0.227323 2.1972e-05
4:53412302 G A 0.085464 -9.8015e-06
4:53414666 A G 1.372418 3.2324e-05
4:53415747 G A 0.061653 -6.9458e-06
4:53421672 G A 0.039747 1.9056e-05
4:53432285 T G 0.130453 3.2379e-05
4:53433588 T C 0.213778 1.6469e-04
4:53438465 C T 0.022642 4.3359e-06
4:53450096 C T 0.210221 1.7568e-05
4:53456375 C A 0.224953 1.8241e-04
4:53466603 T C 0.061900 -1.4273e-05
4:53491341 T C 0.071686 3.5743e-05
4:53503409 C T 0.137425 -4.3045e-05
4:53508352 C T 0.034707 -3.2223e-05
4:53531103 T A 0.088599 -9.6162e-06
4:53532881 C T 0.071588 -2.3006e-05
4:53535659 G A 0.103783 -2.8720e-05
4:53561060 A G 0.136559 4.4342e-05
4:53576971 A G 0.036498 3.3415e-05
4:53578029 C T 0.218825 1.7100e-04
4:53578309 A G 0.075363 2.7418e-05
4:53598975 T C 0.223999 2.4255e-04
4:53602949 G C 0.049988 2.2185e-05
4:53616048 C T 0.224866 7.1415e-04
4:53616626 G A 0.093763 -1.2224e-05
4:53621736 A G 0.037430 3.2686e-05
4:53627606 C A 0.528882 3.7569e-05
4:53634087 T C 0.041809 3.1394e-05
4:53652311 C T 0.197225 1.2585e-05
4:53654327 G A 0.353167 4.6903e-05
4:53656909 T G 0.149951 5.3840e-05
4:53664875 A G 0.176559 -3.1289e-07
4:53666689 A G 0.085308 9.9408e-06
4:53676334 G A 0.034340 3.2998e-05
4:53705795 T G 0.063704 -3.1577e-05
4:53708457 A C 0.117834 4.1016e-05
4:53709177 C T 0.264574 4.5163e-05
4:53710386 C A 0.202817 7.5686e-06
4:53711634 T C 0.232571 1.9214e-05
4:53712304 A G 0.152732 8.6739e-05
4:53720373 C T 0.585511 5.4800e-05
4:53720882 A G 0.041013 2.9296e-05
4:53726440 G A 0.159016 3.6655e-05
4:53727726 G A 1.875162 -7.0761e-06
4:53727952 G T 0.243691 3.0912e-05
4:53734799 G A 0.087337 3.8236e-05
4:53735319 A G 0.061965 1.5951e-04
4:53736891 G T 0.060348 4.5870e-05
4:53747216 C T 1.665694 -2.8829e-07
4:53749562 A G 0.063029 -3.2952e-05
4:53751932 T C 0.201662 1.9397e-05
4:53756189 G C 0.020701 -1.3123e-05
4:53773371 C A 1.486993 -4.9888e-05
4:53782334 T C 0.032574 2.6530e-05
4:53790874 T C 0.098888 -1.7085e-05
4:53794192 C G 0.398780 -6.9664e-06
4:53804776 A C 0.076905 -1.4105e-05
4:53810415 C T 1.920391 -4.3138e-05
4:53817962 G A 0.044103 2.4576e-05
4:53821082 T C 0.538110 -2.1927e-05
4:53828838 G A 1.106276 -1.2584e-04
4:53833511 T C 0.102588 -7.9704e-05
4:53834649 A G 0.127389 1.1372e-05
4:53844436 C G 0.058290 8.1141e-06
4:53846571 A G 0.035103 -3.1111e-06
4:53848506 C T 0.298570 1.2652e-05
4:53850796 T C 0.159321 -1.2654e-05
4:53850860 A G 1.752700 6.7829e-06
4:53854666 G T 1.027290 1.1048e-04
4:53865163 G T 0.079229 1.0256e-05
4:53869665 C T 0.043558 2.4097e-05
4:53870687 T C 0.045940 2.1977e-05
4:53870734 C T 0.219773 -4.2776e-05
4:53872674 G A 0.482877 -6.4025e-05
4:53873019 A C 0.101715 -5.8640e-05
4:53877433 T C 0.999464 -1.6744e-06
4:53879085 C T 0.746325 1.6940e-05
4:53879152 G A 0.629231 -1.9158e-05
4:53881711 G A 0.434119 -1.0657e-04
4:53887753 T C 0.029351 -3.1629e-05
4:53890473 G A 0.040825 -1.1505e-04
4:53894971 C T 0.062675 2.0666e-05
4:53899694 C G 0.041880 -6.3785e-05
4:53911337 T C 0.746455 7.4339e-05
4:53917376 A G 0.074639 1.9827e-05
4:53933017 T G 0.088314 1.7707e-05
4:53938060 C A 0.082935 2.2590e-06
4:53938385 T C 0.862562 3.2822e-04
4:53944194 G A 0.138013 -2.1766e-04
4:53987847 A G 0.060004 4.1803e-05
4:53993103 T C 0.137146 2.5130e-05
4:54003515 T C 0.051731 -1.4109e-04
4:54011424 T C 0.958886 -2.2856e-05
4:54011526 G A 0.738133 5.2707e-05
4:54017610 T C 0.040147 -5.6146e-05
4:54018045 C T 0.555790 -1.9633e-05
4:54022996 A G 0.366663 -1.0481e-04
4:54026961 T C 0.066415 -1.6263e-04
4:54039545 G A 0.031292 -4.9280e-05
4:54050316 A G 0.039799 -7.1041e-06
4:54050983 G A 1.268820 -4.2414e-05
4:54052445 T C 0.567156 3.9949e-05
4:54052613 T C 0.172969 2.2705e-05
4:54059445 G A 1.025784 -4.2566e-05
4:54065089 A G 0.072711 -3.0628e-05
4:54065802 G A 0.070183 -2.8656e-05
4:54086229 G A 0.023600 -1.2477e-04
4:54111430 T C 0.141427 8.5803e-06
4:54135684 C G 0.062481 1.5839e-05
4:54137161 G A 0.045155 -1.1340e-04
4:54141623 G C 0.027070 -1.5970e-05
4:54147973 C T 1.333115 -3.0129e-05
4:54150777 A G 0.103033 -1.7978e-05
4:54172526 G A 0.139970 4.5303e-06
4:54181814 T C 0.166059 6.2157e-06
4:54193111 C T 0.103419 -6.1746e-05
4:54232415 T C 0.073201 -2.0028e-05
4:54238338 T G 0.411623 -4.9945e-05
4:54248732 C G 0.079112 5.2682e-06
4:54249040 A G 0.098995 -2.6619e-05
4:54250928 T C 0.037488 -1.1482e-05
4:54264155 A G 0.055840 1.0706e-05
4:54268965 T C 0.075136 -3.6456e-05
4:54281222 T C 0.064662 -5.7211e-05
4:54291762 G C 0.084766 -3.6965e-06
4:54298111 T C 0.049348 2.7033e-05
4:54307976 G A 1.697129 2.3188e-05
4:54365307 T C 0.078940 -1.0092e-04
4:54365798 A G 0.301225 6.9248e-06
4:54377597 C T 0.624957 1.8943e-05
4:54379300 C G 0.035343 -8.7992e-05
4:54381637 C T 0.560551 1.9636e-06
4:54382119 G T 0.418939 1.5976e-05
4:54382225 G A 0.811100 8.9120e-05
4:54383740 T C 0.947419 6.4686e-05
4:54386663 A G 0.080495 5.3502e-05
4:54387668 T C 0.049501 8.2780e-05
4:54401899 T C 0.198968 -5.5623e-05
4:54402863 T C 0.045220 -1.9572e-05
4:54403225 G A 1.695422 -1.2746e-04
4:54405097 A G 0.335130 -6.8370e-05
4:54410671 C T 0.771025 2.3950e-04
4:54413304 T C 0.057430 8.0168e-06
4:54414029 A G 0.636184 1.4183e-05
4:54417351 C T 0.391804 3.7934e-05
4:54419238 G A 0.022448 3.0842e-05
4:54420032 A G 0.030208 -9.7949e-06
4:54421387 T C 0.118162 -3.6244e-05
4:54426184 T G 0.235304 -6.5729e-05
4:54430486 T C 1.253828 1.5701e-05
4:54439532 C T 0.065684 -6.0357e-05
4:54448479 T C 0.038400 2.2316e-05
4:54448833 C T 0.552537 7.5175e-06
4:54451175 C T 1.759646 5.3751e-07
4:54456774 A G 0.288479 -6.6730e-05
4:54461548 T C 0.246119 3.9634e-05
4:54462952 T C 1.518353 -3.5031e-05
4:54463665 T C 0.130048 -3.0320e-05
4:54464861 A G 0.127818 -1.3559e-04
4:54466322 T C 0.054915 -4.4710e-05
4:54466817 G A 0.089742 9.0779e-05
4:54478001 A G 0.034048 -7.5383e-05
4:54479215 T C 0.845301 -1.3206e-05
4:54493964 T C 0.590558 -3.0239e-05
4:54496298 C T 0.055197 5.5992e-05
4:54507087 T C 0.135614 -1.2656e-04
4:54508525 A T 0.113592 -1.6621e-06
4:54511246 A G 1.587653 -2.0494e-04
4:54512546 G A 0.313682 -3.8054e-05
4:54522240 C T 0.543488 3.2856e-05
4:54524848 A G 0.712676 -8.5942e-05
4:54528555 A G 0.038105 6.7029e-05
4:54544214 T C 0.024697 -1.3336e-06
4:54550274 T C 0.041364 1.1309e-06
4:54550664 T A 0.349915 -2.0958e-05
4:54552320 T A 0.064146 5.2166e-06
4:54552703 G A 1.018309 -2.1092e-04
4:54557569 A C 0.332599 -1.1329e-05
4:54559580 G A 1.046771 -1.5114e-04
4:54560532 T C 0.027459 1.0717e-04
4:54561507 T C 0.026005 -1.3659e-04
4:54564016 G A 1.234064 -5.1843e-05
4:54564543 A G 0.040079 -2.1530e-05
4:54572636 A G 0.036223 -1.8934e-05
4:54574146 A C 1.145741 -1.0858e-04
4:54574354 A G 0.229767 -3.2990e-05
4:54575153 A C 0.036534 -2.0340e-05
4:54583787 G A 0.074880 1.3932e-04
4:54586742 A G 1.958581 4.2016e-05
4:54596795 G T 0.043792 -7.1867e-05
4:54596877 A G 0.416446 4.3944e-06
4:54596896 G A 1.034538 -5.7603e-05
4:54602015 A G 0.112683 -5.1767e-05
4:54607666 A G 0.022772 -8.2292e-05
4:54613543 A C 0.048508 -1.0400e-04
4:54616188 T C 0.028232 -8.8637e-05
4:54620401 A C 0.961632 -1.7285e-04
4:54629711 C T 0.464360 -1.1774e-04
4:54638343 C T 0.077054 1.7197e-05
4:54638390 C T 0.082673 4.5783e-05
4:54647445 G C 0.067119 2.8060e-05
4:54653620 G T 0.510683 -2.2783e-04
4:54654363 T C 0.074970 -2.1222e-05
4:54656056 A G 0.097480 -1.2768e-04
4:54656437 A G 0.072296 1.8861e-05
4:54656948 T C 0.450488 1.7317e-05
4:54658141 T C 0.027654 -8.4946e-05
4:54659443 C A 0.459771 2.8635e-05
4:54663779 A G 0.045171 -4.7446e-05
4:54669140 C A 0.412967 1.0786e-04
4:54672193 A G 0.365663 1.6043e-04
4:54672845 T C 1.212142 5.2215e-06
4:54684022 G A 0.059868 3.9439e-05
4:54684398 A G 1.785057 9.6326e-05
4:54684817 T G 1.947828 5.1617e-05
4:54696406 G A 1.804554 2.1811e-04
4:54696489 T C 0.340846 -2.0696e-05
4:54706281 A G 1.236966 1.6359e-05
4:54710278 A G 0.067869 -2.8861e-05
4:54711138 G A 0.152025 -3.5470e-05
4:54720934 A G 0.095357 4.2091e-06
4:54722974 G C 1.765978 1.6795e-04
4:54729136 T C 0.043912 -1.2802e-05
4:54731625 T C 0.114991 -2.6091e-05
4:54731747 T C 0.037430 2.7097e-05
4:54732275 A G 0.038095 -7.3342e-05
4:54734511 C T 1.823697 3.6210e-05
4:54739295 A G 0.426219 1.0214e-04
4:54739448 G A 0.158289 4.8244e-05
4:54741286 C T 1.550752 5.0547e-05
4:54755812 T G 0.020646 -2.1692e-05
4:54755858 A G 0.095935 -3.9631e-05
4:54756621 A G 0.376170 2.4818e-05
4:54762082 C A 1.689713 1.5120e-04
4:54774510 G A 0.052705 2.1861e-04
4:54774856 A G 0.031296 2.6376e-05
4:54775225 A C 1.236485 6.3486e-05
4:54784250 A G 1.137649 1.5790e-05
4:54790515 G A 0.250861 -2.5589e-06
4:54794246 G A 0.328165 -1.3124e-05
4:54796397 C T 0.045882 -2.1354e-05
4:54799245 C T 0.207040 -5.7190e-05
4:54813630 C A 0.034853 -5.0855e-05
4:54819470 A G 0.053818 -9.7703e-05
4:54819662 A G 0.919736 -9.4564e-07
4:54838007 G A 0.041601 -4.9130e-06
4:54847381 A G 0.241357 -2.6225e-05
4:54855763 G A 0.715860 -3.8955e-05
4:54857478 T C 0.073643 7.6623e-06
4:54873032 C T 0.089651 2.8353e-05
4:54905739 T C 0.125095 3.4600e-05
4:54907935 C T 0.060634 3.6359e-07
4:54914711 T C 0.035437 1.2612e-06
4:54917818 G C 0.047164 -6.5072e-06
4:54918898 A G 0.082215 7.9793e-06
4:54931808 T C 0.717762 -3.5959e-05
4:54938543 G A 0.632558 -1.3329e-05
4:54943432 G A 0.300959 1.0054e-05
4:54949995 T C 0.455480 -3.6898e-05
4:54954998 C T 0.774988 -2.3027e-05
4:54959591 G A 0.146711 -2.4372e-05
4:54960553 G A 0.526954 -5.4708e-05
4:54966667 T C 1.241656 -2.2844e-05
4:54967630 T A 0.115630 -1.1603e-04
4:54969739 C G 0.466356 2.1761e-05
4:54977139 C T 1.709440 -1.0201e-05
4:54982060 C T 0.098901 3.4571e-05
4:54985041 G A 0.070793 -2.5306e-05
4:54986816 C T 0.589633 -1.9717e-05
4:55008126 A G 1.582057 1.7762e-05
4:55013580 C T 0.260640 9.3603e-07
4:55022796 C T 1.319694 2.1850e-05
4:55024194 G A 0.083977 6.7285e-05
4:55032182 G A 0.032850 2.5562e-05
4:55043196 A G 0.044879 1.4851e-05
4:55045126 G A 1.028053 2.9810e-06
4:55049751 G A 1.181201 -2.0769e-05
4:55059722 C T 0.524036 -4.1654e-06
4:55073270 C T 1.034233 -8.4722e-06
4:55076237 A C 0.469011 -6.6256e-06
4:55087581 A C 0.433172 -1.0446e-05
4:55092626 C T 0.564517 -2.0280e-05
4:55094515 A C 0.075285 1.3537e-05
4:55119524 A G 0.039683 5.5733e-05
4:55122092 T C 0.072594 -5.0699e-04
4:55124460 T C 0.260212 2.1148e-04
4:55127448 A G 0.030098 7.6838e-06
4:55131753 T C 0.024074 2.8409e-05
4:55134231 C G 0.148010 -4.5928e-05
4:55139771 C T 0.216651 1.4101e-04
4:55141843 C T 0.528360 -6.6473e-06
4:55160305 A G 0.093435 4.4110e-05
4:55161813 C A 0.284198 -3.4518e-06
4:55162271 C T 0.164001 1.8123e-04
4:55162576 A G 0.092342 -2.5503e-04
4:55164866 C A 0.860144 5.5567e-06
4:55166628 A G 0.027297 6.9812e-05
4:55167665 T G 0.059491 1.9204e-04
4:55176073 A G 0.824460 6.8401e-06
4:55179109 A G 0.034226 -7.8335e-06
4:55184692 T C 0.043022 -4.9901e-05
4:55185035 T C 0.894325 -1.2025e-05
4:55186720 T C 0.045681 -3.8208e-05
4:55190082 T C 0.030065 -8.6749e-06
4:55193358 G A 0.065545 1.3171e-05
4:55196620 T C 0.829738 1.3098e-06
4:55198299 A G 0.939687 -1.8496e-05
4:55199778 G A 0.807131 2.2808e-05
4:55199933 C T 0.810117 1.7556e-05
4:55215090 G A 0.076632 -3.0170e-05
4:55221410 T C 0.984268 -4.5740e-05
4:55223193 C G 0.087846 4.0226e-05
4:55225932 G A 0.387708 -2.9417e-05
4:55234825 G C 0.377705 -5.3792e-05
4:55235020 G A 0.052821 -6.5051e-05
4:55237115 A G 0.050682 -7.7128e-05
4:55241311 T C 0.033941 -2.1271e-06
4:55241581 T C 0.759503 1.1196e-04
4:55242799 G A 0.244285 5.8274e-05
4:55251557 T C 0.095484 9.6050e-05
4:55261614 C T 0.086726 1.8518e-05
4:55265190 C A 0.191889 -1.4257e-04
4:55265204 G A 0.036408 2.8440e-06
4:55267844 C T 0.265175 3.7566e-05
4:55282189 T C 0.094786 -2.0531e-06
4:55283481 C T 0.800737 6.0041e-05
4:55292332 A G 0.120362 -4.7922e-05
4:55309685 A C 0.073935 1.6269e-05
4:55315566 A G 0.029273 -7.9953e-05
4:55316724 G C 0.340603 -1.6051e-04
4:55324132 A C 0.616028 6.0288e-06
4:55337027 A C 0.146159 -9.4712e-05
4:55338976 T A 0.090845 1.0679e-04
4:55344334 A G 0.025129 -2.1727e-07
4:55348920 T C 0.089274 7.3485e-05
4:55351696 G T 0.804826 2.7896e-04
4:55353111 T C 0.027040 3.2966e-05
4:55361392 A G 1.190269 8.2878e-05
4:55364138 A G 0.116925 2.7784e-05
4:55364909 G A 0.106295 5.8191e-05
4:55368344 T G 0.054808 -1.3311e-04
4:55369016 T C 0.053480 2.9582e-05
4:55372022 A G 0.025125 2.4363e-06
4:55377788 A C 0.049150 -3.3327e-05
4:55379750 C T 0.937782 2.7875e-04
4:55390590 G A 1.311326 1.5591e-05
4:55394323 G A 0.185053 -2.4804e-05
4:55404602 A C 0.415249 1.5784e-04
4:55407762 G C 0.250618 -2.0742e-04
4:55411087 G A 0.404502 -2.5084e-05
4:55411845 G T 0.561161 5.8685e-05
4:55414045 G A 0.196871 3.7878e-05
4:55417443 A G 0.025534 -5.9023e-05
4:55424094 C T 0.075740 -1.7655e-05
4:55424655 G A 0.457677 -1.6403e-05
4:55426618 C A 0.991866 2.5213e-06
4:55427239 T C 0.096490 1.0011e-05
4:55430030 G A 1.060884 -3.5305e-05
4:55430318 G T 0.706195 -2.5685e-05
4:55433854 C A 0.340135 1.5874e-05
4:55434828 T C 0.432899 -2.5801e-06
4:55436621 A G 0.050368 -4.3801e-05
4:55457459 A G 0.233568 -1.2089e-05
4:55458496 G A 0.120706 3.6860e-05
4:55461034 C T 0.663344 -3.7975e-06
4:55461711 G A 0.051961 -2.9817e-06
4:55470743 G T 0.137350 -5.4688e-05
4:55476827 A G 0.044924 -3.3108e-05
4:55478005 G C 0.047878 6.2621e-05
4:55479556 C T 0.676752 -1.4830e-05
4:55482818 T C 0.877950 -6.8944e-05
4:55484356 C T 0.318227 -9.4631e-05
4:55492690 T C 0.813071 -4.8558e-05
4:55497629 A C 0.115273 1.8056e-05
4:55500226 A C 0.589792 -5.6122e-05
4:55501728 G A 0.978685 -2.9083e-05
4:55509698 C T 0.138091 -9.3496e-05
4:55511082 C A 0.059303 -2.0537e-05
4:55519772 T G 0.915182 -3.2837e-04
4:55523741 A G 0.029783 7.3397e-05
4:55524252 A G 0.030134 2.7854e-05
4:55526702 G A 1.122254 -1.5735e-04
4:55527627 A G 0.086301 -1.0895e-05
4:55533724 G T 0.116568 1.1870e-04
4:55534150 T C 0.055220 -6.3211e-05
4:55534952 C A 0.030247 -1.0822e-05
4:55545715 A G 0.034726 -5.4847e-05
4:55550693 C A 0.099174 -5.5751e-06
4:55554331 C T 0.979013 -2.2992e-04
4:55564975 C G 0.107925 -7.9267e-05
4:55572414 G A 0.028439 2.7339e-05
4:55573819 G A 0.055979 6.0653e-06
4:55579185 T C 0.044743 4.1648e-05
4:55581002 T C 0.030799 -1.1066e-04
4:55582037 T C 0.124306 1.5594e-04
4:55582397 T C 0.078752 1.2426e-05
4:55595933 T G 0.041189 -1.9249e-04
4:55599268 T C 0.070618 -4.2905e-05
4:55599656 G A 0.220234 -9.4647e-06
4:55601327 G T 0.338736 1.0495e-05
4:55602451 T C 0.210455 1.3568e-05
4:55619157 T C 0.497756 -2.8224e-05
4:55624985 T C 0.561473 -3.8005e-05
4:55627211 A G 0.308827 -4.0470e-05
4:55630069 G T 1.220153 -3.7964e-06
4:55631185 A G 1.679226 -1.3302e-05
4:55636957 G A 0.210416 5.1143e-07
4:55641388 T G 0.375426 -1.4440e-05
4:55641490 A G 0.143456 5.6945e-05
4:55642008 G A 0.025440 -6.7472e-05
4:55655579 C A 0.377069 -3.9227e-05
4:55656106 A G 0.112008 2.5421e-05
4:55656717 T C 0.079985 -9.1014e-05
4:55663046 A G 0.070725 3.9112e-05
4:55682981 T C 0.222551 -1.2540e-04
4:55683735 G T 0.486593 -5.0889e-05
4:55685764 G A 1.105403 2.3236e-05
4:55686105 G A 0.089433 -3.9926e-05
4:55687502 G C 0.035022 -3.0797e-04
4:55689495 T C 0.550655 -4.2055e-06
4:55701251 T C 0.940041 9.0672e-05
4:55708415 A C 0.078745 1.3685e-05
4:55714065 G A 0.043928 -3.9229e-06
4:55714726 T C 0.067200 6.1153e-05
4:55719869 G A 0.749496 5.0238e-05
4:55721916 A G 0.058602 -1.9792e-05
4:55724007 C T 0.041552 -3.9994e-05
4:55728574 G A 0.040919 4.8961e-06
4:55738040 A G 1.970201 -3.3682e-06
4:55738261 C G 0.051786 8.8781e-05
4:55740419 A G 0.038952 8.0030e-05
4:55747558 C T 1.524160 -2.7649e-07
4:55747584 C A 0.047937 -6.2455e-05
4:55752551 C T 0.766776 -1.1640e-04
4:55752730 A G 0.576670 3.4925e-05
4:55753254 A G 0.106831 5.6368e-05
4:55765735 T C 0.031844 -3.2802e-05
4:55774292 T C 0.030637 -7.2565e-05
4:55779995 G A 0.091271 1.1510e-06
4:55780814 A G 0.060293 -5.9670e-04
4:55792751 G A 1.067768 6.5235e-05
4:55794469 T C 0.088622 -2.4100e-05
4:55794885 T C 1.176322 1.2090e-04
4:55800687 G A 0.387319 -9.1907e-05
4:55804198 T C 0.039248 4.5146e-06
4:55804691 A G 0.066421 4.4152e-05
4:55805555 C A 0.913991 -9.5417e-05
4:55809222 T A 1.597501 7.0090e-05
4:55810012 G A 0.070066 -1.0393e-05
4:55815650 A G 1.163865 1.1978e-04
4:55817709 C T 0.024931 1.1246e-04
4:55822998 C T 0.230851 -3.8763e-05
4:55825378 T C 0.032276 7.4980e-06
4:55834448 C T 0.936812 2.4470e-05
4:55840354 G A 0.074961 -1.2266e-05
4:55842065 A G 0.693108 -1.0615e-05
4:55869558 C T 1.911868 3.0483e-05
4:55871776 T C 0.029390 -1.9859e-05
4:55876687 G C 0.042461 -1.2147e-06
4:55879880 G A 0.023178 -4.9564e-05
4:55881985 C A 0.141336 5.3474e-05
4:55882894 T G 0.899064 -2.3591e-05
4:55885399 G T 1.188887 3.9654e-05
4:55886559 T C 0.050906 1.7545e-04
4:55895701 C T 0.368727 2.9352e-05
4:55900731 T C 0.037579 -1.4285e-05
4:55906694 A G 0.417732 8.8202e-06
4:55916550 G A 0.732943 4.8383e-06
4:55917808 T G 0.365021 2.7758e-05
4:55922087 A C 0.047076 2.0006e-06
4:55923201 T C 0.351891 -1.9848e-05
4:55923316 G T 0.832535 3.3272e-05
4:55929889 G A 0.837313 -3.0073e-06
4:55931480 A G 0.088304 -3.0460e-10
4:55931643 C T 0.048040 -1.8146e-05
4:55932099 C T 0.148295 2.9343e-05
4:55937298 C T 0.359480 2.3958e-06
4:55940819 G A 1.804200 -1.4223e-05
4:55943001 C T 0.367293 7.1131e-06
4:55946671 A G 0.068196 3.1229e-06
4:55952181 C T 0.558201 -8.4894e-06
4:55952406 A G 0.044860 7.5555e-05
4:55955023 A G 0.043438 4.1810e-06
4:55956836 A G 0.707074 2.0170e-04
4:55961890 A G 0.033061 2.1394e-05
4:55964565 G A 0.478197 8.7915e-06
4:55966617 T C 0.052500 5.6018e-05
4:55966759 A G 0.022097 -1.5850e-04
4:55966801 T C 1.180464 -2.0832e-05
4:55966898 C T 0.234736 -3.1708e-06
4:55968745 G C 0.038105 -1.0823e-05
4:55970083 T G 0.050228 -2.6855e-05
4:55970680 A G 0.702043 -1.7441e-05
4:55972946 G A 0.066908 -2.8998e-05
4:55972974 A T 0.473935 -3.3954e-06
4:55974648 T C 0.051244 -1.1002e-05
4:55978160 C T 0.145160 2.8901e-05
4:55978210 T C 0.445609 2.8577e-05
4:55979558 T C 0.195287 4.8386e-05
4:55981683 T G 0.359883 2.2271e-05
4:55982752 T C 1.072669 1.6175e-05
4:55982784 C T 0.428809 -8.4834e-06
4:55983260 A C 0.056444 5.9036e-06
4:55984507 G A 0.293802 6.1886e-06
4:55986238 C T 0.320258 2.4364e-05
4:55986562 A G 1.023908 -1.6468e-04
4:55989361 T C 0.122813 1.7949e-05
4:55990353 A G 1.871011 4.5609e-05
4:55996846 T C 0.110313 5.6599e-05
4:55999781 C T 0.568334 -1.2793e-04
4:56000912 C T 0.093750 -1.5744e-05
4:56002858 G A 0.752924 2.1875e-05
4:56015840 T C 1.008329 -2.3029e-05
4:56024562 G C 0.169811 5.9518e-06
4:56026192 C T 1.201866 4.0141e-05
4:56028335 G C 0.727315 -2.2568e-05
4:56029060 C T 0.978984 -1.6719e-05
4:56029474 C A 0.913595 1.0530e-04
4:56030064 C T 1.506652 1.6880e-05
4:56030107 C T 0.034768 1.5237e-06
4:56030293 A G 1.284127 5.1601e-05
4:56034351 C T 1.860965 3.8057e-05
4:56035154 T C 1.834155 -6.4727e-06
4:56043106 G A 1.841305 -9.0790e-08
4:56046192 T C 0.084114 4.5991e-06
4:56055297 T C 0.042617 2.2291e-05
4:56071800 G A 0.484406 -3.6433e-05
4:56082270 T C 0.040017 1.2407e-04
4:56082552 T G 1.861720 3.2619e-05
4:56108941 A G 0.078872 3.4496e-05
4:56110148 A G 0.022240 -1.6024e-06
4:56114687 A G 0.054451 -8.8214e-05
4:56119455 T C 0.050118 -3.7491e-05
4:56124960 T C 0.042536 3.1794e-04
4:56125042 T C 0.122848 1.3158e-05
4:56137720 A G 0.048625 4.8840e-06
4:56144669 T G 0.128509 2.1947e-05
4:56157142 A G 0.257817 8.9369e-05
4:56161239 C G 0.034366 7.4102e-05
4:56162059 T C 0.577578 -8.2353e-05
4:56162367 A C 0.073919 -7.0143e-05
4:56162609 A G 0.079683 -2.7846e-05
4:56174032 C T 0.097668 9.6549e-05
4:56180932 T G 0.097580 6.6255e-05
4:56183854 C T 0.070861 -5.8562e-05
4:56186503 C G 0.404917 9.8921e-05
4:56213381 G T 1.880313 -1.4632e-05
4:56214871 A G 0.812181 3.0475e-05
4:56224347 G A 0.977020 -1.0523e-04
4:56237137 T C 0.574553 3.9508e-04
4:56238321 A G 0.097590 1.7129e-04
4:56243522 A G 1.271384 -2.4521e-06
4:56256269 C A 0.100907 1.2311e-05
4:56257632 C G 0.071955 -1.1517e-04
4:56260659 A G 0.034817 1.0696e-04
4:56284796 A G 0.048147 7.0310e-05
4:56290220 G A 1.578098 2.5096e-05
4:56296584 C A 0.088739 1.0462e-05
4:56298194 A G 1.265509 -9.9725e-06
4:56301277 T G 0.022334 8.8014e-05
4:56317043 C T 0.061280 -2.3231e-05
4:56321091 C G 0.074983 -3.4801e-05
4:56323379 T C 0.655853 1.3971e-04
4:56323597 G A 0.798614 3.5971e-05
4:56325365 C G 0.123053 1.3921e-05
4:56347404 T C 0.045492 -7.6801e-05
4:56359541 T C 0.039783 -3.3446e-05
4:56368122 C G 0.541125 -2.5319e-04
4:56376313 T C 0.095088 3.2105e-05
4:56382541 T C 0.072549 -2.1821e-05
4:56401593 A G 0.028981 -2.5020e-05
4:56418873 G A 1.467288 -1.2072e-04
4:56457453 C T 0.061108 -3.0125e-05
4:56472022 G A 0.359100 1.0720e-04
4:56498973 T C 0.330817 -9.4124e-06
4:56499820 T C 0.123339 -1.3709e-05
4:56502616 A G 0.048605 -1.8821e-05
4:56505460 A C 0.212285 6.6397e-05
4:56521889 T C 1.854792 6.6744e-05
4:56523353 G A 0.058592 1.4505e-04
4:56524799 T C 0.879583 -8.7120e-06
4:56526458 T C 0.024992 -2.6800e-05
4:56535070 A G 0.516101 -6.8957e-05
4:56536176 A C 1.915133 4.5402e-05
4:56539449 C T 0.374923 -3.2491e-05
4:56540808 G A 0.066301 -4.2076e-05
4:56551846 C T 0.220487 -2.6103e-05
4:56551916 G A 1.509122 -2.1022e-05
4:56552954 C T 0.468924 1.0627e-05
4:56553811 C T 0.038761 2.9696e-05
4:56564456 T C 0.050381 -3.6745e-06
4:56571278 C A 1.768568 -8.7841e-05
4:56580147 T C 0.509083 4.1533e-05
4:56581820 A C 0.039468 -4.1423e-05
4:56584639 A G 0.053068 1.2706e-05
4:56588805 C T 0.057268 9.2809e-05
4:56593583 T C 1.755916 -5.9936e-05
4:56594348 G C 0.081332 -7.5883e-05
4:56595706 C T 0.239202 -3.9297e-05
4:56602261 C A 0.178659 -2.9959e-05
4:56613298 A G 0.047365 -5.0715e-05
4:56615242 C A 0.716863 1.6636e-05
4:56617718 T C 0.075503 -3.2226e-05
4:56618342 G A 0.067271 1.0268e-04
4:56619742 G T 0.063786 7.0417e-05
4:56621548 A G 0.770571 -7.6665e-05
4:56624631 T C 0.535078 2.3340e-05
4:56626592 C T 1.503796 2.1835e-05
4:56631885 C T 0.032260 -1.3767e-05
4:56634634 C T 0.031461 4.7971e-05
4:56634928 T C 0.198715 -5.8612e-05
4:56637663 A G 1.472325 2.7087e-05
4:56641680 G A 0.285509 1.8010e-05
4:56641996 T C 0.037660 1.0149e-04
4:56645265 T C 0.047713 -2.3785e-05
4:56646059 G A 0.285759 4.2341e-06
4:56652127 A C 0.051309 -5.5036e-06
4:56655933 G A 0.056411 -5.8583e-05
4:56658181 T G 0.306922 5.3827e-05
4:56660670 T C 0.385498 4.7330e-05
4:56663855 C A 0.072679 8.4047e-05
4:56668431 G A 0.480089 -3.2502e-06
4:56671301 C T 0.494896 1.6234e-06
4:56671520 T C 0.474376 -4.3473e-06
4:56673421 C G 0.038235 -4.5678e-05
4:56695601 G A 0.055811 1.4343e-05
4:56707263 A G 0.146766 -9.1542e-05
4:56717548 A G 0.026015 -4.2459e-05
4:56721460 G A 1.386232 -2.2356e-06
4:56734701 T C 1.145910 1.5953e-05
4:56736292 T C 0.570334 1.0822e-04
4:56737489 A G 0.246099 5.4550e-05
4:56761548 G A 0.514199 8.1445e-05
4:56775845 G A 0.143855 -6.6274e-05
4:56777268 G T 0.468161 -2.5552e-06
4:56783237 A G 0.070485 -5.9906e-05
4:56783609 C G 1.278070 -2.1563e-06
4:56785471 G A 0.202035 2.7158e-05
4:56786652 C T 0.055957 -1.7129e-05
4:56820412 A G 0.081134 1.7185e-05
4:56840040 A G 0.831373 4.9204e-05
4:56845286 G A 0.534514 6.6528e-05
4:56848506 G A 0.074717 9.3012e-06
4:56868342 G A 0.161574 4.0620e-05
4:56869836 G A 0.046590 6.6104e-05
4:56874517 C A 0.541385 6.7315e-05
4:56879979 A G 0.041023 1.8115e-06
4:56884449 G A 0.982632 2.2881e-05
4:56895326 A C 0.072306 1.2780e-04
4:56900779 C T 0.149626 -1.7699e-05
4:56903251 T C 0.571337 -5.6790e-05
4:56911058 T G 0.237258 -1.2533e-05
4:56917614 A G 0.622973 -2.6120e-04
4:56920795 C A 0.227245 -1.4986e-05
4:56928946 T C 0.569461 -1.4014e-04
4:56933375 G A 0.077307 6.9531e-05
4:56935994 G A 0.037378 3.8372e-05
4:56937245 T G 0.057440 -4.2946e-05
4:56937600 G T 1.966179 -5.6047e-05
4:56944525 A G 0.102433 1.5748e-04
4:56945038 G A 0.654697 -2.4439e-04
4:56947580 C A 0.028985 1.8414e-05
4:56956960 G A 0.048897 -8.4803e-06
4:56969342 T C 0.243383 -5.5788e-05
4:56978379 C T 0.754615 -2.7390e-05
4:56982203 A G 1.184881 -7.8775e-06
4:56982241 T C 0.094714 3.7111e-05
4:56988983 G A 0.940668 1.8883e-05
4:56997350 G A 0.518921 4.9893e-05
4:56999613 G A 0.093150 -4.3370e-05
4:57009127 T G 0.538055 3.7328e-05
4:57010328 C A 1.003496 -3.6631e-07
4:57012963 C A 0.028170 -8.2426e-05
4:57023638 T G 0.797332 8.8996e-05
4:57024889 A G 0.079239 1.5142e-04
4:57026928 A G 0.772499 2.2253e-04
4:57028279 T C 0.034622 -1.8266e-04
4:57029194 C T 0.090888 4.1571e-05
4:57031664 A G 1.468651 1.5779e-04
4:57033510 G A 0.641150 -2.6799e-05
4:57037516 C G 0.114776 -1.7178e-04
4:57037970 T C 0.115016 3.1677e-05
4:57037997 G T 1.388283 4.5107e-05
4:57045257 G A 0.724682 2.7015e-05
4:57049810 G T 0.677074 -2.4399e-06
4:57053255 A G 0.053295 -8.8979e-05
4:57064719 T C 0.083465 4.0648e-05
4:57069151 G A 1.816492 -2.2027e-05
4:57070248 G A 0.833233 6.3580e-05
4:57073642 G A 0.644561 -1.8195e-06
4:57073811 A G 0.049348 -4.3365e-05
4:57083929 C T 0.703312 8.0877e-06
4:57084134 T C 0.612522 -1.8716e-05
4:57087608 G A 0.451416 3.5084e-06
4:57090655 G A 0.088197 -8.6466e-06
4:57093106 T C 0.224379 8.7188e-06
4:57093975 C G 0.760561 -8.1017e-05
4:57094580 A G 0.043379 -1.8017e-05
4:57095787 A G 1.026774 -4.5373e-05
4:57097780 T A 1.239572 -3.3518e-05
4:57099609 G A 0.565008 -1.0704e-04
4:57101669 T C 1.776900 -7.7546e-06
4:57102779 T C 0.225869 3.0822e-05
4:57107952 T G 1.826385 1.4009e-05
4:57110592 T C 1.431312 8.5570e-06
4:57111783 T G 0.655788 -4.2251e-05
4:57112435 T C 1.178951 -3.3579e-05
4:57118192 A G 0.228537 7.4611e-05
4:57118592 G C 0.073098 -1.4189e-04
4:57119109 A G 0.036080 3.1391e-06
4:57119310 T C 0.043110 -9.6426e-06
4:57124285 C T 0.021837 -5.0225e-05
4:57126068 C T 0.880267 -2.8651e-06
4:57126411 G A 0.848599 -1.6910e-05
4:57129836 G A 0.560584 4.4676e-05
4:57131337 A G 1.922615 -1.8171e-04
4:57135956 T C 0.038972 4.0036e-05
4:57139331 A G 1.763339 -3.2304e-05
4:57143808 G A 0.063104 -1.2025e-04
4:57148174 G A 0.797494 -4.1455e-07
4:57151556 G T 1.866853 -3.8950e-05
4:57151927 G A 1.177257 1.7181e-05
4:57154517 A C 1.169607 1.1975e-05
4:57158981 T C 0.050562 3.4722e-05
4:57162619 A G 0.622795 5.7740e-06
4:57164762 A C 0.427336 1.3412e-05
4:57165955 T C 1.185319 5.3564e-05
4:57167101 G A 0.136559 -1.5136e-05
4:57167803 G T 0.245019 2.3449e-05
4:57168398 A G 0.181262 2.1681e-05
4:57170138 C T 0.154443 4.1816e-05
4:57172941 T C 0.030059 4.3197e-05
4:57173047 T C 0.343190 -1.6856e-05
4:57173539 C T 0.096279 2.8591e-05
4:57173854 A G 0.040991 4.9713e-05
4:57174134 A G 0.664639 1.3822e-05
4:57176832 C T 0.040724 -3.7787e-05
4:57177770 A C 0.025820 3.1112e-04
4:57179571 G C 0.113562 -3.3198e-05
4:57180473 A C 0.828813 -1.3596e-05
4:57180563 C G 0.698703 1.3479e-05
4:57180701 G A 0.022633 1.8047e-04
4:57180968 C G 0.032617 -9.5672e-05
4:57181995 T C 0.693932 1.0757e-05
4:57183635 C A 0.070472 4.1287e-06
4:57211352 C T 0.255314 8.7882e-05
4:57215677 A G 0.852656 -6.5899e-06
4:57215803 A G 0.039553 -1.9476e-05
4:57215969 T C 0.064048 -4.5224e-05
4:57217223 A G 0.064282 -4.1989e-05
4:57221348 C T 0.042870 -5.8681e-05
4:57238152 A C 0.039988 -1.1522e-06
4:57246407 T G 0.072588 3.1546e-06
4:57250285 C T 0.042906 -7.1672e-05
4:57257606 C A 0.831182 -7.2210e-06
4:57276739 C G 0.971707 -2.3758e-05
4:57278167 A G 1.335153 -1.1942e-05
4:57282964 C T 0.029368 1.2403e-05
4:57288945 G A 0.025515 -9.0030e-05
4:57294053 G A 0.038582 8.2165e-05
4:57297335 C T 0.108350 1.0787e-04
4:57300557 T C 0.361846 2.4301e-05
4:57305202 C T 0.462617 4.4170e-06
4:57308542 T C 0.074292 3.4174e-05
4:57324005 T G 0.077937 -6.7794e-05
4:57328353 A C 0.037849 2.6365e-05
4:57334112 G C 0.159152 -1.1852e-04
4:57341262 C A 0.995813 -2.5740e-06
4:57341892 C T 0.022587 -1.4276e-05
4:57353902 G A 0.194677 4.6081e-05
4:57355262 C T 0.400772 1.6318e-05
4:57364041 T C 0.143524 -7.6030e-05
4:57368807 T C 0.585238 -2.6486e-05
4:57377377 A G 0.042870 -3.7592e-05
4:57378139 C T 0.166244 -7.4595e-05
4:57379281 T A 1.962268 -7.9394e-06
4:57385455 G A 0.547325 -5.2689e-05
4:57387706 A G 0.143631 -9.9318e-05
4:57393883 G A 0.040134 -4.5487e-05
4:57398920 G A 0.143693 -5.5600e-05
4:57400769 A G 0.350106 3.2880e-05
4:57402184 A G 0.051877 -5.1119e-05
4:57408590 T C 0.215797 -1.2759e-04
4:57412492 A G 0.204901 -4.8574e-06
4:57413943 T C 0.537561 6.8471e-05
4:57425670 T C 0.040955 -3.6407e-05
4:57426508 G C 1.896123 -7.0860e-06
4:57427739 C A 1.475574 1.4712e-05
4:57430005 A G 1.639134 -2.9773e-05
4:57430668 T G 0.184936 -2.1643e-05
4:57433196 T C 0.028858 4.1323e-05
4:57439652 C T 1.310602 -3.5964e-05
4:57442004 A C 0.294581 1.8252e-05
4:57442292 G T 0.183450 -7.5348e-06
4:57442358 C T 0.111245 7.1259e-05
4:57446784 T C 0.102326 -8.2262e-06
4:57450882 G C 0.032802 -1.4482e-04
4:57470257 G A 0.451396 -8.0875e-06
4:57481015 C T 0.316990 1.1937e-05
4:57481094 A C 0.057641 6.6863e-06
4:57486213 T C 0.032678 7.5755e-05
4:57487432 T G 0.783937 1.5953e-05
4:57493773 C T 0.069560 4.6505e-05
4:57497699 T C 0.032136 2.9851e-05
4:57503037 G A 0.283357 9.2266e-06
4:57503332 T C 0.069582 2.9598e-05
4:57503933 A G 0.204625 -1.0779e-04
4:57505068 C T 0.891147 -1.3336e-05
4:57505376 C T 0.108106 -1.0533e-04
4:57505668 T C 0.033873 5.6700e-05
4:57506378 A G 0.040961 1.9466e-05
4:57507436 A C 0.027900 5.3306e-05
4:57507741 C T 0.928558 -2.7204e-04
4:57511383 A G 0.141275 4.3152e-05
4:57512494 G A 0.039059 4.7868e-05
4:57513912 A C 0.197494 -2.3217e-04
4:57516849 T C 0.140986 4.5189e-05
4:57522134 T C 0.031503 -1.0074e-04
4:57522877 A G 0.040572 -6.9671e-06
4:57523657 A G 0.927776 -1.2809e-03
4:57527444 G A 0.206910 -1.8591e-05
4:57527586 C T 0.504455 -4.3090e-05
4:57527725 C A 0.518142 -2.9408e-05
4:57529468 G T 1.477801 1.7693e-06
4:57531981 T C 0.075081 -1.8660e-06
4:57532131 A G 0.270134 -6.2101e-05
4:57536320 A G 0.055999 5.0377e-05
4:57536813 C G 0.040660 -7.7933e-06
4:57537684 A C 0.462120 -7.0069e-05
4:57552654 T C 0.164670 -3.1404e-05
4:57552848 C T 0.031786 1.1076e-04
4:57555096 A G 1.400714 5.5626e-08
4:57555139 C T 0.067823 -8.9473e-05
4:57565153 G A 1.159581 3.6864e-05
4:57572247 G C 0.080611 3.1293e-05
4:57575110 T C 0.069878 3.7197e-05
4:57587081 G A 0.148866 1.6165e-05
4:57588988 C T 1.566968 -2.3393e-05
4:57591903 A G 0.077317 9.9439e-06
4:57594195 C T 0.150681 -4.6845e-07
4:57594861 A G 0.278330 -3.8447e-05
4:57595349 A G 0.057197 -4.1464e-05
4:57597210 G A 1.411337 -1.2011e-05
4:57598615 C A 1.943092 -6.2061e-05
4:57600552 C T 0.134793 -6.5630e-06
4:57603682 T C 0.088784 -9.8520e-05
4:57604069 G A 0.292841 -3.6544e-05
4:57604956 C T 0.060293 3.7368e-05
4:57605677 G A 0.035161 8.9938e-05
4:57606688 C A 1.161359 -1.0147e-04
4:57611830 A G 0.190753 -7.7359e-05
4:57612889 C T 0.171557 -4.5030e-05
4:57621220 C A 0.117285 -3.6471e-05
4:57621843 G A 0.305487 -3.5908e-06
4:57623121 G A 0.207936 -2.1604e-05
4:57623536 T C 0.935721 -1.9468e-04
4:57626381 A G 0.305416 -4.4675e-05
4:57628407 T C 0.115737 7.9808e-06
4:57635843 T C 0.020838 -3.7395e-05
4:57635923 T C 0.116951 6.8070e-06
4:57637899 C G 0.189993 -6.7741e-05
4:57640557 T G 0.595443 -6.8975e-05
4:57643443 G T 0.060410 -2.1233e-05
4:57643943 C T 0.163959 -1.4648e-04
4:57648046 A C 1.179214 -2.9034e-04
4:57649159 A C 0.662487 -2.4626e-05
4:57660182 C A 0.476632 6.0265e-06
4:57661909 T C 0.266785 6.3297e-05
4:57665826 T C 0.185008 -2.6052e-05
4:57669862 A G 0.044048 -6.2977e-05
4:57674397 C G 0.217154 1.1880e-05
4:57675832 T C 0.222714 -9.1869e-05
4:57679142 G A 1.282884 -7.7923e-05
4:57687304 G A 0.745841 -4.6992e-05
4:57688243 A C 0.078807 -6.5707e-05
4:57690713 A G 0.116402 -1.3600e-04
4:57695126 A G 0.848800 -3.4666e-05
4:57696918 A G 0.419072 -6.8228e-05
4:57698976 A G 0.040796 9.7098e-05
4:57700528 A G 0.839932 -2.7067e-05
4:57701615 C T 0.089752 -6.8556e-05
4:57705095 C T 1.078719 -1.4691e-04
4:57705961 C T 0.048771 -2.9451e-05
4:57707005 A T 0.029958 -9.9703e-06
4:57708522 C T 0.064733 2.5945e-05
4:57708794 C A 0.162615 -5.1506e-05
4:57718253 T C 0.837021 -4.4153e-05
4:57733499 G A 0.352424 -1.5296e-04
4:57766402 A T 0.123147 1.9358e-05
4:57770173 C T 0.774040 -9.9555e-05
4:57780729 G A 0.080650 3.6323e-04
4:57786450 T G 1.809439 3.2310e-05
4:57792078 G A 0.423863 1.0478e-05
4:57795634 C A 0.766721 -9.0199e-05
4:57796639 C T 0.038631 1.8872e-05
4:57797308 C A 0.169594 2.9046e-05
4:57797350 G C 0.039663 7.3532e-06
4:57797467 T C 0.045226 7.0287e-05
4:57798174 G C 0.074623 -2.8284e-05
4:57800489 A G 0.099742 3.2752e-07
4:57806515 G A 0.069462 2.3412e-05
4:57821309 C T 0.505708 1.3789e-04
4:57824451 A G 0.371204 -5.9502e-06
4:57825140 C T 0.705753 3.9237e-05
4:57825593 T C 1.307207 -5.3025e-05
4:57827171 A G 0.060082 7.3349e-05
4:57843863 C G 0.603551 4.5677e-05
4:57844715 T C 0.045830 7.2487e-05
4:57857188 G A 0.284341 -2.5148e-05
4:57864926 T G 0.755472 1.3547e-05
4:57875768 G A 0.049602 6.5034e-05
4:57878634 A G 1.742644 -2.8070e-05
4:57881715 A G 0.687129 2.5664e-05
4:57887150 T C 0.169574 3.2397e-05
4:57889023 A G 0.057359 3.3533e-05
4:57889677 T C 1.155588 -2.0207e-05
4:57903239 G A 0.087502 1.6258e-04
4:57904387 T C 0.675801 -2.4485e-03
4:57904936 G A 0.067551 3.4637e-05
4:57908270 G A 1.953258 5.3562e-05
4:57910285 G A 0.181158 -1.8481e-05
4:57915105 A G 0.069401 -1.6213e-05
4:57918245 G A 1.857301 -1.0341e-04
4:57919800 T C 0.394930 -7.3611e-07
4:57920904 T C 1.698531 -1.5252e-05
4:57926736 C T 0.285983 -2.1212e-04
4:57926791 G A 0.185404 3.9337e-05
4:57927734 A G 0.025791 4.5058e-05
4:57936947 A G 0.115260 -6.1766e-05
4:57937117 T G 1.594395 1.6289e-05
4:57937485 C T 0.334767 -5.4733e-06
4:57937693 T C 0.027540 -1.9750e-05
4:57941026 C T 0.310190 3.6859e-06
4:57942167 A G 1.535806 -4.1489e-07
4:57942588 T C 0.105412 3.7928e-05
4:57943382 G A 1.227060 -3.9302e-06
4:57943882 A G 0.032133 -1.0830e-05
4:57944095 A G 0.081270 1.1030e-04
4:57953462 C T 0.191710 -1.0806e-06
4:57953658 C T 0.098944 -6.6680e-05
4:57961832 A G 1.855665 -9.4063e-05
4:57963046 A C 0.190668 -4.1398e-06
4:57964661 G A 0.030517 9.2221e-05
4:57971919 G A 1.171243 2.3989e-05
4:57974155 G T 0.022938 -2.8607e-05
4:57976487 A G 0.419299 5.1715e-06
4:57996926 A G 0.083263 -7.4237e-05
4:58002890 A G 0.191821 3.3253e-05
4:58005459 A G 1.732225 4.0183e-05
4:58012501 C T 0.238579 8.9983e-05
4:58013008 T C 0.597345 1.0231e-06
4:58015669 C T 0.587368 3.7996e-05
4:58016146 G A 0.041208 2.3794e-05
4:58018366 T C 0.031854 4.6792e-05
4:58018615 C T 0.222405 -2.3107e-05
4:58018840 C T 0.075603 -2.5836e-05
4:58019486 C T 1.365170 6.6001e-05
4:58020159 C T 0.088061 -1.0305e-05
4:58021699 G A 0.085724 -5.2575e-05
4:58023945 T C 0.031055 5.0217e-05
4:58024516 G A 0.146247 -5.0195e-05
4:58026173 A C 0.536150 -8.3817e-05
4:58027570 A G 1.040533 8.8734e-07
4:58029200 G T 0.077044 -9.1457e-06
4:58032901 T C 0.908681 4.3837e-05
4:58032992 A G 0.449718 3.6980e-06
4:58033360 G C 0.740191 -2.4141e-05
4:58040426 C G 1.863458 6.4638e-08
4:58047527 C T 0.326286 -6.9942e-05
4:58048841 A G 0.059118 -1.0295e-04
4:58049078 C T 1.489106 -1.4476e-05
4:58053821 G A 0.108768 3.1467e-05
4:58056594 G A 0.093504 3.1096e-05
4:58057266 C T 0.080436 -4.4388e-05
4:58062949 G A 1.041137 -3.1348e-06
4:58065581 G A 0.041802 -2.9714e-05
4:58066521 T C 0.050043 5.0138e-05
4:58067413 A G 0.058488 2.8481e-07
4:58072736 T C 0.167809 -3.2760e-04
4:58073142 A C 0.685308 -1.1958e-05
4:58076316 T G 0.085000 2.3613e-05
4:58078319 T C 1.104659 1.4381e-05
4:58078466 G A 1.121706 -3.5848e-05
4:58078913 T C 0.555721 -1.0281e-05
4:58079265 A G 0.130583 -4.4315e-05
4:58085236 G C 0.081608 5.8135e-06
4:58089260 A G 1.160872 -6.2424e-06
4:58096941 C T 1.818498 2.9911e-05
4:58097058 C T 1.540557 -3.5351e-05
4:58100041 G A 0.512056 5.5406e-05
4:58103659 T C 0.964001 3.4333e-05
4:58109900 G A 0.299336 -5.7930e-06
4:58111647 G A 0.555997 7.3767e-05
4:58120835 G A 0.098080 2.0841e-05
4:58121894 G T 0.107538 8.0645e-06
4:58129698 A G 0.907363 4.9781e-05
4:58136485 A G 1.146250 1.4003e-04
4:58136668 A G 0.489979 4.7643e-05
4:58139917 A G 1.438232 2.8812e-05
4:58140073 C T 0.028637 7.0144e-05
4:58140768 T C 0.391340 -1.6688e-05
4:58149312 A G 1.336724 1.2551e-05
4:58150539 C T 1.021688 2.9165e-05
4:58157552 T C 0.084046 1.0393e-05
4:58187445 A G 0.978549 3.4841e-06
4:58189555 T C 0.055509 8.7327e-07
4:58189742 C T 0.203788 -8.6180e-06
4:58191912 T G 0.044788 5.9977e-05
4:58194513 G A 0.861809 -1.9851e-05
4:58199708 C T 0.021396 3.5416e-05
4:58201557 G A 0.573391 -3.0109e-06
4:58204879 A G 0.034902 -9.2058e-06
4:58212010 A G 0.033350 1.5004e-04
4:58216807 A G 0.024256 -5.1505e-05
4:58221196 A G 0.054499 -1.5060e-05
4:58231911 C T 0.094565 -3.6755e-06
4:58234062 G T 0.217271 6.0838e-06
4:58236329 A G 0.044924 -4.3040e-05
4:58236911 T C 0.045739 -1.6685e-05
4:58242949 A G 1.718450 2.2506e-05
4:58243237 G C 0.052179 1.8450e-05
4:58245202 A G 0.768779 8.4865e-06
4:58249668 A G 0.618803 2.9680e-05
4:58257831 C A 1.565676 -7.3033e-06
4:58261285 A G 0.195346 -9.4662e-06
4:58266530 C T 1.754504 4.1415e-06
4:58270638 G A 0.687772 3.7940e-05
4:58270808 A G 0.061786 -1.1449e-05
4:58271686 A G 0.233753 2.4021e-06
4:58275744 A G 0.085354 4.7146e-05
4:58278172 A G 0.104426 3.9706e-05
4:58290250 T C 0.106685 3.5007e-05
4:58293597 G A 0.930869 -6.5046e-05
4:58296037 A G 0.114569 3.6544e-05
4:58296583 T C 0.731177 9.9561e-06
4:58300259 A C 0.154952 -2.8246e-06
4:58301566 C T 1.728272 2.5057e-05
4:58325506 T C 0.102378 1.6107e-04
4:58325891 T G 0.103578 -1.6282e-05
4:58326123 T C 0.020127 -2.2012e-05
4:58328372 C T 0.049098 -3.4281e-05
4:58332757 A C 1.832110 -6.4160e-06
4:58353664 G A 0.053681 -1.0237e-04
4:58357441 A C 0.126516 -4.9262e-05
4:58363063 T C 1.814259 -9.4678e-06
4:58377150 C T 0.206628 2.5971e-05
4:58377516 G T 0.055626 3.3110e-05
4:58378517 C T 0.050932 6.7415e-05
4:58379831 T C 0.050708 1.2756e-04
4:58381423 C G 0.335095 -4.3300e-06
4:58381544 G A 0.351836 -1.4393e-05
4:58382547 A G 0.033665 2.0404e-05
4:58411077 A C 0.044428 -1.8586e-05
4:58440315 A G 0.145543 -2.9843e-06
4:58444206 C T 1.711849 2.1884e-04
4:58450181 T C 1.827235 -3.1834e-05
4:58458008 C T 0.039705 -1.1300e-04
4:58471222 C T 0.020299 -3.5800e-06
4:58471626 A G 0.294818 -3.2720e-04
4:58474613 C G 0.038151 -3.0610e-05
4:58479338 C A 0.033207 9.1552e-05
4:58479761 C T 1.236385 4.4995e-05
4:58480362 C A 0.455931 -4.4941e-06
4:58482621 T C 0.056164 2.2429e-05
4:58512618 C T 0.024658 -2.3438e-05
4:58515427 T C 0.048047 6.0823e-05
4:58524078 G A 0.050462 -1.6803e-05
4:58528087 T C 0.672715 1.2503e-05
4:58528158 C T 0.060550 1.3077e-04
4:58534438 C T 0.080394 3.2779e-05
4:58540450 C T 0.052214 -2.7628e-05
4:58541421 T G 0.224411 -1.4566e-04
4:58547628 A G 0.033866 -1.1728e-04
4:58553332 A G 1.079836 -1.1356e-05
4:58561997 C A 0.033055 -6.1424e-05
4:58578058 T C 0.033756 -6.4270e-05
4:58579411 G A 0.906743 6.0485e-06
4:58589423 T C 1.797926 -3.6871e-05
4:58593018 A G 0.401503 8.0884e-05
4:58598522 A G 1.947636 8.5550e-06
4:58607942 T C 0.474694 7.0905e-05
4:58624877 C G 0.055405 -9.0077e-05
4:58641729 T G 0.053503 -8.1237e-05
4:58643040 T C 0.060592 -1.1104e-05
4:58652609 T C 0.037148 -3.6825e-05
4:58653727 G A 0.032620 1.7890e-05
4:58662227 C T 0.798040 -4.7683e-06
4:58663095 A G 0.032980 1.6502e-05
4:58665162 C T 1.564235 -7.8889e-05
4:58669378 A C 0.411652 -1.9087e-04
4:58671268 T C 0.163771 -3.6331e-04
4:58673862 C T 1.026846 6.5460e-06
4:58675894 C T 0.081498 -4.6573e-05
4:58678369 G A 0.035070 -2.8690e-05
4:58679157 T A 0.020906 -4.5091e-05
4:58679514 G A 0.071027 4.7420e-05
4:58682503 T C 0.343573 2.2068e-04
4:58683007 A G 0.285331 -5.5225e-05
4:58692865 A G 0.021094 3.6117e-06
4:58696072 G T 0.584229 -6.2755e-05
4:58696511 T G 0.073283 -1.7264e-05
4:58698638 A G 0.379415 -6.0840e-05
4:58699057 C T 0.021042 -2.3672e-05
4:58699492 C T 0.169428 2.4179e-05
4:58700119 C T 1.095944 2.1007e-04
4:58704924 A G 0.324809 1.0903e-05
4:58705337 G A 0.393077 -2.7664e-05
4:58706855 C G 1.058901 1.1597e-06
4:58708431 C T 0.046856 -2.1399e-05
4:58712046 G A 0.035726 -4.9027e-05
4:58712232 G A 1.924679 -2.4139e-05
4:58714960 T G 0.164365 5.2309e-05
4:58719432 T C 0.467560 2.7383e-05
4:58721030 C G 0.899427 1.1877e-04
4:58737014 C T 0.048199 -1.1215e-04
4:58745731 C T 0.870735 2.0965e-04
4:58756903 T C 0.052906 -2.7729e-05
4:58758826 G A 0.666996 5.1812e-05
4:58760043 A G 0.399221 3.2445e-05
4:58769905 T G 0.175241 5.5964e-05
4:58770872 A G 0.168127 2.5940e-05
4:58770918 T C 0.064444 -8.5116e-05
4:58774854 T C 0.026391 -5.4635e-05
4:58778072 C A 1.904828 -1.2181e-05
4:58780077 T G 0.234824 -4.8548e-05
4:58794397 G A 0.404956 4.9788e-05
4:58799916 T C 0.282686 5.0976e-05
4:58810453 G A 0.159263 -5.9786e-05
4:58818891 T C 0.174212 9.2264e-06
4:58827012 T C 0.254269 -1.7171e-04
4:58831172 T C 0.362823 6.9295e-05
4:58835310 C A 0.091949 -1.5984e-05
4:58838320 C A 0.070563 5.3157e-06
4:58840510 C T 0.858748 -1.2263e-04
4:58845621 G A 0.224002 -1.3855e-04
4:58855542 G A 0.916328 3.4338e-05
4:58865986 T G 0.250673 8.1125e-05
4:58882863 G T 0.140895 2.8935e-04
4:58884610 C G 0.885354 4.2817e-05
4:58885697 C T 0.122452 4.7465e-05
4:58885904 T C 0.395154 -1.5706e-04
4:58886068 A C 0.026716 2.6342e-05
4:58886706 C T 0.044236 -1.6637e-05
4:58907998 T C 0.030351 -8.8430e-06
4:58912736 A G 0.433688 -1.1115e-06
4:58921077 T C 0.025044 -2.0287e-05
4:58933091 T C 0.644301 2.5642e-05
4:58935839 C T 0.200652 1.1800e-05
4:58939374 C G 0.107032 -5.9733e-05
4:58940446 C T 0.506688 8.9390e-05
4:58941254 A G 0.120557 -7.4653e-05
4:58942997 C T 0.224879 -5.3982e-07
4:58944440 A G 0.198442 2.6439e-05
4:58947681 T C 0.822756 -1.5239e-05
4:58968465 A C 0.115176 1.9213e-04
4:58975318 T C 0.081718 -4.6836e-05
4:58978517 A G 1.181662 -1.7881e-05
4:58980544 A T 0.278333 -1.4416e-05
4:58981805 A T 0.538454 -7.3941e-06
4:58987876 G T 0.294847 3.8187e-05
4:58988900 G A 0.021532 4.9559e-05
4:58996334 T C 0.792642 3.8188e-06
4:59006009 C A 1.742310 -4.4684e-05
4:59007858 C T 0.058482 3.4216e-06
4:59008412 A G 0.987877 -1.0302e-04
4:59029729 A C 0.053363 1.6368e-05
4:59031089 C T 1.740476 -4.7835e-05
4:59033411 G C 0.035009 -4.4956e-05
4:59037126 A G 0.916412 3.6435e-05
4:59040954 A G 0.101728 -2.5364e-05
4:59041563 A G 0.037391 2.2714e-05
4:59045580 C T 1.670962 -4.4390e-06
4:59075203 G A 0.064110 4.3773e-05
4:59093629 T C 0.506724 3.7608e-05
4:59094924 G T 0.068102 1.0965e-05
4:59100661 G A 0.163008 2.5371e-05
4:59101981 T C 0.026203 6.7089e-06
4:59103083 C T 0.143066 -2.8537e-05
4:59104301 A G 0.046213 7.8621e-05
4:59117362 A C 0.923176 -4.2645e-05
4:59120874 C T 0.162979 -3.6328e-05
4:59126075 A G 0.047151 -8.4202e-05
4:59166999 C A 0.116983 2.1083e-05
4:59172883 A G 0.032308 6.4597e-05
4:59177075 T C 0.245249 -2.6924e-05
4:59183266 A G 1.041088 7.0479e-05
4:59192702 T C 0.028491 6.2484e-05
4:59197896 G A 0.073162 8.7499e-05
4:59208179 T C 1.637784 1.1262e-05
4:59208961 A G 0.482591 5.2697e-05
4:59208969 C A 0.559558 1.4860e-05
4:59209796 A G 0.053237 -5.1258e-05
4:59222703 G A 0.867482 2.1167e-05
4:59228941 C T 0.026502 3.1665e-05
4:59229631 C T 0.063237 -5.0175e-06
4:59236235 C A 0.036271 2.1541e-05
4:59252057 A G 0.156952 -3.1913e-05
4:59253068 G A 0.044363 -7.1144e-05
4:59253610 A T 0.022668 -5.2857e-05
4:59253872 T C 0.382934 -4.4852e-06
4:59257993 T G 0.059047 -1.8651e-05
4:59279704 T C 0.139710 -2.3673e-05
4:59284832 A G 0.094390 -4.2281e-05
4:59303260 C T 0.039173 9.6993e-05
4:59310399 A C 0.065886 4.1920e-05
4:59316074 G T 1.468235 -2.3306e-05
4:59316103 A C 0.520833 1.1059e-05
4:59316851 G C 0.202142 -2.5404e-06
4:59319223 G A 0.130473 -2.6365e-05
4:59321537 G A 0.667713 -4.2008e-06
4:59322711 G A 0.045989 -2.9715e-05
4:59323158 A G 0.127964 1.0416e-04
4:59340386 A G 0.070559 -1.1882e-05
4:59340807 C T 0.079531 -4.6758e-05
4:59351318 T C 0.046603 -4.0668e-05
4:59354090 G A 0.029280 -1.5893e-05
4:59356199 T C 0.536133 1.2408e-05
4:59366701 G A 0.038160 4.2045e-06
4:59369085 C T 0.685685 -2.1539e-05
4:59369594 C T 0.097892 -3.5804e-05
4:59375444 C A 0.292533 -1.4509e-06
4:59384051 T C 1.276720 -2.5061e-05
4:59396059 A G 0.591389 -4.1748e-05
4:59396970 T C 0.046229 -1.0726e-04
4:59402497 G T 0.033678 1.6539e-05
4:59403869 C T 0.026138 3.2872e-05
4:59404857 C A 0.034869 -8.3353e-06
4:59407864 C T 0.046077 1.4787e-05
4:59419273 T C 0.127766 -2.6072e-05
4:59419837 A G 1.872750 -7.7301e-05
4:59434110 A G 1.527785 -9.0017e-06
4:59437160 G A 0.514075 -3.2527e-05
4:59445288 T C 0.807063 3.3864e-06
4:59452657 T C 0.097064 -6.1698e-05
4:59453696 T G 0.162330 -4.0424e-05
4:59458158 C A 0.020740 1.8525e-05
4:59465310 C T 0.095889 -3.9190e-05
4:59465469 A G 0.051160 -4.9922e-05
4:59465711 T C 0.605959 2.7064e-05
4:59467845 A G 0.635333 -3.5104e-06
4:59473767 G T 0.062406 -4.4632e-05
4:59477287 G A 0.033360 -9.0357e-06
4:59487314 A G 1.411062 3.4675e-05
4:59503726 G A 1.136539 -4.2884e-05
4:59508966 T C 0.049712 1.5639e-04
4:59516867 T G 0.061838 -6.9586e-05
4:59518782 C T 0.053097 -2.9133e-04
4:59529054 A G 0.045710 -6.4665e-05
4:59533131 A G 0.076188 1.5701e-05
4:59535778 T C 0.514747 -4.5686e-07
4:59548441 G A 0.060254 -2.7926e-05
4:59551001 T C 1.255116 -9.1144e-06
4:59552168 T C 0.032071 -1.5064e-04
4:59567185 T G 0.047391 -1.0199e-04
4:59575291 T C 0.601178 -4.8947e-07
4:59586935 A G 0.069248 1.3130e-04
4:59594806 G T 0.082767 -1.2428e-04
4:59599522 G T 0.516523 2.6221e-06
4:59602600 G A 0.035379 1.7909e-05
4:59603521 G T 0.103854 -6.8753e-05
4:59614702 T C 0.216956 2.5395e-05
4:59615024 A G 0.575748 -1.2081e-05
4:59635589 A G 0.461130 -4.7286e-05
4:59639708 A C 0.414158 -1.6704e-05
4:59643375 T C 0.140100 3.2957e-05
4:59645499 A G 0.606511 -1.4700e-05
4:59649779 C T 0.089570 -1.0410e-06
4:59650099 A G 0.139928 1.2632e-04
4:59653815 T C 0.036265 1.5097e-05
4:59660111 A G 0.061533 -3.4463e-05
4:59674052 T C 0.520748 3.2165e-05
4:59675523 C T 0.036171 1.0718e-06
4:59685607 A C 0.060913 -1.0391e-04
4:59698400 G T 1.574031 -1.2104e-04
4:59699607 C T 0.025645 7.9775e-05
4:59709290 A G 0.528210 -7.8653e-05
4:59709408 G T 1.579243 -1.8533e-04
4:59714308 T C 0.026200 3.6465e-05
4:59799937 G T 1.962349 4.6594e-05
4:59800034 G A 0.102196 -1.1952e-04
4:59805953 A G 1.963304 2.0570e-05
4:59809456 A G 0.101621 -7.5695e-05
4:59820469 C T 0.578656 -1.9487e-05
4:59822987 C T 0.118535 6.3104e-05
4:59829403 T C 0.067508 -1.5935e-05
4:59838475 G A 1.612055 -5.3145e-05
4:59843159 T C 0.053432 8.8389e-05
4:59844473 C T 0.867856 -1.7739e-05
4:59860720 A G 0.032454 -3.5882e-05
4:59861280 C A 0.204463 6.1018e-05
4:59866889 C T 0.103312 1.6864e-05
4:59876984 C G 0.083159 2.6784e-05
4:59887062 A C 0.800818 -3.0742e-05
4:59897257 G A 0.162525 -1.0229e-05
4:59901783 T C 0.055743 -1.7347e-05
4:59902003 G T 0.049699 2.6723e-05
4:59910951 T C 0.618420 -4.8929e-05
4:59916375 G C 0.578494 1.3704e-05
4:59925645 T C 0.032850 -3.2161e-05
4:59928472 C A 0.220948 -2.9187e-05
4:59929358 T C 0.020669 -5.1553e-05
4:59954461 C T 1.059686 1.3769e-05
4:59958177 G A 0.120333 -3.5470e-05
4:59965223 G A 0.034282 -2.0971e-05
4:59965615 C T 0.040085 1.3542e-04
4:59981142 G A 0.538649 2.6885e-04
4:59989821 G A 1.964732 -9.6665e-05
4:59995208 C T 1.787338 4.5111e-05
4:59996270 G T 0.045038 1.0271e-04
4:59997375 G A 0.052516 -5.2976e-05
4:59999263 A C 0.065571 2.9258e-04
4:60010352 A G 0.178727 -1.7243e-04
4:60028768 C T 1.281332 -9.2359e-06
4:60039005 T G 0.033535 -1.5554e-04
4:60039119 C A 0.058183 -4.5554e-05
4:60048932 T C 0.508843 2.5789e-04
4:60053776 G T 0.035314 -4.5506e-05
4:60054121 T C 1.312092 2.5150e-07
4:60062418 C G 0.073338 -7.8280e-06
4:60063336 C T 0.045285 2.1544e-04
4:60064126 C T 0.179208 -6.5838e-06
4:60071046 T C 1.106490 4.6530e-05
4:60071150 A C 0.032175 -5.5865e-05
4:60080281 G A 0.176390 -1.8187e-04
4:60086088 A G 0.025041 2.0019e-05
4:60097480 A G 0.033324 -6.3936e-05
4:60098643 T C 1.581772 -2.1398e-05
4:60099737 T C 0.260903 -6.0627e-05
4:60101605 A C 0.124728 4.3793e-05
4:60105613 G A 0.151077 3.4079e-05
4:60109827 G A 0.063218 3.1420e-05
4:60112029 G A 0.629332 -8.6518e-06
4:60117147 A G 0.028615 5.2809e-07
4:60122540 A C 0.562213 2.3894e-05
4:60136671 T C 0.037060 1.1993e-04
4:60151518 T C 1.259128 4.4019e-05
4:60152289 A C 0.073591 -4.3884e-05
4:60156270 C G 0.059719 -1.7742e-04
4:60156561 T G 0.276541 -2.3634e-05
4:60160676 G C 0.020721 -3.9327e-05
4:60163247 G T 0.099924 9.8544e-05
4:60164337 C T 0.053899 -1.0534e-05
4:60177224 A G 0.051909 4.4249e-05
4:60178068 G A 0.296970 -4.9202e-06
4:60180579 A T 0.110346 1.4367e-06
4:60180732 G T 0.657924 1.1943e-05
4:60181354 G A 0.051741 -3.3773e-06
4:60184125 A G 0.055892 -1.0700e-05
4:60186756 T C 0.663971 1.2374e-05
4:60195142 T C 0.493400 1.0901e-05
4:60203458 C T 0.031438 -1.2861e-04
4:60206062 A G 0.024846 4.8751e-05
4:60208741 C T 0.260433 1.2329e-05
4:60211446 G A 0.058222 5.4287e-05
4:60230013 C A 1.335027 -3.8765e-04
4:60232361 T C 0.065110 1.5496e-04
4:60234149 C A 0.180227 -3.8618e-05
4:60234292 G A 0.022500 -1.3192e-04
4:60247508 T C 0.061105 -4.1640e-05
4:60250416 A G 0.038582 2.4957e-04
4:60254493 G A 0.053493 -1.4131e-05
4:60262798 C A 0.542735 5.1896e-06
4:60269141 A G 0.064389 5.8825e-05
4:60278718 A G 0.259917 8.4901e-06
4:60278804 A C 1.304523 -3.5892e-05
4:60278933 G A 0.073688 -7.0513e-05
4:60279201 A G 0.075863 1.2431e-05
4:60314429 G A 1.302235 -3.9046e-05
4:60314762 A C 0.101287 6.4880e-06
4:60315125 C T 1.287684 -4.3227e-05
4:60329027 T C 0.067616 5.5268e-05
4:60329260 C T 0.074055 4.6158e-06
4:60334946 G A 0.860676 -1.8470e-05
4:60336966 G C 1.471196 7.1757e-06
4:60342712 C T 0.081131 -6.2493e-05
4:60350924 G A 0.092429 4.1444e-07
4:60351821 T G 0.057628 -5.6308e-06
4:60357614 T C 0.074311 -2.6103e-05
4:60357694 C T 0.064597 1.6063e-04
4:60359859 T C 0.110920 -4.0336e-05
4:60360892 A G 0.049553 -2.1986e-05
4:60369554 T C 0.113351 1.0283e-06
4:60377467 C T 1.472659 8.3551e-06
4:60379577 G A 0.279596 1.6598e-05
4:60387255 A G 1.135608 -7.3635e-06
4:60388525 A G 0.037144 -2.4717e-07
4:60393154 A G 0.176196 9.3457e-07
4:60400016 A G 0.109869 -5.2961e-05
4:60405379 A G 0.109856 1.5168e-05
4:60408213 T C 0.031701 2.7980e-06
4:60410813 A G 0.045096 5.8782e-06
4:60411150 A C 0.022295 -1.9381e-06
4:60430779 G A 0.372551 1.4965e-05
4:60431974 A G 0.077716 -2.0438e-05
4:60461077 T C 0.370022 1.1514e-05
4:60461145 A G 0.947802 -4.5115e-06
4:60473572 G A 1.423395 1.7961e-05
4:60475625 A G 0.032662 2.4031e-05
4:60482936 T C 1.501797 9.5731e-07
4:60490366 A G 0.080982 -2.4815e-05
4:60491132 C A 0.092825 -7.0778e-05
4:60496226 G T 0.526484 -4.1757e-06
4:60501941 G T 0.182200 2.2340e-05
4:60515628 A C 0.482400 -1.6035e-06
4:60518390 A G 0.071611 8.7999e-05
4:60521160 T C 0.115766 -3.0776e-05
4:60523328 A G 0.023574 6.7906e-05
4:60529334 G A 1.282783 -6.7250e-06
4:60535366 A G 0.021068 -3.5921e-05
4:60537941 T C 0.027462 5.4398e-05
4:60540181 C T 0.213447 3.3544e-05
4:60544221 A G 0.025609 -2.0050e-05
4:60554226 C A 1.551843 1.0999e-05
4:60556009 A G 0.076502 6.4463e-06
4:60558781 A G 0.113283 -7.2065e-05
4:60560547 C T 0.036385 -2.9649e-05
4:60566198 G A 0.073575 4.6903e-05
4:60568412 T G 0.891767 4.8790e-05
4:60570875 T G 0.246291 -1.2754e-05
4:60577319 A C 1.561791 1.5103e-05
4:60578160 T C 0.024528 -5.9780e-05
4:60578262 C A 1.213785 3.9693e-05
4:60580965 T C 0.113822 -2.4579e-05
4:60591994 G C 0.071199 -7.1863e-05
4:60611895 G A 0.036742 -3.4754e-05
4:60619046 C T 0.757578 2.4984e-05
4:60631977 G A 0.169925 -2.2687e-05
4:60641124 A G 0.039446 -1.1200e-04
4:60665837 C T 0.079612 1.7715e-05
4:60666251 T G 0.043188 -1.4077e-05
4:60680656 T C 0.169467 -4.1261e-05
4:60691809 A C 0.047336 -3.5931e-05
4:60695254 T C 1.914883 9.1107e-06
4:60697144 T C 0.065853 -3.8680e-05
4:60698106 G A 0.049300 -5.1151e-06
4:60703356 C A 1.079326 -2.5279e-05
4:60707711 T C 0.575884 -7.4579e-06
4:60717361 T C 0.071348 2.6999e-05
4:60729946 C T 0.057339 -2.7437e-05
4:60738362 T C 0.049154 1.8774e-05
4:60741765 G T 0.628426 1.6896e-05
4:60742265 T G 0.033710 1.9039e-05
4:60746980 C G 0.223486 -1.4892e-05
4:60747549 C A 0.066457 -4.0856e-05
4:60748829 T A 0.630124 -3.7546e-05
4:60748984 T G 0.068953 1.6719e-05
4:60754817 C T 0.088463 9.8810e-05
4:60756136 T C 1.951479 1.0239e-04
4:60764327 A G 0.335280 2.6107e-05
4:60773527 T C 0.810958 -1.8686e-05
4:60774654 C T 0.099362 6.6291e-05
4:60778861 C A 0.051517 -6.9742e-05
4:60780184 A G 0.286243 2.2869e-05
4:60793034 G A 0.745234 3.1471e-05
4:60797883 T C 0.391051 1.0527e-04
4:60808884 A G 0.063688 -3.3495e-05
4:60812129 T G 0.059349 -1.0423e-06
4:60814470 C T 0.087421 -6.1437e-05
4:60814529 C T 0.111696 1.7396e-05
4:60826699 T C 0.064435 4.1676e-06
4:60827552 T C 0.069404 4.0635e-05
4:60829098 G T 0.616385 8.5317e-05
4:60831380 T C 0.054003 -2.0865e-05
4:60835586 T C 0.096250 -1.7556e-05
4:60836160 A G 0.754803 -4.2068e-05
4:60840276 A G 0.086551 -3.2764e-05
4:60851765 C T 0.097454 1.2855e-05
4:60855092 A G 0.044817 2.3311e-04
4:60857340 G A 0.069894 4.8588e-05
4:60857475 G A 1.221101 -4.7363e-05
4:60860459 T C 0.042357 3.2505e-05
4:60866784 C G 0.111557 -1.7356e-05
4:60868822 C T 0.054869 2.2404e-05
4:60870868 T C 0.158915 2.7794e-05
4:60879952 C T 0.087165 -3.9631e-06
4:60884791 A T 0.036826 -2.8086e-05
4:60890698 G T 0.108989 -1.6154e-05
4:60902440 C T 0.295844 -7.9316e-05
4:60906556 A G 0.113884 -1.6857e-05
4:60906576 T G 0.172431 -5.0084e-06
4:60908508 A G 0.027329 -1.2346e-05
4:60929487 T C 0.022990 -4.9366e-05
4:60932431 C T 0.106539 -2.1130e-05
4:60932671 T C 0.082108 -4.6155e-05
4:60940765 G A 0.091959 -2.0554e-05
4:60943110 G T 1.904783 8.8526e-05
4:60955000 T C 0.285256 -1.5895e-05
4:60962358 A G 0.052094 -2.7901e-05
4:60968611 A C 0.046278 8.7819e-05
4:60969154 C A 0.027005 -1.1838e-05
4:60994071 G A 1.855347 5.2419e-05
4:60997167 G A 0.051896 5.5504e-05
4:61009863 A C 0.112650 -1.6157e-04
4:61009942 G A 0.079781 3.0764e-05
4:61014695 A G 0.028748 -1.5891e-05
4:61030524 C T 0.071241 4.0235e-04
4:61037655 A C 0.027423 3.8754e-05
4:61041752 C T 1.634155 1.5074e-04
4:61042697 G A 0.099550 1.1856e-05
4:61044297 G A 0.025687 -8.8828e-05
4:61055763 C T 1.773606 5.1625e-05
4:61065199 A G 0.089433 -4.3661e-05
4:61066519 T C 0.139301 -3.5371e-05
4:61072512 A C 0.056866 -3.7906e-05
4:61072859 C T 0.151693 -4.7663e-05
4:61080015 C A 0.336098 6.8156e-06
4:61080785 C A 1.576166 4.1672e-05
4:61105975 A G 0.026375 -1.3011e-04
4:61106844 T G 0.355663 -1.6846e-05
4:61113104 T G 0.098778 1.5277e-04
4:61113349 C T 0.171606 -2.9837e-05
4:61116014 T G 0.051361 -4.7460e-05
4:61119178 G A 0.334556 6.8107e-07
4:61138941 A C 0.077999 3.7582e-05
4:61157517 C T 0.169928 -2.6095e-05
4:61161139 A G 0.021042 -4.0219e-05
4:61163418 T G 1.649491 2.0273e-05
4:61208484 C A 0.061445 5.5902e-05
4:61210812 A G 0.093202 -3.0658e-05
4:61213845 T G 1.510213 -2.5113e-05
4:61214745 T C 0.127795 1.5601e-05
4:61228398 C T 0.129788 -5.3420e-05
4:61230320 T C 0.074474 2.6206e-05
4:61231687 C T 0.024681 2.6763e-05
4:61238400 T C 0.147085 -2.1509e-05
4:61245570 G C 0.143663 1.3814e-04
4:61267425 G A 1.857434 5.2830e-06
4:61277546 A G 0.248985 1.1099e-05
4:61278561 G A 0.027725 -1.7821e-05
4:61287459 T C 1.793677 -5.8817e-05
4:61290508 G T 1.392924 -1.1600e-04
4:61297531 T C 0.285740 6.7325e-05
4:61298074 C T 0.034957 1.3626e-05
4:61303331 G A 0.129460 5.2785e-05
4:61343352 T C 0.066191 5.6593e-05
4:61347534 C T 1.750395 -1.1730e-05
4:61348191 A G 0.073938 3.0239e-06
4:61351107 G T 0.045557 1.0589e-04
4:61352529 A G 0.392652 2.0319e-05
4:61354000 A G 1.324455 -5.0264e-05
4:61359975 G C 0.160009 5.5760e-05
4:61360951 G A 0.163274 -1.7485e-05
4:61363779 C T 0.076554 8.0530e-06
4:61367045 G A 1.030987 1.2680e-05
4:61370107 C A 0.961479 -7.1654e-06
4:61372234 A C 0.129288 4.4010e-05
4:61379446 C G 0.496626 -1.6929e-05
4:61385787 T G 0.097558 -4.5578e-05
4:61388332 C T 0.046395 2.3651e-05
4:61391349 A G 0.037982 -1.1548e-05
4:61396021 A G 0.157309 3.2149e-05
4:61396449 T C 0.156202 -5.6560e-05
4:61405164 G A 0.283292 -8.1494e-05
4:61412828 T C 0.957111 5.9124e-06
4:61414570 T C 0.030383 -1.2702e-05
4:61416743 A G 0.174157 4.3641e-05
4:61418239 C T 0.443811 -6.0519e-06
4:61421921 A G 0.135328 -1.0696e-04
4:61435320 A G 0.267586 -4.2027e-05
4:61440787 A G 0.040708 4.1884e-05
4:61444067 G A 0.184073 3.1947e-05
4:61447908 C G 0.035580 3.5011e-06
4:61461790 G A 0.023197 5.1452e-06
4:61472675 A G 0.229536 4.4005e-05
4:61474133 C T 0.043035 -4.1851e-05
4:61484581 C G 0.506269 4.9109e-06
4:61496921 C T 1.312540 -8.8903e-05
4:61504056 G A 0.113270 8.7464e-06
4:61505346 A C 0.055824 1.4441e-05
4:61511403 A G 0.034045 -1.4139e-05
4:61517947 G A 0.159425 4.0940e-05
4:61525675 T G 0.058790 -3.0581e-05
4:61527956 T G 0.065493 1.3098e-04
4:61534261 C T 0.351528 -3.3880e-05
4:61535011 T G 0.112430 1.0657e-05
4:61543440 G A 1.704490 -4.4650e-05
4:61546181 A G 0.067560 1.1817e-04
4:61561404 A G 0.040864 1.4616e-06
4:61577686 A G 1.696905 -6.9286e-05
4:61578034 G T 1.153209 -9.6538e-06
4:61594123 G T 1.750863 1.2430e-04
4:61604306 G A 1.365488 -5.1850e-05
4:61606744 C A 0.258475 -4.2293e-05
4:61609631 A G 0.032837 1.8539e-05
4:61611440 G A 0.309028 1.2939e-04
4:61615951 T C 0.161645 -1.6528e-04
4:61619702 T C 0.029101 3.7207e-05
4:61620895 T G 1.364887 -5.4287e-05
4:61629652 C T 0.955627 -5.2784e-05
4:61630164 A G 0.087333 -7.9450e-06
4:61646237 T C 0.090858 -6.3387e-05
4:61664933 C T 1.792123 -4.8853e-05
4:61667472 C T 1.713124 -6.8457e-05
4:61669587 T C 0.033762 9.2451e-05
4:61671235 C T 0.031857 4.8838e-05
4:61682495 C T 0.324543 9.0736e-05
4:61684749 T G 0.057077 2.7326e-05
4:61692710 C T 0.057038 3.8219e-05
4:61695508 T C 0.268670 9.2423e-05
4:61695623 A G 0.020169 2.1884e-06
4:61723786 C T 0.023444 -4.0912e-05
4:61724685 A G 0.349665 3.5558e-05
4:61725078 A G 0.138490 -4.2606e-05
4:61727689 G A 0.206089 -4.9993e-05
4:61731645 T C 0.020916 9.2788e-05
4:61767225 A C 0.050848 1.4128e-04
4:61768115 G A 0.229131 5.7010e-05
4:61780970 A G 1.179685 -2.0633e-05
4:61791683 A G 0.037076 -2.2408e-05
4:61800562 T G 0.194589 -5.9097e-05
4:61806007 T G 0.101670 9.0144e-05
4:61808709 G A 1.803087 2.6529e-05
4:61814029 C A 1.608712 6.1444e-05
4:61816336 C T 0.064584 5.5647e-06
4:61821398 C A 0.030614 -2.3055e-05
4:61822587 T C 0.053380 -6.3926e-05
4:61827029 C A 1.602837 2.9655e-06
4:61827639 G A 1.287895 1.2823e-04
4:61829390 T G 0.226378 -1.7590e-05
4:61835279 T C 0.058183 1.0940e-04
4:61842755 G A 0.266927 -7.5865e-04
4:61844382 A C 0.023243 -2.1165e-05
4:61846462 A G 0.057320 -4.5068e-05
4:61847366 T C 0.047242 9.7253e-06
4:61849734 A G 0.265305 -5.5987e-04
4:61853405 G T 1.215453 3.5842e-04
4:61858122 C A 0.068365 -7.1218e-05
4:61859544 A G 0.119697 -1.1238e-05
4:61859875 T C 0.118976 1.6566e-05
4:61861629 A C 0.080722 -4.0379e-05
4:61862882 C T 0.104302 1.9007e-04
4:61872517 C T 1.249319 1.1971e-04
4:61876951 A G 0.205933 -1.9457e-05
4:61883668 C T 0.141596 5.4941e-05
4:61894739 T C 0.046031 1.9097e-05
4:61900046 A G 0.550226 -1.0375e-05
4:61902188 G A 1.071945 1.6004e-05
4:61905625 T C 0.057654 -9.0036e-05
4:61905921 T G 0.030896 -1.0050e-05
4:61907209 A G 1.182262 -7.9197e-06
4:61909019 A C 0.066113 1.4382e-05
4:61910942 G C 0.147743 9.4498e-05
4:61912212 T C 0.087778 -2.9756e-05
4:61918204 T C 0.043279 -4.8344e-05
4:61921038 T G 0.239696 1.2238e-06
4:61921856 G A 0.088125 -1.9493e-06
4:61925586 G A 0.161019 1.1547e-04
4:61926865 A G 0.406514 6.3254e-06
4:61929390 G T 0.072351 2.5808e-06
4:61929468 T C 0.114140 8.9956e-05
4:61946709 A C 0.040215 -1.3707e-04
4:61948814 T G 0.104789 1.2433e-05
4:61951511 G A 1.332735 2.0355e-05
4:61954353 T G 1.158983 -1.1116e-05
4:61957647 T G 0.123546 1.1594e-05
4:61961437 T G 0.029144 -8.1738e-05
4:61964784 G A 1.925221 -1.7826e-05
4:61967025 G A 1.568143 -1.0226e-05
4:61975533 G A 0.495461 -1.5243e-05
4:61976596 T C 0.029660 -1.7119e-05
4:61978764 A C 1.061478 1.6250e-05
4:61982282 A G 0.581460 -1.1533e-05
4:61986766 T C 0.078271 1.8672e-05
4:61986906 T C 0.449793 -3.1649e-06
4:61997642 T C 0.084208 8.1931e-05
4:62005078 G C 0.973008 5.4856e-05
4:62012932 G T 0.040166 1.7647e-05
4:62013364 T G 0.411470 2.2030e-05
4:62027517 A G 0.050978 2.5780e-05
4:62027701 G A 0.046054 7.2945e-06
4:62044819 G A 0.042435 -7.5312e-05
4:62046261 C T 0.583882 -2.5802e-05
4:62049284 G A 0.993723 -8.1719e-06
4:62050302 A C 0.031568 -8.5780e-06
4:62050425 T C 0.029283 -1.0693e-05
4:62053080 T C 0.057713 -2.3187e-05
4:62062045 A G 0.041721 9.6719e-05
4:62079015 T C 0.971911 7.0715e-06
4:62080215 G A 0.353307 4.6109e-05
4:62082945 G A 1.337970 6.6389e-05
4:62083217 T A 0.039783 -1.5302e-05
4:62088597 A G 0.184281 1.6619e-05
4:62094288 A G 0.032376 -1.3173e-05
4:62098909 G C 0.134621 -3.3156e-05
4:62100988 G A 0.779036 -1.5316e-05
4:62102541 G A 1.361619 -8.9414e-08
4:62102542 T C 0.195453 -6.2802e-05
4:62103617 T C 0.876859 -4.9274e-05
4:62103999 A G 0.798598 -7.0317e-05
4:62104112 C T 0.392577 1.2022e-05
4:62108721 G A 0.031322 1.7728e-05
4:62109770 T C 0.994778 2.8176e-07
4:62111198 A C 0.186540 4.4850e-04
4:62114563 C T 0.159324 -7.4428e-04
4:62121348 G A 1.510437 -5.3815e-06
4:62126185 G T 0.059930 -1.1879e-05
4:62127538 T C 1.254162 3.0676e-05
4:62129831 T C 0.086204 -9.8785e-05
4:62130085 G A 0.301615 -7.0149e-06
4:62132345 G A 0.887820 4.5350e-05
4:62135494 A C 0.067677 1.5994e-04
4:62136879 A G 0.049277 -1.4646e-05
4:62142923 G A 0.038793 -6.8382e-05
4:62154786 G A 1.688099 -1.7587e-05
4:62155168 C T 0.264379 -3.3234e-04
4:62158724 A G 0.024395 -6.4702e-06
4:62160473 T C 0.789302 2.6025e-05
4:62162139 T C 0.675139 1.1033e-05
4:62163509 C T 1.666707 6.1935e-05
4:62165943 C T 0.062043 2.3407e-05
4:62175376 C T 0.026154 2.8275e-05
4:62181637 T C 0.275824 3.9307e-05
4:62202922 G A 0.323387 6.4887e-05
4:62204746 G T 0.057696 4.4868e-05
4:62208968 T C 1.196585 -1.0564e-04
4:62211561 T C 0.029971 -4.0744e-05
4:62213100 A C 0.302702 1.6507e-04
4:62221780 T C 0.106078 6.1381e-05
4:62226863 C T 0.155666 -5.5270e-05
4:62229705 T C 0.148977 1.4019e-05
4:62229733 A G 1.329979 1.2701e-05
4:62251077 T C 0.883705 -2.5143e-05
4:62252306 C T 1.686318 -9.0981e-06
4:62256581 C T 1.956585 -1.0557e-05
4:62257421 T C 1.935299 -1.2448e-05
4:62261514 A G 0.141596 7.0300e-05
4:62268153 G A 0.743267 -1.0809e-05
4:62270333 G A 0.044629 -1.3107e-05
4:62271813 T C 1.345218 -1.1075e-05
4:62279524 T G 0.029764 -9.5723e-06
4:62289645 C A 0.028835 -3.1700e-05
4:62293603 A G 0.058625 6.1422e-06
4:62293804 A G 1.041925 -6.0580e-05
4:62296190 A C 0.897885 6.7154e-05
4:62303073 C A 0.032860 -8.5526e-06
4:62303275 C G 1.117347 -8.3513e-05
4:62303350 C T 0.355153 4.8050e-05
4:62304735 C T 0.437514 4.3362e-05
4:62319400 T C 0.525695 3.2360e-05
4:62329742 A G 0.021120 -2.8310e-05
4:62335703 T C 0.032717 -1.7487e-05
4:62339371 C G 0.047304 4.7922e-05
4:62340495 T C 0.036135 4.5532e-05
4:62343002 G A 0.039426 2.5882e-05
4:62347010 G A 0.175602 -5.0091e-05
4:62350024 A C 0.090268 -4.0212e-06
4:62350142 T C 0.069638 -8.7460e-05
4:62359149 G A 1.706889 3.2604e-05
4:62366666 C T 0.183453 2.1630e-05
4:62368870 A G 0.040582 -2.4990e-05
4:62371763 G A 0.024142 2.0894e-06
4:62371818 A C 0.071465 -5.6931e-05
4:62373180 G A 0.223623 1.5906e-05
4:62381701 C A 0.028579 -3.3829e-05
4:62386631 C T 1.441117 4.2571e-06
4:62393310 T C 0.113790 2.9556e-05
4:62393760 C T 0.979364 6.7338e-07
4:62402813 G A 0.460507 2.0028e-05
4:62404541 C A 0.563203 -1.4846e-05
4:62409332 G A 0.075665 1.9185e-05
4:62411805 A G 0.060670 -8.9956e-05
4:62412035 A C 0.045389 -8.8389e-06
4:62416499 A G 0.649796 3.4608e-06
4:62431962 T C 0.037537 1.8748e-04
4:62438881 T C 0.106655 4.8317e-05
4:62441354 A G 0.066668 2.2378e-05
4:62453209 G A 0.484269 3.3742e-05
4:62457454 T C 0.919476 6.4532e-05
4:62472569 G A 0.079242 8.5131e-05
4:62476789 T C 0.083974 -6.0360e-06
4:62483155 T C 0.053188 -1.0845e-04
4:62487133 G A 0.169685 9.0428e-06
4:62496970 G T 0.027018 2.3646e-05
4:62497790 C T 0.200182 -1.0377e-05
4:62499783 A G 0.051546 2.5708e-05
4:62501154 T G 0.038232 -1.0174e-04
4:62513826 A G 1.003736 -2.7157e-05
4:62514622 T C 0.072465 2.8873e-06
4:62544712 A G 0.023613 2.7761e-05
4:62553696 G A 0.025693 -1.8929e-05
4:62556872 A G 0.457378 5.3767e-05
4:62563415 G A 1.460384 -1.1964e-06
4:62566245 T C 1.001960 -3.5811e-05
4:62598689 T C 1.179542 1.6824e-05
4:62599489 T C 0.043532 1.1077e-05
4:62601284 T G 0.349665 5.9344e-06
4:62617503 T C 0.060433 -4.1513e-05
4:62627158 C A 0.819650 -3.3397e-05
4:62629743 T C 0.756776 -1.8315e-05
4:62644059 A G 0.039199 2.3605e-04
4:62644386 C A 0.080592 -4.0972e-05
4:62644490 G T 0.095857 -8.5474e-06
4:62655180 A G 0.026109 3.1184e-05
4:62663494 C G 0.074276 6.9887e-06
4:62664220 A C 0.024453 -6.6848e-05
4:62673546 A G 0.222269 -3.0475e-05
4:62673737 C T 0.850627 -7.5537e-05
4:62674396 C T 0.047430 -3.6816e-05
4:62675683 G A 0.030332 -9.8771e-06
4:62698683 A G 0.103692 5.3455e-05
4:62699031 A G 0.042477 8.9899e-05
4:62700325 A G 0.145708 2.3469e-04
4:62707163 G T 0.078219 1.4197e-04
4:62707491 C T 0.393820 -6.3344e-05
4:62719327 T C 0.240861 -2.6356e-05
4:62719376 G C 0.700657 1.5062e-05
4:62727271 T G 0.092075 -6.5337e-05
4:62733437 C T 0.947886 1.1601e-04
4:62739674 C T 0.398160 -6.8305e-06
4:62744545 C T 1.601334 -1.7417e-05
4:62748319 G A 0.122517 -6.6431e-06
4:62748384 T C 0.526633 1.6364e-07
4:62749394 G A 0.043276 -1.8573e-05
4:62758251 G A 1.442182 2.4290e-06
4:62758491 A G 0.031928 -2.9977e-05
4:62763217 T C 0.929541 1.6384e-05
4:62768993 A G 0.054814 1.9772e-06
4:62779822 G A 1.408338 7.1489e-05
4:62796709 G A 0.042876 1.7270e-05
4:62800624 G A 0.025580 8.1044e-06
4:62800728 C T 1.509093 3.0565e-05
4:62816739 G A 1.925004 -2.0177e-05
4:62817231 G A 0.098213 -1.1788e-04
4:62834998 T C 0.056470 7.6745e-05
4:62835102 A G 0.231993 -3.4537e-05
4:62836696 A G 0.394612 -2.7284e-05
4:62840940 T C 1.506714 6.6592e-05
4:62845388 C G 1.903728 8.8206e-05
4:62845461 G C 0.027995 -8.8838e-05
4:62845490 G A 1.522082 9.7430e-05
4:62847106 T C 0.083312 4.1923e-05
4:62850396 G C 0.087324 3.1397e-05
4:62850738 G A 0.096331 -2.0068e-05
4:62851884 G A 0.375813 -2.0115e-05
4:62852758 G A 0.031208 4.2049e-06
4:62865721 G C 0.083101 -1.5909e-04
4:62868358 G A 0.027122 6.9786e-05
4:62874191 T G 1.898174 1.5766e-05
4:62878966 C T 0.027498 5.9298e-05
4:62881399 A C 0.498788 -9.7877e-06
4:62884681 A G 0.043831 -2.2437e-05
4:62900912 G A 0.084240 8.9940e-05
4:62922282 C A 0.086993 -3.8904e-05
4:62938996 A G 0.079933 1.2854e-04
4:62942119 G A 0.034288 -2.9632e-05
4:62962897 G A 1.395352 -1.0890e-04
4:62982523 C T 0.058615 2.2554e-05
4:62983774 T C 0.024609 2.1025e-05
4:62994611 T C 0.028641 -6.0090e-05
4:63000920 A G 0.540350 -3.8265e-05
4:63010969 A G 0.078135 7.6249e-05
4:63014144 T C 0.307100 -3.3627e-04
4:63025503 A G 0.113442 -3.9405e-06
4:63027005 T C 0.361113 5.0401e-05
4:63029081 A G 0.033902 -5.0469e-05
4:63037259 G T 1.162645 7.7133e-05
4:63037765 C T 0.077846 -5.4215e-05
4:63041332 T C 0.073059 -1.8794e-07
4:63048398 G T 0.086178 7.8341e-06
4:63051489 T G 0.233016 1.0502e-03
4:63075414 G A 0.575053 1.1899e-05
4:63079952 T C 0.070738 2.1487e-05
4:63102309 C T 0.152589 2.3169e-04
4:63105604 T G 0.275493 1.6579e-04
4:63114687 A C 0.568341 1.6313e-05
4:63128696 A C 0.061270 -6.6657e-05
4:63131703 A G 0.026794 5.8949e-05
4:63134367 T G 0.106506 -3.8921e-05
4:63135706 T C 0.053039 -1.6630e-05
4:63160845 G T 0.041792 -5.0412e-05
4:63172894 A G 0.033152 -1.0354e-05
4:63183246 A G 1.319083 -1.3201e-04
4:63195550 T C 0.142339 2.5435e-04
4:63220728 C T 0.066655 4.5794e-05
4:63224055 T G 0.373709 -8.2412e-05
4:63226345 G A 0.067716 -8.6817e-05
4:63236539 G A 0.952145 -3.3112e-05
4:63237761 T G 0.562473 2.7075e-05
4:63242192 T C 1.294516 -6.8771e-06
4:63243416 T C 0.213869 -1.4035e-05
4:63244901 T A 0.020896 5.6485e-05
4:63245512 G C 0.445067 1.4578e-05
4:63253652 T C 0.065129 2.4085e-05
4:63253723 C T 0.204697 -7.9640e-05
4:63255658 A G 1.717480 -9.5006e-05
4:63259417 A T 0.120486 2.8653e-05
4:63263522 T C 0.039559 -5.5192e-05
4:63267781 T C 0.900622 -4.7148e-05
4:63283595 G T 0.448505 -1.5274e-04
4:63291245 C T 0.102335 4.0546e-05
4:63295224 A G 0.122465 -5.7671e-05
4:63302903 A C 0.332251 7.7993e-05
4:63309303 G T 0.114575 1.3028e-05
4:63311791 G T 0.102261 2.7363e-06
4:63314242 C T 0.340823 -3.8108e-05
4:63316596 C A 0.285792 4.5878e-05
4:63323918 A G 0.553810 -5.3738e-06
4:63325323 C A 0.082838 8.2589e-05
4:63328312 G A 0.285672 2.8536e-05
4:63329372 C T 0.079190 2.6801e-05
4:63330778 C A 0.586407 2.0493e-05
4:63332081 A G 0.036236 -1.5755e-04
4:63337792 C T 0.372411 3.9994e-05
4:63341366 T C 0.775550 2.2578e-05
4:63346266 T A 0.036203 1.8082e-05
4:63349124 G A 0.079472 -2.2261e-05
4:63349590 G T 0.080469 1.5106e-05
4:63354306 T C 0.047271 6.3304e-06
4:63355586 G T 1.177705 1.7463e-05
4:63355898 T C 0.079193 1.2978e-05
4:63355933 C T 0.176251 4.4237e-05
4:63362954 A G 0.294344 -2.4023e-05
4:63378266 G T 0.286094 2.8821e-05
4:63379063 A G 0.366195 -2.5203e-05
4:63381730 A G 0.058871 4.7545e-05
4:63383833 A G 0.131541 -3.6897e-05
4:63385801 G T 0.060024 -2.1106e-05
4:63388805 A G 0.899148 -4.7308e-05
4:63391065 A G 0.055411 -3.1969e-05
4:63391971 C T 0.337435 -2.0226e-06
4:63392265 T G 0.102030 1.8067e-05
4:63393654 T C 0.085016 -2.5296e-05
4:63401079 A G 0.380818 -3.6871e-06
4:63403414 G A 0.188059 3.3409e-05
4:63404180 G A 0.061494 -8.7861e-05
4:63410582 T C 1.700940 -4.6166e-05
4:63424942 C T 1.696665 -3.9580e-05
4:63430503 G A 1.007345 -4.6739e-05
4:63440630 G A 0.076648 4.0688e-05
4:63448676 T C 0.038336 -1.3989e-05
4:63458896 C T 0.546283 2.2893e-04
4:63460226 C T 0.025570 9.4564e-06
4:63464367 T C 0.096292 2.5527e-05
4:63475142 T C 0.051818 -1.3628e-04
4:63483360 T G 0.603369 1.0022e-04
4:63487723 A G 0.243577 4.9707e-06
4:63488726 C T 0.035148 3.7886e-05
4:63497644 T G 0.340797 2.2005e-04
4:63500429 A G 0.035317 8.5807e-05
4:63502423 T C 0.636398 5.8754e-06
4:63506739 A G 0.037050 3.8954e-05
4:63525232 C A 0.048365 -3.1056e-05
4:63525854 T G 0.046031 1.1024e-04
4:63526849 T C 0.037771 8.5194e-05
4:63535537 T C 0.066671 -4.5477e-05
4:63539931 T C 1.639718 -1.9299e-05
4:63543416 C T 0.717016 -1.4071e-04
4:63546588 G A 0.564193 3.8963e-05
4:63549006 A G 0.078690 -7.3973e-05
4:63559109 A G 0.065688 4.2754e-05
4:63562938 T G 0.461663 3.5223e-06
4:63572723 G C 0.065574 -1.7214e-05
4:63574615 C T 0.045824 -8.0164e-05
4:63582250 T C 0.307535 -1.1667e-05
4:63585959 C A 1.443194 -2.9310e-06
4:63601234 C G 0.064269 7.6768e-05
4:63605709 T A 0.076214 1.7074e-05
4:63606339 A T 1.753985 -1.5977e-05
4:63618822 T C 0.278684 3.1008e-05
4:63623849 T C 1.789532 -1.6564e-05
4:63638336 C T 0.051721 3.4777e-05
4:63651547 G A 0.080803 -4.2311e-05
4:63657949 G T 0.071643 -1.9872e-04
4:63659479 A G 0.022451 -6.3527e-05
4:63665280 G T 0.022266 1.4801e-05
4:63678670 C A 0.291063 1.6562e-05
4:63680595 G A 0.516389 -9.4522e-05
4:63682543 T G 0.082546 7.1719e-05
4:63693471 C T 0.045496 1.9518e-05
4:63697284 C T 0.513348 -5.2131e-05
4:63698962 A G 0.032088 -1.0187e-04
4:63707060 A G 0.029523 1.6905e-05
4:63714588 T C 0.474058 6.0033e-06
4:63715033 C T 0.040754 -1.0509e-05
4:63718434 A G 0.073932 3.3036e-05
4:63727309 T C 0.132446 -6.2019e-07
4:63732181 C T 1.613561 1.4716e-05
4:63734689 T C 1.734063 -3.7846e-06
4:63741603 G A 1.548717 2.3796e-05
4:63750280 T C 0.056992 2.8763e-05
4:63763618 A C 0.085318 2.7552e-05
4:63766414 A G 0.044973 4.1823e-05
4:63767497 A G 0.086444 2.6525e-05
4:63786236 T C 0.186822 4.5222e-05
4:63793558 T C 1.001733 1.2226e-05
4:63795758 G T 0.267323 1.4979e-05
4:63797071 A G 0.724611 -7.9779e-07
4:63803653 C T 0.100579 -4.7256e-05
4:63808394 A G 0.041383 2.8528e-05
4:63823815 T C 0.632516 7.4443e-07
4:63832677 T C 0.072309 2.7445e-05
4:63834980 C T 0.653282 -4.3988e-05
4:63835544 A C 0.437401 -4.4258e-05
4:63837008 A C 0.060154 3.3838e-05
4:63838224 T C 0.028095 -1.6294e-05
4:63841023 T C 0.179334 -1.6646e-05
4:63842441 G A 0.729632 2.1618e-05
4:63846427 C T 0.404476 -4.4366e-05
4:63855044 A G 0.047784 4.1640e-05
4:63869002 A C 0.078414 1.8824e-04
4:63870607 T C 0.048433 -1.7717e-04
4:63872886 A G 1.974803 -6.3589e-05
4:63873845 G T 0.274646 -2.9831e-05
4:63875850 T C 0.139071 2.8638e-06
4:63878488 C A 0.246703 -9.5934e-05
4:63886076 G A 0.224298 -4.1668e-05
4:63886977 A C 0.059248 7.1714e-07
4:63902202 G A 0.494701 -9.1907e-05
4:63933109 T G 0.058914 5.3414e-05
4:63936778 T C 0.047635 -2.4742e-05
4:63947655 C T 0.897282 1.0630e-05
4:63955266 A G 0.097246 -1.4176e-06
4:63957263 C T 0.053234 2.4056e-05
4:63973560 G T 0.081877 -2.2240e-05
4:63983402 A G 0.492569 -8.5034e-05
4:63987790 A G 0.278323 5.8908e-05
4:63997004 C T 0.181730 -3.7755e-05
4:64005609 A G 1.938175 -5.7291e-05
4:64021422 T C 0.053681 -7.3258e-05
4:64021619 A C 0.263428 2.6685e-05
4:64022007 T C 0.034648 1.1282e-04
4:64024183 A G 0.200094 -9.5742e-05
4:64034338 G A 0.061179 2.5911e-06
4:64035241 A G 0.051335 6.7729e-06
4:64035692 G A 0.133744 -5.1434e-05
4:64039069 T C 0.920596 -1.1165e-05
4:64059497 C G 0.920518 -1.1656e-05
4:64063312 A C 0.774443 -1.0337e-05
4:64063346 C T 0.274315 8.2983e-05
4:64073724 A G 1.025171 4.4735e-06
4:64075121 G A 0.048430 -9.1968e-05
4:64075483 A G 0.251521 2.3441e-05
4:64075954 A G 0.103578 2.9771e-04
4:64076424 T C 0.023204 -5.7866e-05
4:64081333 T G 0.500141 -7.3018e-05
4:64091087 T C 0.099661 5.5432e-06
4:64101691 A G 0.765949 -5.8179e-06
4:64103142 A C 0.932336 -2.0093e-05
4:64117154 T C 0.045840 9.2622e-06
4:64117311 A G 0.299648 4.0350e-05
4:64119406 T C 0.097243 1.3287e-05
4:64120159 C T 0.056320 -9.7735e-04
4:64120285 T G 0.156426 1.4203e-06
4:64122348 T C 0.140057 3.2632e-05
4:64125181 A C 1.282072 3.6776e-05
4:64126616 T C 0.029351 -5.1895e-05
4:64127433 A G 0.051607 -8.4353e-06
4:64129123 G A 0.126003 3.4258e-05
4:64168880 G A 0.036700 7.3946e-05
4:64172361 C T 0.168321 4.9352e-05
4:64173620 C A 0.528743 -6.7960e-07
4:64176939 G A 0.165550 -2.4241e-05
4:64182394 T C 1.927603 -4.1581e-05
4:64188059 G A 0.041951 1.1689e-05
4:64188612 C T 0.039738 -4.5649e-05
4:64206763 T C 0.062987 -4.0689e-05
4:64209988 G A 1.727078 -7.5590e-06
4:64212387 T C 0.108002 -2.3951e-05
4:64214092 T C 1.910242 -6.7144e-06
4:64214807 C T 0.086441 -4.6785e-05
4:64215053 A G 0.105338 6.4719e-05
4:64216342 G T 0.030517 -1.7483e-04
4:64221886 T C 0.207968 -7.3304e-07
4:64225647 G A 0.200639 -3.1595e-05
4:64234079 A C 0.158208 7.0838e-07
4:64243878 G A 0.029260 3.0859e-05
4:64247162 A G 0.052542 2.9309e-05
4:64252274 A G 0.054889 3.3277e-05
4:64253753 C A 0.036774 1.2517e-05
4:64254718 C T 0.071387 -2.1085e-05
4:64255778 C T 0.181451 -1.6337e-05
4:64266390 C G 0.122121 -1.7486e-05
4:64268224 A G 0.467580 -1.6425e-05
4:64271418 C T 0.028533 -3.2178e-05
4:64273012 C T 0.033613 -2.1813e-05
4:64274082 A G 0.089852 2.2228e-05
4:64275133 G A 0.138318 3.2666e-05
4:64283237 G A 0.042928 3.1299e-06
4:64283291 C A 0.047842 -1.2087e-04
4:64299787 C T 0.086593 2.0731e-05
4:64300073 T C 0.967948 3.2597e-05
4:64301610 G A 1.793190 3.2877e-05
4:64301652 T C 0.304812 -3.3104e-05
4:64301684 C A 0.045801 4.0360e-07
4:64309441 A G 0.487002 -1.1316e-05
4:64316353 T G 0.173726 3.2216e-05
4:64320739 G A 0.036307 -1.6615e-05
4:64321216 A G 0.359152 -3.6229e-06
4:64322179 G A 1.130492 3.8871e-05
4:64322561 A G 0.027089 8.0478e-05
4:64326936 C T 0.049796 9.7250e-06
4:64338891 T C 0.032565 -1.1707e-05
4:64340381 T C 0.144358 4.2414e-06
4:64344089 T G 0.053782 3.3647e-05
4:64348036 G A 0.203207 -4.4007e-05
4:64352335 T C 0.087171 3.3176e-05
4:64353594 C T 0.163239 -7.6109e-05
4:64354567 A C 0.579669 2.7944e-05
4:64355620 G A 0.078216 4.6303e-05
4:64369909 C A 0.184099 -1.0370e-05
4:64380214 T G 0.056671 -2.2495e-05
4:64397824 C A 0.824661 -9.4149e-07
4:64404377 C T 1.208689 -2.0670e-05
4:64413783 G A 0.592645 -1.7171e-06
4:64414161 A C 0.038534 5.4619e-05
4:64420561 C T 0.355984 -1.5301e-06
4:64424121 G T 0.152495 -4.5984e-05
4:64429330 T C 0.219066 3.9243e-05
4:64462407 C T 1.427271 -2.1596e-05
4:64476372 G A 0.142037 1.0753e-04
4:64483325 C G 0.879920 4.4827e-05
4:64484167 G A 0.129590 3.1788e-05
4:64485223 A C 1.790737 -2.5041e-05
4:64485562 A T 0.279268 -5.3475e-06
4:64488629 T C 0.368052 -5.0346e-06
4:64489926 C T 1.423639 -4.1102e-06
4:64494944 T C 0.039381 1.2699e-05
4:64502837 C T 0.785939 -3.4602e-05
4:64503592 T C 0.613596 1.6789e-05
4:64503720 A G 0.577276 3.0496e-06
4:64503748 C T 1.009682 -6.2717e-05
4:64514317 C T 0.069690 8.2216e-05
4:64514978 A C 1.342579 6.7538e-06
4:64515118 A C 0.044886 -3.5487e-05
4:64527103 C T 0.042928 -2.2496e-05
4:64535832 A G 0.455519 -1.7012e-04
4:64558214 T C 0.062182 4.6125e-05
4:64563483 T C 0.032406 3.2074e-05
4:64569195 G A 0.030088 1.3275e-04
4:64573303 T C 1.342677 1.2112e-05
4:64576379 A G 0.076710 -1.3439e-04
4:64597757 A G 0.037570 -1.0642e-04
4:64615182 A G 0.106107 1.1944e-05
4:64625952 G A 0.072397 -1.0600e-04
4:64636083 T G 0.585300 -2.5484e-05
4:64642194 G A 0.067022 3.6498e-05
4:64642834 A G 0.068482 6.3889e-05
4:64650166 G A 0.049225 1.6041e-04
4:64653885 G A 0.036404 2.1309e-06
4:64661290 T C 0.731748 -7.1944e-05
4:64664006 G T 0.556332 -1.3745e-05
4:64665170 G A 0.091361 2.1276e-05
4:64665906 T C 0.031584 -4.9840e-05
4:64689261 A G 0.067843 5.9634e-05
4:64718593 C T 0.373563 -4.0452e-05
4:64735139 A G 0.067125 -2.3312e-04
4:64742888 A G 0.050796 1.4651e-05
4:64754979 A G 0.072289 -3.4284e-04
4:64787709 T C 1.337818 -2.4478e-06
4:64791774 C T 0.030351 1.1345e-04
4:64793698 C T 0.044723 -2.3386e-06
4:64798041 T C 0.216190 -3.2001e-05
4:64831705 T C 0.062156 -5.0173e-05
4:64849631 C T 0.646619 -4.2818e-05
4:64860742 T C 0.175095 -7.2970e-06
4:64878280 C A 0.035697 -2.4818e-05
4:64881934 G A 0.096886 -1.4721e-04
4:64896796 C T 0.666402 -3.1776e-05
4:64896951 A G 0.069738 1.0344e-04
4:64912509 A G 0.796540 5.4666e-06
4:64945102 G A 0.719090 3.7724e-05
4:64956932 C T 0.052906 6.2554e-05
4:64958000 C T 0.047924 2.0077e-05
4:64966066 G T 0.035362 -2.7030e-04
4:64972393 G A 0.032110 -5.9066e-05
4:64978497 C T 0.023467 2.0631e-05
4:64981479 T G 0.794963 1.2355e-05
4:64990979 G A 0.022558 5.1010e-05
4:64995119 C T 0.073520 6.3810e-05
4:64995868 A C 0.271410 5.0359e-06
4:65018828 A G 0.043915 -4.6731e-05
4:65058047 T C 0.676963 4.1376e-05
4:65063318 C T 0.052010 4.2309e-05
4:65094177 C T 0.039507 -7.6074e-05
4:65109957 G A 0.035434 -4.2801e-06
4:65117017 A C 0.066015 -1.7735e-04
4:65127088 A G 0.162632 2.5865e-06
4:65130987 G A 0.987650 -1.7629e-05
4:65131055 A G 1.802032 -3.5602e-05
4:65140073 G A 0.532761 1.4038e-06
4:65148454 A C 1.949441 -4.1802e-05
4:65155995 G A 0.068213 2.0083e-05
4:65164869 A G 1.526987 -6.4246e-05
4:65170415 A C 0.364780 9.5918e-06
4:65172124 G C 0.039709 -3.0583e-05
4:65176402 T C 0.037855 3.5489e-05
4:65176872 A G 0.070043 4.3566e-05
4:65177563 G A 0.074831 -6.1818e-06
4:65198233 C T 0.041257 4.0603e-06
4:65208876 C A 0.032574 -2.7294e-07
4:65215315 G A 1.530758 -6.1350e-05
4:65227049 C T 1.899434 -4.2427e-05
4:65239962 T C 1.895386 -6.2523e-05
4:65249757 T C 1.511148 -2.9459e-05
4:65250047 T C 0.086899 1.7567e-05
4:65263055 T G 0.064701 -8.1432e-05
4:65282387 T C 0.047894 4.5069e-05
4:65284788 C T 1.898535 2.3290e-05
4:65286037 A G 0.106496 -1.2590e-05
4:65289289 C T 1.677265 -7.5428e-05
4:65297140 A G 0.057547 -1.6509e-05
4:65297939 G A 0.028722 1.0955e-04
4:65298989 C G 1.899028 3.1022e-05
4:65304222 G A 0.097386 -3.3535e-05
4:65306853 C A 0.952541 -2.6476e-05
4:65313065 C T 1.856122 -3.2896e-05
4:65322052 T C 0.105523 6.6050e-05
4:65323140 G A 0.190763 1.2984e-05
4:65324251 T C 0.885493 4.0460e-05
4:65330481 T G 0.217375 4.2677e-05
4:65339313 A G 0.066716 3.1483e-05
4:65355295 C T 0.068174 -9.1541e-05
4:65360928 C A 0.226005 2.6477e-05
4:65363163 C A 0.070040 -8.7387e-05
4:65367539 C T 0.077535 -1.8453e-07
4:65378559 C T 0.048738 1.5547e-06
4:65379298 T C 0.105364 -3.0731e-06
4:65383103 T C 0.061530 4.6728e-05
4:65399860 G C 0.092679 -3.4537e-05
4:65400023 T C 0.075853 1.3349e-05
4:65403871 T C 1.487846 -1.2875e-05
4:65404969 G C 0.931651 -8.7846e-06
4:65412694 C T 0.583749 8.5462e-06
4:65424918 C T 1.638306 -1.3993e-05
4:65426155 T C 0.983203 1.1707e-05
4:65426198 G A 0.121677 1.2307e-05
4:65426678 C T 1.761976 -4.4069e-05
4:65429886 C T 0.092955 -3.1319e-05
4:65453504 G A 0.089664 -6.4415e-05
4:65456925 G A 0.059326 4.6304e-05
4:65458311 A G 0.425073 6.2058e-05
4:65459389 T C 0.037920 2.6704e-05
4:65463492 A G 0.066084 -1.6470e-05
4:65472312 T C 0.029887 -7.9096e-05
4:65473340 G C 0.242140 4.9812e-06
4:65475995 A G 0.058281 3.8794e-05
4:65477443 G C 0.053850 1.9249e-05
4:65481100 G C 0.021461 4.5561e-06
4:65491471 A C 0.909385 -2.1250e-05
4:65499700 A G 0.128295 -1.3952e-04
4:65511600 G C 0.042221 -3.0892e-06
4:65517513 G C 0.020172 -3.8785e-05
4:65517731 T G 0.880819 -4.1841e-05
4:65560650 G T 0.023470 -7.7685e-05
4:65562213 C T 0.087885 -8.3497e-06
4:65563678 A G 0.849105 -1.2803e-05
4:65563863 G T 0.358448 5.8705e-05
4:65567538 A G 1.248670 -1.1364e-04
4:65578118 T C 1.907567 3.2675e-05
4:65582422 T C 0.313114 1.1019e-04
4:65584403 A G 0.058635 8.5157e-05
4:65587065 G T 0.056966 -1.1699e-05
4:65590068 C T 0.140957 -2.4005e-04
4:65590309 G C 0.031623 1.9601e-05
4:65591143 G A 0.034051 1.8876e-05
4:65600956 T C 0.064603 -7.1486e-05
4:65602991 C T 0.138100 -1.6882e-06
4:65608452 G A 0.139486 -2.5712e-04
4:65613877 G A 1.082523 -1.0840e-04
4:65614534 C T 0.073912 3.5840e-05
4:65628763 T C 0.049657 -1.0321e-06
4:65636343 C T 0.052169 -4.6455e-05
4:65640595 C A 1.850471 3.6456e-04
4:65644240 G A 0.449546 6.8659e-05
4:65687496 T C 0.346465 -9.9231e-06
4:65712364 G A 0.042516 -2.0705e-05
4:65720001 A G 0.063390 -1.2903e-04
4:65733676 A G 0.038326 6.0783e-05
4:65736530 A G 0.160253 1.8913e-05
4:65746622 A G 0.037261 -2.3498e-07
4:65751266 G A 1.568493 3.6591e-06
4:65754171 T C 0.029572 -1.4785e-05
4:65762543 C A 0.049998 -1.5726e-05
4:65777004 A G 0.065347 -1.1148e-04
4:65779505 T C 1.147717 -4.8923e-06
4:65797587 T C 0.057317 -4.8879e-05
4:65817378 C T 0.533498 -1.7376e-05
4:65819617 C T 0.246327 3.1767e-05
4:65822796 A C 0.129123 -2.5787e-05
4:65823213 C T 0.492189 6.8041e-05
4:65827392 G A 0.036401 2.4396e-05
4:65844757 T A 0.038719 2.7305e-05
4:65845555 G C 0.057135 -1.0217e-04
4:65854395 A G 0.081128 1.6691e-05
4:65858117 A C 1.454357 2.5178e-05
4:65866627 A G 0.056350 2.1073e-06
4:65867178 A C 0.037521 1.7173e-05
4:65880013 A G 0.057914 -1.0704e-04
4:65887549 A G 0.790840 -2.0057e-06
4:65891099 C T 0.550343 -1.5408e-05
4:65893668 T C 0.094546 2.1418e-05
4:65893957 G T 1.962625 -6.3752e-06
4:65894384 A C 0.082546 -2.4300e-05
4:65894569 A G 0.055863 -5.6129e-05
4:65899258 T C 0.526896 -1.1869e-06
4:65899583 A T 0.088729 -1.2814e-06
4:65910167 C T 0.149094 -3.8704e-05
4:65911313 T C 0.304396 -1.9264e-05
4:65917403 C T 0.374066 -1.7652e-05
4:65924194 T C 0.123485 -3.7295e-05
4:65927932 G A 0.063380 2.2342e-05
4:65927958 T C 1.567192 -1.8573e-07
4:65927993 A G 0.120800 -2.3074e-05
4:65928723 T G 0.188166 -7.7305e-05
4:65939266 A G 0.825953 4.2618e-05
4:65947049 T C 0.038267 -7.4366e-06
4:65950907 A G 0.114780 6.5626e-05
4:65955884 T C 1.601944 2.1956e-05
4:65961862 T C 0.055041 -6.7533e-05
4:65966780 G T 0.026443 1.3954e-04
4:65966991 T C 0.036060 -2.0116e-05
4:65968849 T G 0.069066 -1.6784e-05
4:65974137 T C 0.074509 5.9331e-05
4:65989199 A G 1.701602 -1.1113e-06
4:65996048 C T 1.563294 -1.1121e-06
4:66009561 C T 0.074931 -7.4907e-05
4:66040033 C A 0.068885 -3.4361e-05
4:66054473 C T 1.558665 -6.9211e-06
4:66062283 T G 0.035268 8.1568e-05
4:66083947 G A 0.693341 -2.7173e-04
4:66088125 C T 0.036849 1.4066e-05
4:66110719 G A 0.095980 3.7870e-05
4:66116504 T C 0.026145 -2.6484e-06
4:66119265 C G 0.056869 4.7531e-05
4:66120702 C T 1.058492 5.5715e-05
4:66126474 G C 0.047888 2.2364e-05
4:66126941 C G 0.100927 -2.3008e-05
4:66146037 T C 1.771697 -1.6746e-05
4:66146841 G A 0.776546 3.9053e-05
4:66160423 C T 0.046142 -6.5560e-05
4:66165335 G A 0.437716 -4.1821e-04
4:66165768 A G 0.047605 3.5159e-05
4:66166449 T G 0.062270 1.7748e-05
4:66168068 G A 0.275126 2.5965e-05
4:66173757 G A 0.117587 -5.3071e-05
4:66174910 T C 1.764709 -1.2954e-04
4:66197804 T C 0.711320 2.9322e-05
4:66203603 T C 0.099041 2.7635e-05
4:66204540 A G 0.340038 -9.2463e-06
4:66231686 T C 0.062938 5.0874e-05
4:66233029 G A 0.947231 -2.6835e-05
4:66236191 C A 0.047463 -2.5651e-05
4:66243126 T C 1.140794 -1.3111e-05
4:66248020 C T 0.198082 1.9538e-05
4:66249163 G A 0.311621 -2.4773e-04
4:66253486 G T 0.295636 -3.6800e-06
4:66259790 A C 0.061338 -1.3970e-05
4:66269031 A G 0.175167 7.6364e-06
4:66271334 T G 1.663377 -1.0268e-04
4:66275422 T C 0.061786 5.7436e-05
4:66278445 G A 0.051757 7.5991e-06
4:66285961 C T 0.057619 2.6656e-05
4:66291712 A G 0.261552 -3.4252e-05
4:66292306 A C 1.049073 -1.5473e-06
4:66299279 C T 0.053292 -4.2744e-05
4:66304450 C G 0.041344 7.2405e-05
4:66307341 G A 0.057833 4.5168e-05
4:66317329 A G 0.095516 6.7217e-05
4:66321902 T C 0.037839 3.5012e-06
4:66324266 C A 0.634395 -4.2697e-06
4:66331775 C G 0.036495 6.7880e-05
4:66332910 C A 0.040309 5.7384e-05
4:66334752 C A 0.230033 3.7234e-05
4:66340446 C A 0.677359 1.8462e-06
4:66344019 C A 0.032130 -3.0025e-05
4:66350245 C T 0.179373 2.1567e-05
4:66353311 G A 0.382694 -2.2086e-04
4:66354096 G A 0.125974 -1.7923e-04
4:66364227 T G 0.040896 4.8457e-06
4:66374062 T C 0.025810 1.0618e-04
4:66375727 T C 0.538230 -2.9831e-05
4:66380539 A C 0.059706 4.0240e-05
4:66380897 T C 0.063075 1.2427e-04
4:66387350 G A 0.478609 6.4609e-05
4:66388407 A G 0.032075 -9.5825e-06
4:66392375 A G 0.052984 -7.1371e-06
4:66394228 T G 0.459433 5.4107e-06
4:66395429 T C 0.063685 2.7650e-05
4:66395646 C T 0.551846 -1.2895e-05
4:66397880 T C 0.053045 5.5240e-06
4:66398855 T C 0.216732 2.6760e-05
4:66401110 T C 1.744709 -6.8779e-06
4:66417333 G A 0.045291 1.8140e-06
4:66422533 A G 0.064941 -7.2392e-06
4:66442069 C T 0.168432 7.7883e-06
4:66447771 A G 0.687892 -1.2886e-05
4:66463522 C T 0.048787 5.9892e-05
4:66463688 G A 0.040163 3.3266e-05
4:66465658 C T 0.113290 1.1426e-05
4:66469544 G T 1.825930 -1.0055e-05
4:66470543 A G 0.646456 -1.2058e-05
4:66470813 C T 0.476502 3.8444e-05
4:66482116 G A 1.177952 5.3663e-06
4:66483896 C T 0.030494 -3.5725e-06
4:66484534 T C 0.107963 -1.2072e-04
4:66488888 A C 0.067349 -1.0357e-04
4:66499748 T C 0.061001 7.7065e-05
4:66514008 T G 1.179146 2.7988e-06
4:66519600 G T 0.043902 -1.5679e-05
4:66521489 T C 0.474152 3.5734e-05
4:66526165 C G 0.029968 -1.5199e-04
4:66533761 G T 0.081835 4.1227e-05
4:66550351 A G 1.033519 2.4495e-05
4:66550952 G A 0.055431 -1.5601e-05
4:66554393 G T 0.033155 -4.4038e-05
4:66567225 T C 0.066668 -1.1304e-04
4:66569703 G T 0.781489 4.3791e-05
4:66571260 T C 0.039472 1.6066e-05
4:66571998 T C 1.809653 3.5501e-05
4:66573514 A C 0.095451 3.8776e-05
4:66583115 T G 0.029673 -6.6287e-05
4:66587522 G A 0.098823 -2.5404e-06
4:66597415 G A 0.660958 6.7924e-05
4:66597479 T C 0.739136 1.2099e-05
4:66598925 G A 0.106652 -3.1581e-05
4:66600156 T C 0.054652 -1.9801e-05
4:66601439 C T 1.604171 3.7939e-05
4:66610038 T C 0.841361 -7.1700e-06
4:66612055 T C 0.369974 3.1847e-05
4:66613069 A G 0.036729 -1.8069e-05
4:66613536 C T 0.537341 1.7552e-04
4:66620554 C T 0.302546 3.0122e-04
4:66626224 C A 0.188500 1.2576e-04
4:66627407 C T 0.419046 -8.3244e-06
4:66638393 A G 1.799714 5.5223e-05
4:66646181 G A 0.339970 9.6004e-06
4:66647182 C A 0.068680 3.5422e-05
4:66649100 G A 0.023921 -6.6344e-06
4:66671046 A G 1.386105 1.0959e-05
4:66683446 G A 0.098496 -1.8299e-05
4:66694545 A C 0.399211 3.0576e-06
4:66694646 G A 0.098564 -1.9335e-05
4:66707777 T C 0.067284 -2.5902e-05
4:66710443 G A 0.873205 2.1552e-05
4:66740118 T G 0.039449 1.4690e-05
4:66744771 A G 0.074948 3.0462e-05
4:66750486 A G 0.179837 -3.6941e-04
4:66750852 T C 0.697188 -2.5291e-05
4:66769711 A G 0.024265 4.0240e-05
4:66778101 G C 0.281251 3.2515e-05
4:66779689 C T 1.830390 4.9446e-06
4:66796602 G A 1.303410 -3.5917e-05
4:66818098 G A 0.078154 2.2030e-07
4:66827724 G A 0.125864 -1.4119e-04
4:66841062 T C 0.043026 7.4206e-05
4:66844573 C A 0.036193 5.7820e-05
4:66850669 G A 0.070124 3.9050e-05
4:66868970 A G 0.025580 5.3755e-05
4:66880711 C A 0.127305 1.3190e-05
4:66882725 G A 0.463837 -9.6680e-05
4:66885511 G A 0.052273 1.6611e-05
4:66911203 A G 1.747701 -3.3068e-05
4:66914807 A G 0.112767 1.1867e-05
4:66919820 T C 0.049998 5.6646e-05
4:66940650 T G 0.027602 -3.5424e-05
4:66943110 C T 0.467025 -5.2129e-05
4:67000772 C T 0.818709 -7.3311e-06
4:67003722 G T 1.225411 -3.0067e-05
4:67004626 C T 0.051205 1.2016e-06
4:67008907 G A 0.059118 -1.2485e-04
4:67012181 C T 0.106857 -3.4360e-05
4:67015184 A G 0.031367 3.1902e-05
4:67020530 A G 0.166591 5.4284e-05
4:67023441 G A 0.408053 -3.3591e-05
4:67026306 C A 0.020841 -8.5901e-05
4:67036815 C T 0.267723 -7.8769e-05
4:67041359 C T 1.063438 6.2803e-06
4:67054553 A G 0.020426 1.9456e-04
4:67071656 A G 0.201470 -3.5518e-05
4:67076448 A T 0.160989 1.8226e-06
4:67077001 A G 0.033805 5.7484e-05
4:67080715 A G 0.115932 2.0672e-05
4:67093452 C A 0.790785 -5.2656e-04
4:67093727 A G 0.102799 3.2159e-05
4:67099413 A G 0.164342 -7.7606e-05
4:67109880 G A 1.894130 -2.7317e-05
4:67113322 A G 0.029186 -9.1841e-06
4:67119211 A G 0.381496 1.0770e-05
4:67125394 G A 0.196608 9.7352e-06
4:67128845 T C 0.181038 -2.2933e-05
4:67138858 C T 0.117110 3.2502e-05
4:67146446 T A 0.039027 2.6861e-05
4:67150671 T G 0.524637 -8.0315e-06
4:67156248 G A 0.055058 -3.4901e-05
4:67160054 A G 0.344942 -1.7377e-06
4:67163178 C T 0.118795 -1.0592e-04
4:67163498 C A 0.104851 5.1013e-05
4:67194700 A G 0.040513 -1.0123e-05
4:67200024 G A 0.763086 -6.5073e-05
4:67210563 A G 1.490965 -1.5294e-05
4:67230762 A G 0.181217 2.4706e-04
4:67233306 A G 0.029325 -9.1404e-06
4:67241311 C T 0.031266 -1.3621e-05
4:67258733 G A 0.102092 1.5953e-05
4:67265659 C T 0.885487 -4.0029e-05
4:67272546 A G 0.795339 -1.1337e-04
4:67276155 C T 0.116370 2.0832e-05
4:67287655 A G 0.060154 -3.5256e-05
4:67289676 C T 0.145601 -4.9897e-05
4:67297109 C T 0.178786 -5.3578e-05
4:67301729 T C 0.024122 4.5873e-06
4:67317905 G A 0.800107 4.4511e-05
4:67331154 T C 0.227492 -2.4564e-05
4:67339300 G A 0.337730 3.6817e-04
4:67340910 G A 0.097674 -3.4125e-05
4:67341480 A C 1.208621 1.1276e-05
4:67349395 G A 1.058596 -2.6097e-05
4:67352707 A G 0.147156 -4.4603e-05
4:67358218 C T 0.334825 -8.1504e-06
4:67365106 C T 0.039053 1.6097e-05
4:67379474 G A 0.148918 7.1096e-05
4:67387314 C A 0.041792 -3.3945e-05
4:67405771 T C 0.138470 9.1155e-05
4:67419957 A G 0.077956 -5.4395e-05
4:67434914 T C 0.353154 1.2505e-05
4:67442564 C G 0.050209 -1.2290e-04
4:67442659 G A 0.091423 -4.0047e-05
4:67443752 T C 1.721323 3.6147e-05
4:67445833 A G 0.115198 5.5080e-06
4:67447761 A G 0.368701 1.4705e-05
4:67470362 T C 0.196774 9.3112e-05
4:67475281 T C 0.173008 -2.6726e-05
4:67483081 G C 1.064457 1.3419e-05
4:67490110 T C 0.059222 4.2859e-05
4:67503211 A G 0.298142 -1.5853e-05
4:67507131 G A 0.550509 -9.9341e-06
4:67523540 C T 0.251857 1.1985e-06
4:67528886 C A 0.170529 -3.9212e-05
4:67548470 A G 0.060585 5.8889e-05
4:67559629 C T 0.289816 -7.1231e-06
4:67569441 C T 0.070241 -6.6928e-05
4:67570602 C G 0.159019 -8.5272e-05
4:67574921 T C 0.039407 -4.3567e-05
4:67592488 C A 0.043954 -3.9650e-05
4:67594960 T G 0.037693 4.6379e-05
4:67596504 C T 0.391925 1.1075e-05
4:67599718 G A 1.089508 -1.3549e-05
4:67600939 C T 1.952765 2.7728e-05
4:67600967 A G 1.952333 2.9929e-05
4:67605645 C T 0.043883 7.5135e-06
4:67606131 T C 1.454581 -1.1101e-05
4:67607309 T C 1.598857 -3.2444e-05
4:67612903 G A 1.544809 2.5527e-05
4:67623517 T C 0.032970 1.0287e-05
4:67624375 C T 0.417657 2.3332e-05
4:67643879 T G 1.967033 -2.2560e-05
4:67654277 T G 0.069910 1.3666e-05
4:67655686 T C 0.081160 1.5512e-05
4:67661298 T C 1.175706 2.1292e-05
4:67662696 C T 1.604460 3.6105e-05
4:67664619 G A 0.055983 1.0732e-04
4:67668580 T C 0.353031 9.2867e-07
4:67670609 A G 0.056440 -5.2509e-05
4:67676717 C T 0.031675 9.6925e-06
4:67679780 T C 0.027605 2.6556e-05
4:67679793 A G 0.024372 -2.5695e-05
4:67683088 A G 0.081520 -1.9291e-05
4:67684610 G A 0.063383 1.8122e-05
4:67696225 A C 1.403106 1.5301e-06
4:67699747 G A 0.062091 1.7746e-05
4:67705419 C T 0.137526 -2.9659e-05
4:67714877 C T 0.098048 -1.8477e-05
4:67718756 A G 0.158539 -7.2452e-06
4:67720288 G T 0.026875 4.6154e-07
4:67733857 A G 1.695295 -1.4554e-04
4:67738366 G A 0.081205 -1.1228e-06
4:67741175 A C 0.023094 -2.0266e-06
4:67746289 C T 0.030744 3.3577e-05
4:67753478 G A 0.026128 -1.7265e-05
4:67759976 T C 0.043821 -5.4479e-06
4:67760320 A G 0.515198 2.9237e-05
4:67771160 T C 0.086684 3.1178e-05
4:67772752 A G 0.039608 4.8938e-05
4:67784215 A G 0.092387 -1.6070e-05
4:67813949 G A 0.038160 2.6082e-05
4:67818512 C G 0.050858 -1.1741e-04
4:67825100 C A 0.045934 5.1560e-05
4:67829052 G A 1.150080 -5.3791e-04
4:67830275 G A 0.117318 -5.8520e-05
4:67831470 C A 0.405459 9.8945e-05
4:67836171 A G 0.036044 -2.9925e-05
4:67839496 C T 1.568399 -5.9803e-05
4:67841187 T G 0.177890 8.9065e-05
4:67842125 C T 0.022665 -4.3403e-06
4:67879507 C A 0.082121 3.4551e-05
4:67886354 A G 0.030150 2.6458e-05
4:67890845 C G 0.131755 6.4929e-05
4:67890992 C A 0.037803 2.3066e-05
4:67891691 A G 0.050884 -1.0505e-04
4:67905229 T C 0.099508 6.3186e-05
4:67905483 G A 0.170097 -1.7234e-05
4:67910084 T C 0.235606 2.4588e-05
4:67919355 T C 0.062666 -8.6813e-05
4:67924498 A C 0.607423 2.9735e-05
4:67943855 C T 0.061851 2.6790e-05
4:67958068 A G 0.325344 -1.1201e-05
4:67958690 T C 0.047463 1.2368e-06
4:67959875 G A 0.953651 -1.2468e-04
4:67970090 A G 0.041815 2.5168e-05
4:67970457 C T 1.875227 -3.9471e-05
4:67971553 C T 0.028066 -3.3457e-06
4:67990612 G T 0.084734 -5.1792e-05
4:67993599 G A 1.049147 -7.1997e-05
4:68006356 A C 0.332475 1.8970e-04
4:68007819 C T 0.106139 2.3167e-05
4:68014557 T C 1.876918 -4.3024e-05
4:68020256 G A 0.047203 1.2723e-05
4:68025754 A G 0.221347 1.1238e-05
4:68027024 G T 0.490845 -3.0266e-05
4:68030397 G A 0.066434 6.3957e-05
4:68049587 G A 0.215073 6.5590e-06
4:68058722 C G 1.794693 -1.3004e-04
4:68058793 G A 1.055824 2.9708e-05
4:68059129 T C 0.051140 -6.8741e-05
4:68061647 T G 0.371457 -1.3909e-05
4:68062630 C G 0.440874 -1.6203e-05
4:68063855 C T 1.427391 -1.0602e-05
4:68064440 C T 0.321398 -4.7650e-06
4:68069022 A G 0.288911 -5.0636e-06
4:68070195 A C 0.184093 1.0512e-05
4:68071570 C T 0.461877 8.0079e-05
4:68078950 T C 0.090021 -1.2756e-05
4:68079593 T C 1.345997 2.5260e-05
4:68091816 C T 0.342966 3.3673e-06
4:68093884 G A 0.040728 -1.5733e-05
4:68096844 C A 0.040559 1.9484e-05
4:68100247 G A 0.042464 -2.3772e-05
4:68100862 C T 0.026297 -4.6670e-05
4:68101381 C T 0.269748 -4.4936e-05
4:68101830 C T 0.586981 7.1131e-06
4:68102182 T C 0.703192 1.3912e-05
4:68102416 T C 1.964232 3.4698e-05
4:68109488 A G 0.021519 -4.7496e-06
4:68110762 A G 0.037634 2.9623e-06
4:68114153 C T 0.399987 1.1798e-04
4:68114997 G A 0.147831 4.3038e-05
4:68125147 C A 1.591697 6.0117e-05
4:68126425 C T 0.121722 1.1735e-04
4:68132224 T C 0.037050 8.1088e-06
4:68144952 A G 0.195719 -2.4209e-06
4:68147453 A G 0.025096 2.8431e-05
4:68155371 T C 0.078005 -1.9049e-05
4:68156647 A C 0.379798 -4.0605e-05
4:68167336 C T 0.313786 7.7708e-06
4:68172826 A G 0.543323 7.1882e-05
4:68174701 G A 0.432746 3.6291e-05
4:68175073 G A 0.319281 5.1756e-05
4:68190501 G A 0.036434 5.9442e-05
4:68191194 G C 0.126506 1.4399e-06
4:68192816 A G 1.866778 2.8942e-05
4:68199816 C T 1.179743 -5.8343e-05
4:68212439 T C 0.065421 8.0734e-05
4:68220493 G A 0.142336 -5.3705e-05
4:68230004 G A 0.096668 2.5172e-05
4:68231352 T C 0.065253 -5.6970e-05
4:68252674 A G 0.474779 -1.3479e-05
4:68262773 A G 0.197332 -9.6433e-07
4:68263831 G T 1.769204 -1.6454e-05
4:68269117 C T 1.866960 1.1411e-06
4:68270725 C A 0.124231 -2.3534e-05
4:68286063 C T 0.029942 5.3519e-05
4:68291325 C T 0.104773 -1.4439e-04
4:68293987 A G 0.567497 9.7695e-05
4:68323821 G A 0.197582 4.3143e-06
4:68328121 C T 0.076853 1.0990e-05
4:68337400 C T 0.583901 -3.9931e-05
4:68338199 C G 1.790691 -4.9998e-06
4:68351044 C T 0.140019 -4.2724e-05
4:68361501 C T 0.072228 -7.3620e-05
4:68361955 C T 0.056087 8.6230e-05
4:68362178 G C 0.022701 2.0901e-05
4:68363189 A G 0.206378 -1.5288e-06
4:68379189 T C 0.030263 5.0220e-05
4:68380070 T C 0.199146 -1.2968e-05
4:68381641 C T 0.024505 -1.0886e-04
4:68386082 C T 1.207949 3.3266e-05
4:68407358 C T 0.022117 -5.5912e-06
4:68410616 T C 0.079966 -1.2362e-05
4:68413579 G T 0.076136 1.9078e-05
4:68421711 A G 1.803148 -2.6529e-05
4:68424133 A G 0.129626 -4.7972e-05
4:68426896 A G 0.086808 2.4198e-05
4:68429084 T C 0.050436 -7.2003e-05
4:68434598 T C 0.102209 -6.2649e-05
4:68447249 G A 0.438608 -3.1009e-05
4:68451824 T C 1.181227 7.5658e-06
4:68454519 C T 0.111255 4.3272e-05
4:68457403 G C 0.829205 -1.2311e-05
4:68470522 C T 0.904802 -7.7683e-06
4:68470605 G T 0.053282 -9.3514e-06
4:68471589 C T 0.468648 3.6846e-05
4:68484396 A G 0.517996 -4.7992e-05
4:68506653 A G 0.033016 -3.8407e-05
4:68528956 A G 0.036109 5.0632e-05
4:68529742 T C 0.027118 5.6283e-05
4:68531603 C A 0.269774 -3.7999e-05
4:68534392 T C 0.265590 -9.9224e-06
4:68537561 C T 0.129343 1.2760e-05
4:68539403 C T 0.123365 5.8403e-05
4:68566467 C T 0.146127 -1.0559e-07
4:68570309 C T 0.094708 -7.3484e-06
4:68570709 A G 0.076282 -1.8827e-07
4:68577854 G A 0.783297 -4.4011e-05
4:68600451 T C 0.518240 -4.6618e-05
4:68606934 C T 0.298135 -2.8247e-05
4:68615244 G T 0.528879 -3.8474e-05
4:68619601 A G 0.190828 3.7168e-05
4:68621550 A G 1.055756 1.7065e-06
4:68622831 A G 0.909346 1.5537e-05
4:68631064 T C 0.063302 7.1698e-06
4:68632247 A G 0.177244 1.8364e-05
4:68635124 A G 0.178734 1.5133e-05
4:68638869 A G 0.041873 -4.1146e-05
4:68644583 C T 0.051091 -2.3748e-05
4:68644656 C A 0.338032 4.4778e-06
4:68651540 G A 0.168584 2.7180e-05
4:68653436 A C 0.055441 -1.1203e-04
4:68675809 A G 1.714484 4.5118e-05
4:68687767 G A 0.025294 2.4392e-05
4:68689127 C G 1.085925 8.2914e-06
4:68689921 G A 1.735474 4.1832e-05
4:68694085 G A 0.346770 8.2917e-08
4:68714486 T C 0.023775 1.2610e-06
4:68715140 C A 1.730713 2.7539e-05
4:68715639 G A 0.344579 8.9668e-07
4:68718911 A G 1.236404 6.7502e-05
4:68725776 T C 1.515016 -2.9783e-05
4:68737593 A G 0.406417 -3.7632e-05
4:68740876 C A 0.044064 4.5949e-05
4:68747036 C G 0.136601 -9.8892e-06
4:68751635 T G 1.275785 5.8283e-05
4:68755470 T A 0.478486 -3.3153e-05
4:68766379 T G 1.280407 4.9479e-05
4:68780779 C T 0.062701 2.7509e-05
4:68783605 G A 0.779094 -2.0874e-05
4:68784774 C T 1.374699 2.6992e-05
4:68787867 A G 0.126649 -1.0330e-05
4:68794660 A G 0.092368 8.0922e-06
4:68794715 T C 0.226060 -3.8262e-05
4:68795815 G A 0.264097 1.8807e-04
4:68797664 T C 0.033714 8.1092e-06
4:68800185 C T 1.117285 -6.6338e-05
4:68800750 A G 0.045905 -8.9172e-05
4:68810346 C T 0.043259 -5.4047e-06
4:68811137 C A 0.458910 1.1311e-04
4:68812283 T C 1.657885 1.3119e-05
4:68817072 G A 0.070443 -1.2254e-05
4:68821282 G A 0.430471 4.5595e-05
4:68829960 T G 0.045895 -3.1721e-05
4:68849792 C T 0.075843 4.5382e-05
4:68850229 A G 0.341846 -1.2328e-05
4:68861962 T C 1.440543 -2.1940e-06
4:68866265 T C 0.058407 -3.9014e-05
4:68877111 T C 0.399481 -7.6811e-07
4:68882204 G A 0.174813 -5.8735e-05
4:68896071 G T 0.081575 -6.3204e-05
4:68916080 C T 0.154449 -2.0716e-05
4:68922571 T G 1.008861 -7.5394e-06
4:68925407 A C 0.046852 -4.1097e-05
4:68928537 A G 0.397459 2.3590e-06
4:68931433 G A 0.263701 8.2422e-06
4:68940848 A T 0.038261 1.0041e-04
4:68941067 T C 0.158675 -5.8789e-05
4:68958918 T C 0.093189 -1.5573e-06
4:68990529 G T 0.061773 2.8352e-05
4:68992893 A G 0.066541 3.7677e-05
4:68995529 T C 0.562904 6.3058e-06
4:68997517 G T 0.072030 5.8513e-05
4:69001755 A G 0.044171 8.7618e-05
4:69017739 A G 1.598909 -3.8539e-06
4:69028591 C A 0.639520 5.5387e-06
4:69040631 C A 0.113059 -7.1570e-06
4:69044400 A G 0.029101 1.1396e-04
4:69054497 G C 0.072731 2.1654e-05
4:69075995 T G 0.074256 -2.2471e-05
4:69076212 T G 0.034058 5.5717e-05
4:69086909 T C 0.080956 -9.6834e-05
4:69091423 A G 0.238878 2.8897e-05
4:69094116 C T 0.708879 -1.5051e-05
4:69095197 C T 1.552969 -1.9481e-05
4:69097525 A G 0.169532 -1.0907e-04
4:69115375 A G 0.044272 -4.2178e-05
4:69119495 A C 1.563563 -2.4949e-05
4:69125824 T C 0.026245 -1.0837e-04
4:69137137 A C 0.050280 -2.3095e-05
4:69140594 G A 0.028611 9.8490e-05
4:69145677 T G 0.355059 1.2759e-05
4:69148203 A G 0.030552 5.2250e-05
4:69151694 G A 0.045652 -5.9006e-05
4:69151832 A G 0.034447 -1.8938e-06
4:69153976 T C 0.078560 -4.9284e-05
4:69165587 C T 0.104195 -5.9234e-06
4:69167671 T C 0.246353 -1.5949e-05
4:69178920 C T 1.084091 -5.6086e-05
4:69180867 C A 0.056470 -3.0235e-05
4:69188914 G T 0.171126 -2.6395e-06
4:69199816 T C 0.033671 -3.7463e-05
4:69203080 C T 0.056298 -2.5879e-05
4:69214926 C T 0.167198 -3.0636e-05
4:69246945 T C 0.451633 1.0164e-04
4:69250882 C T 1.110213 -6.8460e-05
4:69253566 A C 1.160743 -7.3714e-05
4:69254086 C T 1.582736 -2.8689e-05
4:69265322 G A 1.050351 -1.7337e-05
4:69283448 C T 0.789046 -4.2911e-05
4:69306774 G T 0.543183 -2.2252e-05
4:69342169 C G 0.809650 1.5444e-05
4:69343287 G A 0.496081 -3.5582e-05
4:69345132 G A 0.542067 9.1736e-06
4:69348883 G A 1.304211 -7.7961e-06
4:69349059 C T 1.237401 1.5164e-05
4:69355174 A G 0.024028 3.0828e-05
4:69356931 A G 0.838949 4.1040e-05
4:69366530 A G 0.857930 2.8624e-05
4:69367074 C T 1.326062 -8.8883e-06
4:69488700 G A 0.056567 3.2662e-05
4:69497276 C T 1.293111 2.7047e-06
4:69512654 A G 1.314776 4.8422e-06
4:69536084 C A 0.949908 5.5633e-06
4:69553527 T C 1.506146 -3.8374e-05
4:69577395 T C 0.312761 -2.0516e-06
4:69599357 C T 0.174456 4.2264e-05
4:69599531 C T 0.558454 7.9602e-06
4:69602321 A G 0.044730 -4.9650e-05
4:69611606 T C 0.220685 -7.8168e-05
4:69611769 A G 0.436223 -3.5797e-05
4:69624646 G A 0.227975 -1.9446e-05
4:69631651 A G 0.394800 1.8674e-05
4:69633280 C G 0.034554 4.3277e-06
4:69659194 T C 0.076710 -6.7809e-06
4:69665970 A G 0.244915 1.5860e-04
4:69681936 T G 0.205083 -4.0408e-05
4:69683121 A G 0.079349 1.1479e-05
4:69693316 G T 0.043097 -5.1697e-05
4:69696451 G A 0.041565 -5.8651e-05
4:69699509 G A 0.050624 -3.1108e-05
4:69702836 C T 0.100151 2.9174e-06
4:69708718 A G 1.535757 3.4776e-05
4:69712995 A G 0.223009 -2.6415e-06
4:69743070 C T 0.047005 6.6387e-06
4:69746187 C T 0.080969 -1.5897e-04
4:69750117 C T 0.197283 -2.4440e-05
4:69751685 G A 0.348980 1.6170e-04
4:69779943 T C 0.077522 -1.1838e-05
4:69792030 C T 0.072218 -1.3630e-05
4:69798112 A G 1.731622 -4.4885e-05
4:69807218 C A 0.242704 2.4370e-05
4:69815298 T C 1.372382 -1.1959e-04
4:69817080 T C 0.357273 6.9298e-05
4:69828879 G A 1.616803 -7.8139e-05
4:69844852 C A 0.351184 8.6503e-06
4:69856137 T G 0.300287 9.2903e-05
4:69860162 G T 1.612869 -1.3355e-04
4:69863174 A G 1.937957 2.0401e-06
4:69863528 C T 0.327052 1.4888e-04
4:69878086 G A 0.045395 -3.4462e-05
4:69903945 A G 0.066006 -6.2525e-05
4:69906702 C A 1.647239 -1.6379e-04
4:69926406 G C 0.175767 8.3587e-05
4:69928642 C T 0.943014 2.3727e-04
4:69933968 T C 0.082257 4.8273e-05
4:69937046 A G 0.649543 1.0548e-04
4:69945014 G T 0.037336 1.7251e-05
4:69947276 C A 0.032834 1.0304e-05
4:69956736 G A 0.249345 4.1947e-05
4:69962610 G A 0.346448 -1.1303e-05
4:69964338 C T 0.910946 1.9789e-04
4:69972779 A G 0.451403 1.4861e-05
4:69978901 C T 0.914659 1.7660e-04
4:70003963 C T 0.364365 -2.0483e-05
4:70016257 T G 0.103783 1.5258e-05
4:70019333 C T 0.074863 -1.0625e-05
4:70019879 T C 0.337912 3.3712e-04
4:70023034 A G 0.648018 5.7871e-06
4:70030529 G A 0.033607 4.1445e-05
4:70032457 C T 0.092312 5.0132e-05
4:70046567 T C 0.093877 -4.0435e-05
4:70046907 T G 0.448917 3.6975e-05
4:70061879 C T 0.095383 -4.7043e-05
4:70063169 A G 0.356286 9.6821e-05
4:70076736 A G 0.043626 -9.9861e-06
4:70076994 A G 0.091777 -3.4779e-05
4:70079951 C G 0.068878 -4.8661e-05
4:70086776 G T 0.311167 -5.9660e-06
4:70113537 C A 0.075032 -2.7033e-05
4:70118605 A G 0.266437 2.0137e-05
4:70219930 G T 0.023490 -1.0114e-04
4:70232920 A G 0.060108 4.2258e-06
4:70241055 A G 0.564462 1.7116e-05
4:70243184 A C 0.034483 -1.0190e-05
4:70243367 C T 0.268826 1.6599e-05
4:70266669 T C 0.750898 -7.6202e-05
4:70273890 T G 0.305698 1.0040e-05
4:70281064 A G 0.050049 3.1402e-05
4:70281414 C A 0.267888 1.7861e-05
4:70281427 T C 0.457852 2.7199e-05
4:70287874 A G 0.024703 -7.4163e-05
4:70289417 C A 0.093410 -3.3067e-05
4:70299465 A C 0.526308 2.0102e-05
4:70299686 T C 1.274802 -3.6484e-05
4:70303471 T C 0.090667 1.4188e-05
4:70306265 C T 0.054970 2.9834e-06
4:70323087 C A 0.110985 -1.8111e-05
4:70326109 G A 0.043217 1.3220e-04
4:70333761 A G 1.429199 -4.5537e-05
4:70336584 A G 0.746309 -2.8697e-04
4:70342432 G A 0.858914 -2.7364e-05
4:70345834 A G 0.023191 -2.8286e-05
4:70345904 T C 1.360515 -2.2371e-05
4:70346127 G A 0.503851 2.1594e-07
4:70356195 A C 0.174183 1.8957e-05
4:70359936 T C 0.080076 -1.1177e-04
4:70369523 C T 0.044347 5.2413e-05
4:70378503 A G 0.466165 -6.0255e-05
4:70387482 A G 0.082377 -2.1622e-05
4:70397236 C T 0.741142 7.2416e-06
4:70398346 G A 0.396400 -6.6335e-05
4:70411035 T C 0.025219 8.4149e-05
4:70416785 T C 0.738590 6.4960e-06
4:70436198 A G 0.060524 3.9194e-05
4:70440958 C T 0.059043 4.0332e-05
4:70446268 G A 0.027446 -1.6902e-05
4:70448557 A C 0.063393 1.1422e-04
4:70450672 G A 0.086658 4.5799e-05
4:70455478 T G 1.570662 -4.7381e-05
4:70460328 T C 0.380347 -1.0688e-04
4:70462042 T C 0.168175 3.8594e-05
4:70463662 C T 0.308876 2.0630e-05
4:70478971 C T 0.484318 -9.6432e-05
4:70484046 A C 0.683030 -3.6858e-05
4:70484250 A G 0.063214 2.7380e-05
4:70488886 T C 0.047544 5.3153e-06
4:70499234 C T 0.248433 5.8118e-06
4:70505162 A G 0.059771 8.1777e-06
4:70505904 C T 0.265541 4.3503e-05
4:70506522 A C 0.036693 -1.1443e-05
4:70512721 T G 0.127061 1.0030e-05
4:70512801 G A 0.373038 -8.7289e-04
4:70517952 C T 0.946734 1.5726e-05
4:70520090 G A 0.036086 -2.0057e-05
4:70520394 T C 0.937954 1.8143e-05
4:70520429 C A 0.124760 -2.6385e-05
4:70520597 G A 0.348152 9.8120e-06
4:70545332 A G 0.290621 2.0812e-06
4:70564322 A G 0.041675 -1.6834e-04
4:70569031 T C 0.085240 1.2721e-04
4:70587288 T C 0.020932 1.0284e-04
4:70591834 T C 0.129376 -6.5007e-05
4:70600199 G C 0.994388 -1.1476e-05
4:70602840 T C 0.718545 -8.1181e-05
4:70603973 G T 0.034502 -2.0991e-05
4:70606026 G A 1.217858 -1.5435e-05
4:70611119 G A 0.944894 -8.1125e-05
4:70619820 T C 0.045544 1.0030e-04
4:70621074 G A 0.103530 -2.8422e-05
4:70634110 T C 0.126487 2.2768e-05
4:70639115 T G 0.035139 2.3277e-05
4:70642667 C T 0.226995 6.2870e-08
4:70672152 A G 0.092621 6.9652e-05
4:70672855 G A 0.235203 1.0716e-05
4:70675618 T C 0.037414 -6.0661e-06
4:70681469 G T 0.103079 6.7031e-06
4:70688520 A G 0.051422 -3.9498e-05
4:70689059 G A 0.221526 1.9735e-05
4:70689714 T C 0.126948 2.6623e-05
4:70700815 G T 0.122952 -7.1665e-05
4:70713767 T C 0.050734 -1.8360e-05
4:70718977 C T 1.917574 3.9628e-05
4:70719533 G A 0.633233 2.0905e-05
4:70724270 T C 0.592087 2.7229e-05
4:70725421 C T 0.042516 -1.6032e-04
4:70725456 C G 1.462348 -2.0248e-05
4:70725821 T C 0.192596 2.3154e-05
4:70726399 C T 0.252935 -1.2799e-05
4:70728565 C T 0.043535 -3.0943e-05
4:70733041 A G 0.602999 -2.7823e-05
4:70739618 G A 0.081355 2.0353e-06
4:70739970 C T 0.206586 1.0161e-05
4:70740581 A G 0.657047 5.7628e-05
4:70754233 T C 0.060533 3.2414e-05
4:70781606 G T 0.133832 -1.6569e-04
4:70798888 C T 1.203054 8.1082e-06
4:70805130 G T 0.087603 5.0313e-05
4:70807771 T C 0.825119 -3.0374e-06
4:70815042 G A 1.173735 3.8932e-07
4:70816148 G A 0.023931 1.7812e-05
4:70832601 C G 0.046398 1.9034e-05
4:70842277 G A 0.030322 4.5740e-05
4:70844417 A G 0.027514 3.5980e-05
4:70863901 C T 0.178309 -5.5391e-05
4:70886222 A C 0.032899 -8.0123e-06
4:70889847 G A 0.186851 2.2348e-05
4:70893749 C T 0.053415 -7.6094e-05
4:70907724 A G 0.046833 2.4489e-05
4:70910566 A G 0.133219 2.2106e-05
4:70915969 T C 0.043824 -1.7964e-05
4:70917751 G A 1.160246 -8.9703e-06
4:70927304 C A 0.094620 -3.9480e-05
4:70934964 G A 1.724965 -5.3438e-05
4:70944087 A G 0.028397 -4.0549e-05
4:70951325 G A 0.141982 2.5374e-05
4:70954963 T C 0.033366 -5.0006e-05
4:70959874 C T 0.084691 1.4419e-04
4:70960561 G T 1.939126 -7.2117e-05
4:70967149 A G 0.042662 7.8981e-06
4:70968801 G T 0.069287 9.4286e-07
4:70975827 T C 0.465830 1.5374e-05
4:70993546 A G 0.042026 -3.6290e-05
4:71004716 C T 0.284328 5.5004e-05
4:71006136 C T 0.048644 -3.5648e-05
4:71006447 T C 0.632948 -1.7573e-05
4:71008365 G C 0.040692 -6.0833e-05
4:71013310 G A 0.483964 1.1260e-04
4:71013720 T C 1.138587 -2.4449e-05
4:71020283 A G 0.040290 -4.4837e-05
4:71021888 T C 1.969792 -1.9566e-05
4:71023880 C T 0.060533 6.9054e-05
4:71024099 G A 0.228897 -5.4916e-05
4:71024240 T C 0.030270 2.3802e-05
4:71037505 C T 0.178734 4.8926e-05
4:71046488 G A 0.222701 4.0605e-05
4:71049038 T C 0.075126 4.3589e-05
4:71051031 T C 0.875957 3.0956e-05
4:71056340 G A 0.059891 2.1773e-05
4:71062308 A C 0.283331 3.4084e-05
4:71064132 G A 0.176770 -6.9857e-05
4:71065507 A T 0.284633 2.4316e-05
4:71067317 A C 1.238988 2.2332e-05
4:71070031 C T 0.064237 -6.1336e-05
4:71072749 T C 0.535614 5.2337e-05
4:71081435 C T 0.035664 2.5840e-05
4:71082885 C T 0.807663 3.8551e-05
4:71090561 A G 0.081007 3.0504e-05
4:71090658 C T 0.259777 3.0782e-05
4:71095333 A G 1.480563 -1.3292e-05
4:71114956 T G 0.175306 -7.2714e-05
4:71115152 C T 0.797968 2.3209e-05
4:71117550 T C 0.256476 2.6275e-05
4:71118967 G A 0.563998 2.4410e-05
4:71119719 G T 0.180892 -7.0015e-05
4:71127036 C T 0.459287 7.0857e-05
4:71139527 A G 0.223954 6.0221e-06
4:71142199 C T 0.767419 -3.0967e-05
4:71156838 T G 0.060361 1.5652e-05
4:71167749 T C 0.039390 -5.0517e-06
4:71176362 C T 0.293049 6.6831e-05
4:71181917 T C 0.184625 -4.6725e-05
4:71186397 C G 0.029059 -4.7430e-05
4:71190011 T C 0.113303 -9.5714e-05
4:71190301 T C 0.349477 6.0066e-06
4:71193049 A C 0.023636 2.0971e-05
4:71201388 T C 1.889450 -2.6724e-05
4:71201648 G T 0.164985 6.5091e-05
4:71201943 G A 0.296422 -4.2787e-05
4:71204662 G A 0.301160 -3.9887e-05
4:71209354 G A 0.022467 3.3872e-05
4:71214092 T C 0.117259 -5.7870e-06
4:71214742 C A 1.090832 3.2113e-05
4:71232388 A G 0.568396 1.2048e-05
4:71232430 C T 1.907912 -9.1159e-05
4:71232701 T C 1.340366 -4.0365e-05
4:71236061 T C 0.036206 6.2525e-06
4:71237277 C T 0.245901 -2.6619e-04
4:71250716 A G 1.323046 -4.2248e-05
4:71260554 T G 0.021815 2.7624e-05
4:71261688 C T 1.968555 4.1485e-06
4:71261817 C T 0.306506 -4.2131e-05
4:71263981 T C 0.042133 4.0936e-05
4:71265428 C A 0.061458 3.0165e-05
4:71290362 T C 0.754939 1.1006e-05
4:71290399 T C 0.288690 5.7445e-05
4:71306761 C T 1.372891 -7.2044e-06
4:71321968 G A 1.669819 2.4523e-05
4:71326845 T C 0.062679 5.4090e-05
4:71339723 A G 0.331158 -3.8941e-05
4:71341161 G T 0.511073 -1.9107e-05
4:71343532 T C 0.512228 -1.6047e-05
4:71346701 G C 0.484685 -1.5646e-06
4:71347333 T C 0.043389 -5.8098e-05
4:71361555 C T 0.153647 7.9674e-06
4:71380954 C A 1.827965 1.3635e-04
4:71382372 G A 1.055398 2.2206e-05
4:71382669 G A 0.024827 1.0159e-05
4:71384537 T C 0.267927 3.1919e-05
4:71388551 G A 0.158769 5.2712e-05
4:71389265 A C 0.074224 1.1916e-05
4:71390616 A G 0.022587 2.8430e-05
4:71393758 T C 1.387799 4.3493e-06
4:71395245 G A 0.031928 -1.0416e-05
4:71396366 G A 1.946955 1.0606e-04
4:71413952 T C 0.155423 -9.1727e-06
4:71418908 T C 1.530054 1.0106e-05
4:71419827 T C 0.289677 6.2614e-05
4:71429546 C T 0.434402 2.0317e-05
4:71443257 G A 0.177728 -1.7617e-04
4:71448026 A G 0.022740 3.2219e-05
4:71449892 A G 0.063786 1.2303e-05
4:71452751 C T 0.026885 -5.8017e-05
4:71455961 C T 0.936059 1.5582e-05
4:71459248 G A 0.442467 2.1928e-05
4:71463114 C T 0.266658 3.5557e-05
4:71469556 T C 0.114361 -5.9160e-05
4:71469604 T C 0.114004 -5.4952e-05
4:71469953 T C 1.911524 -1.2820e-05
4:71470174 G A 0.357828 3.0532e-05
4:71471258 T G 0.763456 5.0293e-05
4:71472164 C T 0.114325 1.4251e-05
4:71477857 T C 0.185407 3.8837e-04
4:71478450 A G 0.076931 3.2907e-05
4:71480279 T C 0.402691 -9.9151e-06
4:71480287 G T 0.040179 7.4625e-05
4:71481955 C T 0.080056 -8.8294e-06
4:71483446 A C 0.030939 -1.2541e-05
4:71489270 C T 1.567867 -3.2711e-05
4:71492340 C T 0.104302 -7.3683e-05
4:71504018 A C 0.079657 -2.3629e-05
4:71509086 C T 0.076252 -2.5871e-05
4:71509314 T C 0.034334 6.4323e-06
4:71509431 A G 0.076720 -4.4396e-05
4:71512072 A G 0.086934 3.2974e-05
4:71513270 A G 0.061802 2.3031e-04
4:71516406 A G 0.078846 3.1478e-05
4:71519736 C T 0.079985 2.1898e-05
4:71520051 C G 0.064577 5.0430e-05
4:71520178 T C 1.021058 -1.8615e-04
4:71540886 C A 0.088947 -7.3680e-06
4:71542190 C T 0.036349 -1.6175e-05
4:71552299 T C 0.073649 1.0571e-04
4:71552398 G A 0.053964 -1.4176e-05
4:71554246 G T 0.044795 -4.5966e-05
4:71554275 T C 0.164537 -1.6286e-05
4:71555507 A T 0.031516 -4.3607e-05
4:71559951 C T 0.055343 1.4165e-05
4:71571935 C T 0.086538 -4.2087e-05
4:71579786 T C 0.055954 -1.5849e-05
4:71584226 T C 0.030409 -1.2049e-06
4:71587615 G A 0.349587 -1.1321e-04
4:71605101 T G 0.066934 -7.5621e-05
4:71611506 T C 0.068281 -7.4470e-05
4:71615041 C T 0.039975 6.3157e-05
4:71621378 A G 0.166465 -1.2161e-05
4:71646909 C T 0.380535 -4.7082e-05
4:71655031 A C 0.057249 -1.5914e-04
4:71655900 G A 0.033801 -4.1807e-05
4:71656101 C T 0.115442 -8.1227e-06
4:71672653 G A 0.744092 -1.8296e-04
4:71675769 T C 0.049163 -4.0127e-05
4:71689620 T C 0.035752 -1.0893e-04
4:71691975 G A 0.085324 -4.9474e-05
4:71695749 A G 0.035538 -1.2551e-04
4:71700629 T C 0.026274 1.1644e-05
4:71715556 G A 0.125656 -9.9169e-05
4:71721227 G A 0.385884 -5.6201e-05
4:71724362 G T 0.130807 -5.9519e-07
4:71728324 A G 0.051565 -4.0978e-05
4:71736665 A G 0.074938 -1.1574e-04
4:71743661 T C 0.052010 2.0917e-05
4:71748925 G A 0.104822 5.5008e-06
4:71765708 A T 0.029095 -6.5684e-06
4:71770754 T C 0.068911 1.8162e-04
4:71776935 C A 1.235109 2.7611e-04
4:71817827 T C 0.081569 -2.1012e-04
4:71828927 G A 0.022818 1.3822e-05
4:71832736 C T 0.324750 -1.5180e-05
4:71837479 G A 0.083835 8.0341e-06
4:71844283 T C 0.046638 -4.3347e-05
4:71850921 C T 0.041263 -3.9110e-05
4:71857610 G A 0.089080 5.6471e-06
4:71863610 A G 0.062082 -1.0990e-04
4:71888176 T C 0.122930 1.8217e-04
4:71888240 T C 0.020688 4.7259e-06
4:71888330 A G 0.123848 1.0587e-04
4:71926122 C T 1.488424 7.6184e-05
4:71937445 G A 0.170934 -2.5570e-05
4:71944851 G A 0.054262 -5.9565e-05
4:71946489 C T 1.158045 2.5288e-05
4:71959340 G A 1.412503 4.1478e-05
4:71961545 C T 0.118129 7.3540e-06
4:71976928 A G 1.696967 2.5612e-05
4:71978833 G A 0.245428 -8.3801e-06
4:71982160 T C 0.119226 -2.5410e-05
4:71985780 A G 0.132914 -2.8818e-04
4:71988363 A G 0.057807 -5.9932e-05
4:71994680 T C 0.031435 -4.9694e-06
4:71997259 C T 0.171882 6.3553e-06
4:72005823 G A 0.046577 3.3824e-04
4:72013389 G A 1.665944 3.3790e-05
4:72016394 C T 0.152891 -2.2307e-04
4:72022775 C T 0.202918 2.1681e-04
4:72026536 C A 0.099589 -3.1544e-05
4:72027820 T C 1.633730 -1.1165e-05
4:72028214 G A 0.042734 2.4724e-05
4:72047309 C T 0.021393 -1.1313e-04
4:72052105 C G 0.142751 1.4756e-05
4:72053574 C A 0.140804 1.1916e-05
4:72061137 T C 0.035242 1.7393e-05
4:72061929 T C 0.102079 1.5847e-05
4:72077050 T C 0.142034 -1.9660e-05
4:72081134 G A 0.241841 -3.9661e-05
4:72084258 A G 0.038748 7.5571e-05
4:72121163 G A 0.253818 -1.3604e-05
4:72121364 C T 0.191331 -4.3243e-05
4:72127150 C T 1.731761 -2.9728e-05
4:72127321 A G 0.304172 -1.0874e-04
4:72136274 G T 0.029358 1.9117e-05
4:72138216 A G 0.228809 -1.4197e-05
4:72139257 G A 0.519223 6.8765e-06
4:72147490 T C 0.242798 -3.1929e-05
4:72147944 G T 0.483792 -1.0831e-06
4:72154625 C T 0.116165 -3.2092e-05
4:72188095 G A 0.030747 4.6448e-06
4:72198964 A G 0.055194 2.0392e-06
4:72209801 C T 0.154056 -1.7857e-05
4:72214336 G A 0.110849 -2.2428e-05
4:72222373 C T 0.049374 -2.5633e-05
4:72252571 A G 0.044632 -3.5649e-06
4:72255944 C A 0.065120 1.5399e-04
4:72257082 A G 0.049679 3.1279e-07
4:72267528 C A 0.050478 -7.1280e-05
4:72271759 C A 0.054542 -1.9252e-06
4:72273076 G A 0.049663 7.4877e-05
4:72277302 T G 0.031143 2.8653e-05
4:72279704 C G 0.021071 3.6312e-05
4:72292135 T G 0.071695 6.1602e-06
4:72294953 A C 0.023713 -4.8776e-06
4:72298620 C T 0.325919 -5.3033e-05
4:72311111 A C 0.041150 8.4247e-05
4:72312243 G A 0.238073 4.1128e-05
4:72320044 T C 0.075964 3.0742e-05
4:72324124 G A 0.088057 -4.9718e-05
4:72333579 G C 0.076532 -4.0992e-05
4:72342027 G A 0.063909 -2.0393e-05
4:72342092 A G 0.264418 3.4136e-05
4:72355224 A G 1.652328 3.8342e-05
4:72364702 T G 0.082481 1.7267e-04
4:72376113 C T 0.267327 -4.2076e-05
4:72384620 C T 0.492150 8.1240e-06
4:72390669 G T 0.277573 -4.6026e-05
4:72400242 T G 1.563203 -5.6685e-05
4:72401560 G A 1.687483 1.3963e-05
4:72410348 G T 1.508382 -6.3052e-06
4:72414293 A G 0.024444 -6.3152e-05
4:72418333 C T 0.064402 -2.3895e-06
4:72421709 C T 0.429984 1.8574e-04
4:72428081 C T 1.930223 3.5339e-05
4:72433545 C A 0.429608 1.3080e-04
4:72436235 G A 1.562758 1.0594e-04
4:72447704 C T 0.053169 -1.4893e-05
4:72451383 A G 0.127990 1.2637e-05
4:72455689 C T 0.269154 3.2023e-05
4:72461721 G A 0.051974 -2.6032e-05
4:72462972 C T 0.297846 -2.0823e-05
4:72471107 T C 1.352612 -1.0333e-05
4:72481753 C T 1.056025 1.6924e-06
4:72517737 G A 0.039264 1.5111e-05
4:72520861 T C 0.042867 -1.0954e-04
4:72527553 A G 0.201259 1.2269e-05
4:72532257 T C 0.081566 8.4582e-05
4:72545532 G C 0.881605 2.0862e-07
4:72545970 G A 0.024655 -1.9499e-05
4:72546264 C T 0.044330 2.0025e-05
4:72554228 G A 0.835554 -2.1901e-05
4:72564185 G T 0.162378 3.1021e-05
4:72572374 G A 1.348201 -3.9674e-05
4:72594801 T C 0.519200 -8.7289e-06
4:72601110 T C 0.026297 4.7961e-05
4:72608383 G T 0.580736 -2.0386e-05
4:72611699 A G 0.142735 4.7349e-06
4:72612687 G C 0.150817 6.1059e-05
4:72618323 T G 0.583158 -1.8661e-05
4:72618334 C A 1.117697 -6.6811e-06
4:72620557 C T 0.089515 -1.7974e-05
4:72620788 T C 0.043139 2.0753e-05
4:72632642 T C 0.101384 -8.6790e-06
4:72632759 T C 0.074532 -2.4305e-05
4:72635512 T A 1.780649 2.2813e-05
4:72638110 T C 0.055480 -1.0347e-05
4:72639207 G T 0.125731 -2.7742e-05
4:72639282 T C 0.577627 -5.7635e-05
4:72642367 T C 0.077450 5.1409e-05
4:72645286 A G 0.087405 8.6106e-06
4:72668162 G A 0.032824 3.8752e-06
4:72671822 G A 1.634509 3.0435e-06
4:72682451 A G 0.063357 -2.2216e-04
4:72691340 C A 0.031565 -1.2093e-05
4:72695059 G A 0.986270 -1.5003e-05
4:72695478 C T 0.052500 1.0151e-05
4:72695479 G T 0.123631 -8.9982e-06
4:72699012 A G 0.158821 1.2859e-05
4:72699705 C T 1.163557 2.7900e-05
4:72705908 G A 1.441763 -1.0195e-05
4:72707339 A C 1.956481 1.8113e-05
4:72718873 C T 0.380876 -1.7791e-05
4:72732281 A G 0.030471 2.2111e-04
4:72734468 A G 0.087434 -1.5733e-05
4:72746136 A G 0.038293 2.6719e-06
4:72751686 A G 0.801818 3.2797e-05
4:72751722 G A 0.134611 7.1666e-05
4:72755840 G A 0.513072 9.4326e-06
4:72767990 G A 0.034171 8.7564e-06
4:72776163 A C 1.439420 8.7463e-05
4:72780173 G A 0.063568 5.4018e-05
4:72782528 T C 0.710781 -2.7209e-05
4:72786422 C T 0.133861 -1.0480e-05
4:72792820 A G 0.135776 2.5496e-05
4:72796990 G A 1.511621 -3.3501e-05
4:72800455 A C 0.520404 -6.1273e-05
4:72812446 G A 1.295240 -1.4457e-05
4:72819731 C T 0.119447 3.8793e-05
4:72820563 T G 0.031464 1.5525e-05
4:72820770 A G 0.054792 1.2677e-05
4:72834778 G A 0.050958 6.5787e-05
4:72834927 G A 0.043973 -5.9871e-05
4:72836198 A G 0.556085 -7.8680e-05
4:72841649 A T 0.058115 9.2276e-05
4:72850209 T C 0.054506 3.8827e-06
4:72850632 G T 0.023090 -5.7204e-05
4:72852047 T C 0.591555 1.7596e-05
4:72857132 A G 0.045126 -3.5550e-05
4:72875986 C T 0.068174 5.7340e-05
4:72881639 C T 0.041737 -4.1431e-05
4:72885186 G A 0.027878 2.9901e-05
4:72890376 C T 0.764329 1.4648e-05
4:72896015 G A 0.084458 -3.0372e-05
4:72896457 T A 0.600536 1.3577e-05
4:72915531 A G 0.049047 4.4601e-05
4:72925381 C T 0.383404 3.3953e-06
4:72928379 C T 1.972125 1.5530e-05
4:72932430 G A 0.030971 1.7505e-04
4:72937047 G T 1.972041 1.5447e-05
4:72972559 A G 0.022464 -5.6106e-05
4:72972669 T C 0.115786 8.3887e-06
4:72974748 C T 0.709349 -1.6991e-05
4:72978322 A G 0.031571 2.7435e-06
4:72980095 T C 0.098109 5.8009e-05
4:73010449 T C 0.038975 -2.9379e-05
4:73016201 C T 0.187183 2.2193e-05
4:73041780 A G 0.161119 3.7029e-05
4:73043773 A C 0.265701 1.4995e-05
4:73050992 C A 0.234583 -5.8886e-05
4:73051488 G C 0.028615 -1.3347e-05
4:73055314 T C 1.853152 -4.3968e-05
4:73080159 A G 0.686869 2.2458e-05
4:73092794 A G 0.061419 -7.9311e-05
4:73096156 T C 0.036141 4.2971e-05
4:73107794 C A 0.033058 1.4995e-04
4:73107862 A G 0.668310 1.5474e-05
4:73110572 G A 0.045096 -3.7710e-05
4:73116087 A G 0.054128 1.7002e-07
4:73117432 T C 0.026443 -6.0185e-05
4:73133019 T C 0.508139 7.1413e-06
4:73137648 A G 0.076869 3.1767e-05
4:73139542 G A 0.038069 1.5265e-04
4:73140696 A G 1.962216 -4.1723e-05
4:73147916 T C 0.164293 2.9843e-05
4:73154875 G T 1.547399 1.8143e-05
4:73157917 A G 0.376598 -2.6066e-05
4:73173432 G A 0.057372 9.3507e-06
4:73177780 T C 0.033584 1.2506e-04
4:73178175 C T 0.026531 6.7032e-05
4:73181564 T G 0.055132 -4.1422e-05
4:73181637 T G 0.047339 -7.7683e-05
4:73191850 C T 0.045424 2.2835e-05
4:73198442 C T 0.051104 -8.4414e-05
4:73199994 G A 0.652870 5.1458e-05
4:73202461 A C 0.028679 -6.8685e-05
4:73216116 T G 0.085840 -1.3671e-05
4:73229815 A G 1.549240 -4.0124e-05
4:73231918 T C 0.048336 5.9014e-05
4:73232451 T C 0.023045 3.3248e-05
4:73236243 T C 0.206845 -3.3027e-05
4:73240747 A G 0.062276 7.7686e-05
4:73246094 A G 0.055707 1.2308e-05
4:73254956 T C 0.194443 -2.4664e-04
4:73255740 T G 1.640036 -1.4363e-05
4:73255748 C A 0.087541 -2.0309e-05
4:73259577 T C 0.108025 9.4410e-06
4:73282895 C T 0.034116 8.8526e-06
4:73293130 C T 1.399091 4.5935e-05
4:73297514 G A 0.140100 -1.0351e-04
4:73341214 T C 0.051263 4.2825e-04
4:73350136 T C 0.200867 5.9077e-05
4:73361819 A C 1.895350 2.3763e-07
4:73362369 T C 0.063308 6.3492e-06
4:73363929 C T 0.505104 3.8133e-05
4:73370871 A C 0.060079 9.6327e-06
4:73373623 A C 0.047985 7.4274e-05
4:73373981 T G 0.101673 -2.8629e-06
4:73379371 A T 1.246242 9.7778e-07
4:73393445 A G 0.050605 3.8483e-04
4:73400509 T C 0.042422 4.2996e-05
4:73412425 T G 0.049121 6.3121e-05
4:73413223 T G 0.637391 8.4631e-06
4:73414286 T C 1.249069 -2.2223e-06
4:73418561 A C 0.060637 1.2895e-05
4:73418716 T C 0.660390 -4.0356e-05
4:73424464 A G 0.055476 1.3611e-05
4:73424763 G A 0.020471 2.8694e-05
4:73430036 G A 0.079871 5.1355e-05
4:73433875 A G 1.104257 -3.6754e-05
4:73435619 C T 0.034908 1.0861e-04
4:73437311 T G 0.399955 2.1287e-05
4:73438489 A G 0.060715 5.4426e-05
4:73443109 T C 0.038199 2.1179e-05
4:73445269 A G 0.031445 -2.6106e-05
4:73454431 T C 0.045606 -5.1505e-05
4:73469503 A C 0.053597 1.6915e-05
4:73506817 A G 0.871202 4.1935e-05
4:73515313 C T 1.051234 -1.7610e-05
4:73516675 A G 0.817079 5.9960e-05
4:73531743 A G 0.059323 2.5655e-06
4:73541684 G A 0.127873 9.3018e-06
4:73542640 T G 0.022873 6.3286e-07
4:73563805 C T 0.990230 -1.3138e-05
4:73574076 C A 0.210974 1.3334e-05
4:73586565 C T 0.029212 3.0320e-05
4:73593907 C T 0.112654 -3.0108e-05
4:73594465 A C 0.029569 -3.4018e-04
4:73607372 C T 0.026855 2.5271e-06
4:73608593 A G 0.026226 -6.7977e-06
4:73619606 T C 0.171369 -5.3662e-05
4:73628332 A G 0.119333 3.6163e-06
4:73630370 T G 0.155004 2.4183e-05
4:73638698 A C 0.900518 -5.4943e-05
4:73640541 T C 0.065876 1.6266e-05
4:73645351 A G 0.314708 -9.2370e-05
4:73650740 T C 0.313533 -7.8331e-05
4:73651309 G A 1.494114 1.5778e-06
4:73652956 A G 0.069527 1.9452e-05
4:73653610 G A 0.031685 -5.1203e-05
4:73656181 A C 0.023116 2.6271e-05
4:73670652 T C 0.153261 7.7186e-06
4:73676145 C T 0.853279 -4.0614e-05
4:73680505 G A 0.998666 1.5960e-05
4:73683717 T C 0.098109 1.0523e-05
4:73709923 T C 0.143248 -9.5001e-06
4:73710910 C T 0.794878 1.2907e-05
4:73729062 C T 1.795966 -5.2489e-06
4:73729292 G T 0.085785 4.4203e-05
4:73731751 A G 0.104448 -9.2248e-06
4:73740674 C T 1.594180 -6.5687e-05
4:73741076 G T 0.064496 9.2783e-06
4:73742206 A G 0.024606 1.8786e-05
4:73757679 A G 1.570727 -7.1173e-05
4:73761660 A G 0.038680 5.2305e-05
4:73767218 G A 0.550142 1.9919e-06
4:73777140 T C 1.756069 -1.0573e-05
4:73777288 C A 1.746848 -9.9906e-06
4:73777333 A G 0.803217 1.1009e-05
4:73783404 T A 0.563820 -5.0375e-06
4:73783701 C T 0.826080 -1.0889e-05
4:73792039 G C 0.166092 1.9324e-05
4:73803749 T C 0.076447 -2.2868e-05
4:73816485 G A 0.058576 1.3741e-06
4:73833081 A G 0.939087 4.7056e-05
4:73854191 T C 1.215239 -1.0870e-05
4:73855253 T C 0.573249 -1.4330e-04
4:73855515 A G 0.352372 3.6319e-06
4:73856378 A C 0.056074 3.9668e-05
4:73857746 C T 0.582230 -5.3119e-05
4:73859041 A G 0.024054 -5.5067e-05
4:73860920 G A 1.753699 -4.9966e-05
4:73875382 A G 0.029871 6.0547e-05
4:73895722 C T 0.061221 1.3402e-06
4:73899661 A G 0.126175 -1.0651e-04
4:73929509 C T 0.842428 2.5549e-05
4:73970464 T C 0.036476 -4.9979e-05
4:73977090 G A 0.041705 -2.5810e-05
4:74004550 C T 0.055058 4.3081e-05
4:74004988 G A 0.044522 -1.0968e-05
4:74006913 C G 0.034077 -8.1299e-06
4:74007238 G A 0.311608 -1.7145e-05
4:74010834 A G 0.875263 -1.9629e-05
4:74058042 A G 0.050462 2.9496e-05
4:74074318 C T 0.026203 -1.7215e-04
4:74101516 A G 0.268979 2.4564e-05
4:74118189 C G 0.067307 1.2443e-05
4:74122744 C T 0.131310 -8.2785e-05
4:74125990 G A 0.035090 -1.1348e-05
4:74164750 C T 0.422470 -6.1865e-05
4:74167117 A G 0.038151 -1.9098e-05
4:74209515 A G 0.052403 -2.7046e-05
4:74216725 A G 0.244730 9.9307e-05
4:74220749 A G 0.190642 8.5887e-05
4:74222375 C T 0.047631 -1.3304e-05
4:74236133 G C 0.050790 7.0372e-05
4:74240856 A C 0.349733 -5.1965e-05
4:74263712 A G 0.056015 2.9076e-05
4:74266983 C T 0.728616 1.2308e-05
4:74270424 G A 0.393080 2.7069e-06
4:74274961 C T 0.076025 -1.7327e-04
4:74290628 T C 0.048147 -3.9589e-05
4:74290998 T C 0.036434 -2.5954e-05
4:74295226 G A 0.026096 6.0779e-05
4:74296480 C T 0.477768 -4.1423e-05
4:74298215 G A 1.156468 1.8378e-05
4:74300880 C T 0.331005 6.3062e-05
4:74310844 G A 1.156124 2.6279e-05
4:74312759 C T 0.054064 -2.3590e-05
4:74313556 G A 0.072442 1.0498e-05
4:74314776 C T 0.037161 6.5880e-06
4:74316729 A G 0.788078 -1.0142e-05
4:74318177 C T 0.114546 -2.0864e-05
4:74321985 A C 0.022084 -1.3994e-05
4:74322536 A C 1.948789 5.3300e-05
4:74328348 T C 0.117035 -1.5573e-05
4:74334152 A G 0.106045 8.9629e-05
4:74345293 T C 0.084010 1.5758e-05
4:74355311 A G 0.024804 6.8081e-05
4:74358308 C G 0.047959 -3.0098e-05
4:74361142 A G 0.040393 7.0480e-05
4:74361163 C T 0.036077 -3.6926e-05
4:74366415 T C 0.054042 -4.1485e-05
4:74369298 A G 0.589221 -1.4449e-05
4:74370838 A G 0.174482 -1.6415e-05
4:74372754 C T 1.671082 -2.4610e-05
4:74390343 T C 0.028254 -2.1556e-05
4:74391568 G C 0.025366 -3.2513e-05
4:74394005 C T 0.048654 1.2289e-08
4:74414920 C T 0.476999 -1.6170e-05
4:74442349 C G 0.117347 3.4987e-05
4:74443303 T C 0.098061 3.3144e-05
4:74447930 C T 0.050481 6.6753e-05
4:74451073 G A 0.517444 1.0371e-05
4:74455628 A G 0.143774 4.5390e-05
4:74458223 G T 0.038595 1.0359e-04
4:74460827 T G 0.766897 1.0314e-05
4:74475509 T C 0.035820 4.1383e-05
4:74476333 T C 0.027735 -2.7283e-05
4:74485664 A G 0.478674 -1.0178e-05
4:74488632 G A 0.112339 2.7310e-05
4:74489761 T C 0.037683 5.1030e-06
4:74498093 G A 0.053334 5.8945e-05
4:74504614 A C 0.443753 -3.0212e-05
4:74515824 A G 0.045918 -3.3940e-06
4:74517795 C G 0.084850 2.0517e-05
4:74518697 G A 0.037261 5.7478e-05
4:74526872 G A 0.818683 6.8726e-07
4:74534249 G A 1.895487 -3.9047e-05
4:74539183 A G 0.049696 -2.2700e-05
4:74540520 A G 0.036375 8.7248e-06
4:74543261 G A 1.937532 -1.1956e-04
4:74549862 T C 0.110976 7.5750e-05
4:74554069 A G 0.280556 1.4580e-04
4:74555051 T C 0.135273 1.6487e-05
4:74567151 G A 0.149879 -4.3171e-05
4:74570057 A G 0.054438 1.3108e-04
4:74579310 T C 0.037495 6.6949e-05
4:74580017 G A 0.035716 3.3696e-05
4:74586063 A G 0.025239 -1.2514e-05
4:74592109 G A 0.039533 -1.9930e-05
4:74592161 C T 0.535040 -1.8255e-05
4:74592390 C G 1.302241 -2.8925e-05
4:74592950 C G 0.030270 -7.6672e-06
4:74594258 T C 0.033905 1.0963e-05
4:74595358 A G 0.158630 -5.9144e-05
4:74597291 C T 1.979045 -4.5024e-05
4:74606024 T A 1.081478 -2.8918e-05
4:74617654 A C 1.116717 -7.4948e-05
4:74620686 G T 0.057067 -7.0570e-06
4:74620818 G A 0.064263 3.9666e-05
4:74622378 C G 0.871595 -5.0535e-05
4:74630127 G A 0.075350 1.3302e-05
4:74635512 A G 0.108749 -4.7553e-05
4:74635800 T G 0.030260 1.9512e-05
4:74637036 T C 0.820516 3.0162e-05
4:74646061 A G 0.103750 -4.0708e-06
4:74646806 C G 0.030805 -9.1277e-05
4:74657202 A G 0.020224 7.9963e-06
4:74679656 C T 1.085097 -4.8286e-05
4:74696201 G A 0.054954 -3.0873e-05
4:74697054 C T 0.089505 2.1588e-05
4:74703699 T C 0.053837 -7.0359e-05
4:74709859 T A 1.101524 -4.2193e-05
4:74712293 C A 0.037875 7.4601e-05
4:74712666 G A 0.023279 -1.9502e-05
4:74712741 G A 0.024548 -7.8446e-06
4:74713606 A C 0.031828 1.1699e-05
4:74714824 C T 0.200347 -6.7046e-07
4:74715881 C T 0.088700 -2.0109e-05
4:74718941 A C 1.415839 7.1937e-05
4:74720969 A C 0.037453 -2.9236e-05
4:74721735 G A 0.028183 -4.4892e-05
4:74723723 C G 0.220724 2.5567e-05
4:74725320 A G 1.707765 1.0078e-04
4:74727876 A C 0.114718 2.9632e-04
4:74727966 C T 0.071342 9.0074e-05
4:74729606 C T 0.444662 -6.5894e-05
4:74731278 T G 0.573242 -1.0960e-04
4:74751978 A C 0.315380 -7.3244e-05
4:74753032 T C 0.107525 -4.9480e-05
4:74759062 T C 0.476337 -3.2647e-05
4:74759104 A G 0.068528 -5.9406e-06
4:74760264 C A 0.104098 1.6925e-04
4:74767730 C T 0.030095 1.0763e-04
4:74776290 A C 0.054081 2.1927e-05
4:74783906 A G 0.039932 1.9231e-04
4:74785503 T C 1.670254 3.7547e-05
4:74788267 C T 0.091602 -1.1106e-04
4:74797139 G T 1.771729 3.4416e-05
4:74807822 A G 0.033707 -2.9970e-05
4:74811552 G A 0.070316 4.9891e-05
4:74811622 T C 0.259534 5.5112e-05
4:74841355 A G 0.036197 6.1289e-05
4:74842764 A G 0.098823 -1.0438e-06
4:74843427 G A 0.033805 5.9034e-05
4:74849352 C T 1.771775 1.6586e-05
4:74849437 T C 0.054775 2.8641e-05
4:74855434 G A 0.066830 7.7228e-05
4:74860140 A G 0.029861 -6.1018e-06
4:74863997 C T 1.764105 2.6841e-05
4:74865192 T C 0.072539 -9.5764e-09
4:74873635 C T 1.651958 4.6759e-05
4:74877144 G A 1.222659 6.0250e-05
4:74877895 G A 0.926516 -1.1174e-05
4:74877968 C G 0.048433 1.6204e-05
4:74879817 C G 0.052250 1.9381e-05
4:74880750 A G 1.936929 -2.6748e-06
4:74884366 A C 0.980159 8.8941e-06
4:74888622 C T 0.050290 3.7918e-05
4:74889117 C T 0.030887 8.5716e-05
4:74895277 T C 0.046271 1.9951e-06
4:74900322 A G 0.056866 -1.4932e-05
4:74914774 G A 0.031584 -7.4197e-05
4:74915427 G T 1.190604 1.9606e-05
4:74917219 A G 0.092984 -2.2785e-05
4:74925367 T C 0.046349 7.6545e-05
4:74930880 A G 0.023626 -1.6727e-05
4:74939001 A G 0.062234 1.1679e-04
4:74947476 A G 0.037427 5.2018e-06
4:74951740 T G 0.141391 -4.2511e-05
4:74968499 T C 0.030039 1.2701e-04
4:74968642 T C 0.039238 1.8347e-05
4:74976781 T C 1.242091 -1.6158e-05
4:74977237 A G 0.122141 5.0269e-05
4:74988426 C A 0.130762 -2.0720e-05
4:74994331 G A 0.055765 4.1236e-05
4:74999784 T C 0.757007 7.6078e-07
4:75015750 G A 0.109301 -4.0236e-05
4:75019235 T C 0.172917 -5.8036e-05
4:75034847 G A 0.040163 1.0651e-05
4:75044689 A G 0.722280 9.8101e-07
4:75055992 C T 0.084461 5.0198e-06
4:75058832 C T 0.077671 1.5040e-05
4:75062339 G A 0.028488 4.6217e-05
4:75067842 T C 1.891446 1.7710e-05
4:75071727 G A 0.110937 2.0262e-05
4:75082205 T C 1.547863 -9.0886e-06
4:75085646 T C 1.978951 -4.9274e-05
4:75091598 C T 0.123806 -5.0542e-05
4:75099920 C T 0.056700 -1.5701e-05
4:75103993 A G 0.055282 1.3300e-05
4:75128036 G A 0.043577 2.8370e-04
4:75131894 C A 0.022149 -1.3650e-05
4:75144008 G A 0.250562 4.7876e-06
4:75146481 A G 0.023957 2.1583e-05
4:75150004 T G 0.040371 -1.3469e-05
4:75158520 A G 0.460676 1.2087e-05
4:75160824 T C 0.021925 3.8460e-05
4:75161906 T C 0.053503 3.3713e-05
4:75170140 A G 0.021328 3.9575e-05
4:75191300 C T 0.042039 -2.5875e-05
4:75193007 T C 0.028861 2.8059e-06
4:75193113 G T 0.049952 -6.5147e-05
4:75194408 C T 0.086077 -5.5588e-05
4:75197803 T C 0.052127 1.0424e-04
4:75199812 A G 0.057696 3.1815e-05
4:75201419 G T 0.447898 6.6283e-05
4:75210074 G T 0.530554 6.8654e-05
4:75210947 T G 0.082864 1.5827e-05
4:75216770 A G 0.301874 -2.0496e-05
4:75217114 G T 0.429916 1.6664e-04
4:75217414 T C 0.139655 1.1969e-04
4:75223711 G A 0.087801 1.3987e-05
4:75224436 C A 0.025249 9.4244e-05
4:75224590 C T 1.478774 -1.1712e-04
4:75225709 A G 0.049073 5.6087e-05
4:75227769 T C 1.607920 -1.0392e-04
4:75233620 A G 0.037297 -7.4464e-05
4:75234202 C T 0.043204 2.6991e-05
4:75235642 T C 0.033827 3.5799e-05
4:75244587 T C 1.961226 -4.1335e-05
4:75248505 T G 0.117039 -1.4503e-04
4:75255267 C A 1.569792 -1.1057e-04
4:75255735 T C 0.032815 -1.2867e-05
4:75258258 A G 1.567192 -1.2488e-04
4:75258678 G A 0.233639 4.9560e-05
4:75259405 A G 1.206235 -1.6820e-05
4:75259691 G A 0.580798 1.5385e-06
4:75261407 G A 1.440825 4.6615e-05
4:75263627 C T 0.020052 1.3142e-05
4:75266446 C T 0.466109 5.8176e-06
4:75270052 A G 0.070543 5.2206e-05
4:75274707 A G 0.038164 1.9765e-04
4:75280852 A G 0.908038 1.1601e-05
4:75281514 C T 0.090199 3.0516e-05
4:75281856 C T 0.084876 -1.7064e-05
4:75321980 C T 0.912196 1.0631e-06
4:75326898 G C 0.184502 -3.2770e-05
4:75341940 C T 0.173408 -1.1655e-04
4:75345686 T C 0.029777 1.6056e-05
4:75348744 C A 0.053782 4.4830e-05
4:75348959 C T 0.065694 -3.1064e-04
4:75356248 C T 0.095029 -6.3420e-05
4:75364989 T G 0.113098 -6.9217e-05
4:75365261 G A 0.086873 -7.4344e-06
4:75365940 T C 0.108901 -2.1027e-06
4:75375268 T C 0.109009 1.4598e-05
4:75382198 C T 0.857086 1.9048e-05
4:75392209 T C 0.055759 1.6519e-05
4:75397399 C A 0.056255 1.3981e-05
4:75397485 C T 1.220776 2.7392e-05
4:75397610 G A 1.459637 1.5692e-05
4:75398911 T G 0.020263 2.3954e-05
4:75401596 T C 0.050712 3.5052e-06
4:75419787 G A 0.544124 -9.5960e-05
4:75421961 G A 1.296444 -5.2945e-05
4:75422156 T C 0.079777 -7.5861e-06
4:75480180 T A 0.857742 1.3863e-05
4:75496578 G T 0.702020 5.5796e-05
4:75509100 A G 0.032750 1.3314e-04
4:75510222 C A 0.037424 -6.7561e-05
4:75511064 C T 0.041705 -9.6168e-06
4:75514398 G C 0.407423 -3.4614e-05
4:75516234 G A 1.858352 7.5384e-05
4:75526621 C T 0.717146 5.3397e-05
4:75528737 A G 0.059819 2.3642e-05
4:75534126 T C 1.819604 1.1400e-04
4:75547445 C A 0.174550 -1.0865e-05
4:75547656 C A 0.345225 2.4974e-05
4:75547714 G A 1.232298 2.3319e-05
4:75555417 T G 0.071413 -5.1265e-05
4:75557746 T C 0.041030 -2.3774e-05
4:75558341 G A 0.061186 1.3167e-04
4:75562032 C A 0.082377 1.3239e-05
4:75574565 A C 0.087678 -2.9390e-05
4:75575833 G T 0.068099 2.3674e-05
4:75582852 T G 0.043435 -9.1637e-06
4:75589528 G A 0.025106 8.2923e-05
4:75596745 A G 0.029368 3.2135e-05
4:75596780 T C 0.433282 -2.6012e-05
4:75597495 C T 0.931365 3.0251e-05
4:75598208 T A 0.089765 -1.2147e-05
4:75601863 C T 0.202902 -2.8102e-05
4:75609361 C A 0.082225 1.6982e-04
4:75611787 C T 0.065412 -1.6939e-05
4:75614205 G A 1.615080 -3.6480e-05
4:75626728 G A 0.051030 -1.0091e-04
4:75629315 A G 0.638657 -5.7527e-05
4:75629520 C T 0.344004 -3.6752e-05
4:75629543 G A 0.370571 6.3127e-05
4:75629591 T G 0.212204 -9.9363e-06
4:75630576 G A 1.366627 2.6882e-06
4:75652621 A G 0.511472 6.5865e-05
4:75654722 T C 0.403901 6.5184e-05
4:75655190 C T 0.896681 -6.5614e-05
4:75658272 A C 0.026294 9.9253e-06
4:75662871 G A 1.873792 1.1158e-06
4:75668334 C T 1.359496 2.7547e-05
4:75669794 G A 0.841166 2.7244e-05
4:75669810 C T 0.108596 7.4902e-06
4:75671355 G T 0.083546 4.8421e-06
4:75675841 T A 0.521855 -6.0804e-06
4:75682041 C T 0.113147 -7.7349e-06
4:75685126 T C 1.263493 -3.3215e-05
4:75686605 T G 0.421312 -2.1899e-05
4:75698548 G A 0.228816 6.3618e-05
4:75698809 A G 0.026391 -6.4890e-05
4:75703330 G T 0.260884 4.7038e-06
4:75710935 G T 0.137224 2.7893e-05
4:75713866 G A 0.084828 -1.5248e-05
4:75717832 C T 0.912426 3.3535e-05
4:75721111 T C 0.021730 7.0474e-05
4:75722167 A G 0.059832 -4.6922e-05
4:75723973 T C 0.129648 3.8107e-06
4:75725495 A G 0.093377 -2.8037e-05
4:75730241 G A 0.110511 1.7673e-05
4:75732307 T C 0.099508 2.1285e-05
4:75733151 C T 1.008105 -3.6241e-06
4:75745515 C A 1.119080 4.1346e-06
4:75746697 G A 0.052870 -8.5997e-06
4:75747581 C T 0.362125 -3.0127e-05
4:75747902 A G 0.027034 4.6662e-05
4:75751143 C A 1.411029 5.7301e-05
4:75751308 T C 0.068622 3.0924e-06
4:75751679 C T 0.082987 2.2985e-05
4:75756767 T C 0.165507 4.4520e-05
4:75762572 A G 0.130648 -8.4346e-05
4:75764064 T C 0.020322 -1.7407e-05
4:75764272 C T 0.243902 -1.4832e-04
4:75778451 A G 0.042052 -1.4933e-05
4:75780328 A G 0.051328 -1.6687e-05
4:75792917 A C 0.051637 -1.1840e-04
4:75800947 T C 1.327847 2.8267e-05
4:75805790 T C 1.185758 7.7694e-05
4:75808541 G A 0.149976 -8.3656e-05
4:75820360 C T 0.952151 -5.3279e-05
4:75832783 A C 0.026112 4.5170e-05
4:75850207 C T 1.293452 3.1860e-05
4:75852031 T C 0.857599 2.1422e-05
4:75856313 T G 0.088096 -3.1719e-05
4:75858518 C G 0.172797 -1.3550e-04
4:75867204 T G 0.043694 -2.9215e-05
4:75870640 T C 0.191457 -1.1010e-04
4:75873345 G A 0.088995 -3.2270e-05
4:75878256 C T 0.082666 -7.7791e-06
4:75892579 A C 0.082182 -1.1229e-05
4:75895283 T C 0.062387 4.8735e-05
4:75896998 A C 0.250780 2.4093e-05
4:75897942 G A 0.043104 6.5766e-05
4:75912119 G A 0.372768 -3.3566e-05
4:75913569 A G 0.621951 -5.8643e-06
4:75919570 T C 0.033146 1.2491e-04
4:75920391 T G 0.052351 1.7476e-05
4:75921504 G T 0.070660 1.2567e-04
4:75922506 G A 0.262727 4.3794e-06
4:75927625 T C 0.422970 3.1807e-05
4:75937069 C G 1.155001 -2.7787e-04
4:75937971 T C 0.906698 -5.7261e-07
4:75938179 A G 0.881592 -3.5602e-06
4:75938236 G A 1.036881 -3.6233e-05
4:75947684 C A 0.913069 1.0901e-05
4:75954250 G A 0.168987 2.2643e-05
4:75963797 C T 0.073247 -1.6242e-04
4:75965501 C A 0.051734 1.3231e-04
4:75967100 G A 0.158951 -1.5055e-04
4:75971997 G A 0.159276 -1.6239e-04
4:75974116 A G 0.159061 -1.4991e-04
4:75976206 C A 0.722280 -8.5376e-06
4:75981338 T C 0.335578 7.5987e-05
4:75984237 T C 0.027777 -1.0555e-05
4:75986422 G T 0.152369 2.2743e-04
4:75992736 A G 0.645574 -2.5293e-05
4:76005892 T G 0.166712 -1.0414e-04
4:76008863 T C 0.105338 7.3365e-05
4:76010255 T C 0.169896 -9.7189e-05
4:76012520 G A 0.023619 -2.5181e-05
4:76025872 C G 0.061384 5.2828e-06
4:76026132 C A 0.039601 4.6993e-05
4:76027003 G A 0.206060 -2.9980e-05
4:76032112 T C 0.213278 -1.9262e-04
4:76049693 C G 0.034765 -4.7864e-05
4:76051777 A G 0.421192 -1.8952e-05
4:76060129 G A 0.269647 -2.4708e-04
4:76061531 T C 0.029958 4.7094e-05
4:76075268 G T 0.402412 -2.9848e-05
4:76077249 G A 0.081192 -9.9415e-07
4:76078185 T C 0.267106 -1.5979e-04
4:76082809 A G 0.851961 7.0612e-05
4:76083820 G A 1.603914 4.7422e-05
4:76096924 G A 0.238215 -2.6659e-05
4:76113394 T G 0.090943 -2.5611e-05
4:76130475 G A 0.265788 -4.0518e-05
4:76148632 G A 0.046752 1.5921e-05
4:76156913 A G 1.441789 3.9956e-05
4:76162653 G A 0.312916 -2.7005e-05
4:76162709 C T 0.022078 4.9783e-07
4:76168190 T C 1.753917 2.6053e-05
4:76173765 T C 0.060267 -3.6608e-07
4:76175507 G A 0.026742 9.3395e-05
4:76181594 G A 0.168666 -6.5370e-05
4:76194358 C T 1.245590 6.0560e-05
4:76206611 A G 0.099969 -7.3981e-05
4:76209646 G A 0.406190 -9.3912e-05
4:76213203 A G 0.102631 2.8482e-06
4:76214086 G A 0.125685 1.6407e-05
4:76215752 T C 0.675444 4.8665e-06
4:76227726 T C 0.043324 -5.4120e-05
4:76233033 C T 0.231984 -1.6418e-04
4:76233166 T C 0.306227 -8.8399e-05
4:76233990 A G 0.279229 -8.2290e-05
4:76238466 T C 0.062448 3.2132e-05
4:76252649 A G 1.278567 -3.7954e-05
4:76253367 C T 0.099606 -3.6457e-05
4:76256223 C A 0.151489 3.2397e-06
4:76272772 T C 0.272124 8.2029e-05
4:76274398 T G 0.114091 -3.8993e-05
4:76280321 A G 0.032055 -1.7872e-05
4:76280844 T C 0.109502 -1.6673e-05
4:76283179 G T 0.559162 8.3621e-05
4:76284744 T G 0.223658 1.3446e-05
4:76287374 C T 0.222964 1.6979e-05
4:76296421 G T 0.438641 1.1026e-04
4:76297394 A G 0.020039 -7.6041e-05
4:76299320 T C 0.043113 -3.1203e-05
4:76301205 G A 0.137110 -2.3886e-05
4:76301481 G A 0.409994 -5.5069e-06
4:76301838 T C 0.035281 -2.2737e-05
4:76317295 T C 0.797780 1.9150e-05
4:76317703 A G 0.118963 -3.2778e-06
4:76318022 T C 0.667447 9.6184e-05
4:76332975 G A 0.532569 -1.8949e-04
4:76337822 C G 0.082864 4.4154e-05
4:76340026 T G 0.025726 3.3124e-05
4:76392965 C A 0.412938 -2.1884e-06
4:76405595 A G 0.085480 -5.7479e-05
4:76406846 C T 0.604982 -8.7630e-06
4:76414782 G A 0.089982 -5.1211e-08
4:76425896 A G 0.787403 -1.0976e-05
4:76426781 T C 0.067200 -1.3590e-04
4:76431150 A G 0.036031 -1.2509e-04
4:76431926 G A 0.080050 7.6033e-05
4:76435772 G A 1.204534 -1.3119e-05
4:76438427 A C 0.416466 -5.8456e-06
4:76445930 G A 1.905467 -1.0654e-05
4:76451267 C G 0.068369 4.5444e-05
4:76456586 T C 0.108807 7.0473e-05
4:76464991 G T 0.068440 1.1000e-04
4:76465457 T C 0.044470 3.2127e-05
4:76467668 T C 0.209263 1.0931e-05
4:76468170 C T 0.605592 -3.1924e-05
4:76475233 C T 1.100706 -1.4685e-05
4:76480880 A G 0.956182 1.6976e-05
4:76481730 A C 0.054538 8.2521e-05
4:76482284 A G 0.032899 -9.2264e-05
4:76489345 T C 0.480394 -4.5943e-06
4:76489533 C T 0.022282 2.4249e-05
4:76489582 A G 0.203473 -2.5720e-06
4:76491425 G T 0.038047 5.5238e-05
4:76491568 A G 0.441211 -4.3476e-05
4:76496817 G A 1.387721 -4.2865e-05
4:76502561 C T 0.110076 -1.8020e-05
4:76503687 A C 0.803307 -1.4429e-05
4:76510175 A G 0.585466 -1.7258e-05
4:76521256 C T 0.054581 -4.6450e-05
4:76521414 A G 0.220857 -4.2751e-06
4:76521525 T C 0.023295 8.9677e-05
4:76526061 A G 0.056544 2.6068e-05
4:76560956 T C 0.080368 -1.4765e-05
4:76582931 C G 0.043620 -4.2282e-06
4:76585818 T G 0.068407 -1.5825e-05
4:76588015 C G 0.042253 -2.1666e-05
4:76590608 A G 0.746335 -3.8308e-05
4:76590909 T G 0.330719 2.1884e-05
4:76603248 C T 0.516941 -5.6291e-05
4:76611682 A G 0.034012 -5.4126e-05
4:76613540 G A 0.126461 -3.2098e-05
4:76621906 A G 0.518457 -4.2075e-05
4:76631143 T C 0.035028 5.4467e-05
4:76633410 C T 1.745789 -2.5089e-05
4:76664560 C T 1.198763 -3.2584e-05
4:76694961 C T 0.020585 -2.9068e-05
4:76695927 G A 0.096759 -6.0754e-05
4:76698424 G A 1.650705 -3.2972e-05
4:76708077 T C 0.102653 -7.7247e-05
4:76720885 C T 1.295152 -2.9172e-05
4:76722550 G A 0.030854 3.6549e-05
4:76730195 G A 0.259800 4.2109e-05
4:76730386 A C 0.258154 4.6283e-05
4:76734727 C T 0.058381 7.9752e-05
4:76741223 G T 0.091335 1.0101e-04
4:76745113 T G 0.658829 -3.2557e-05
4:76746261 T G 0.930194 -6.4428e-06
4:76750148 C T 0.273666 5.0669e-05
4:76752494 T C 1.812490 -2.6721e-06
4:76765638 C G 0.105876 -1.9650e-05
4:76778548 T G 0.828446 2.1667e-05
4:76795913 T C 0.080566 -1.6621e-06
4:76805902 T C 1.971385 4.0566e-05
4:76809074 C T 0.562648 -3.1482e-05
4:76809396 A G 0.030708 4.1091e-05
4:76812432 G A 0.058677 1.0316e-07
4:76817221 C T 0.365780 8.0691e-06
4:76817863 G A 1.019510 1.7169e-05
4:76819817 C T 0.090336 2.4243e-05
4:76831563 T C 0.106315 -5.9407e-05
4:76834158 T C 0.030913 -5.8164e-05
4:76836137 G A 1.400591 8.6766e-06
4:76836362 C T 0.107032 -5.1356e-05
4:76842874 T G 0.572895 -3.1308e-05
4:76845268 C T 0.036560 2.9739e-05
4:76846676 T C 1.434512 -1.3486e-05
4:76854528 T C 1.305549 8.2161e-06
4:76857388 T C 0.457138 -4.4842e-05
4:76860470 T C 0.486532 -4.1294e-05
4:76862005 A G 0.033785 -1.1287e-05
4:76865013 A G 0.246080 5.5966e-05
4:76877285 G C 0.028744 -6.0779e-05
4:76879198 T C 0.197676 -7.7359e-05
4:76881233 T G 0.200019 -5.8111e-05
4:76888593 C T 0.024882 -2.0726e-05
4:76889388 T C 0.805823 3.8552e-05
4:76892329 A C 0.020276 -3.3153e-05
4:76906108 C T 0.075519 -5.4683e-05
4:76909616 C A 0.151758 -6.1139e-05
4:76912142 T C 0.042510 -4.7947e-05
4:76920993 T C 0.024755 6.6350e-05
4:76932863 T G 0.073360 -6.0487e-07
4:76942677 C T 0.046638 5.0864e-05
4:76946097 G A 0.557685 -3.3193e-05
4:76956179 A G 0.481455 -3.8722e-05
4:76981243 A G 0.130314 6.5405e-05
4:76982445 T C 0.064922 2.6957e-04
4:76984516 A G 1.897175 -3.7150e-05
4:76985885 C T 0.303835 4.9698e-05
4:76986342 C T 1.041682 -9.7285e-06
4:76986990 C T 0.033224 -2.4623e-05
4:76991866 T G 0.181282 -1.7373e-05
4:76992133 T C 0.103179 -2.3629e-05
4:76999841 G A 1.710563 -4.0198e-05
4:77001331 G A 0.252857 3.9703e-05
4:77003797 T C 0.049391 -1.7480e-05
4:77007912 T C 0.712981 1.7125e-05
4:77028450 A G 0.396345 3.5534e-05
4:77033590 T C 0.470787 2.0106e-05
4:77047219 T G 0.097097 -1.2183e-05
4:77053834 C T 0.297356 6.3731e-05
4:77056731 G A 0.298207 2.9882e-05
4:77056904 A G 0.372645 3.0132e-05
4:77058983 C T 0.096444 2.3799e-04
4:77081837 A C 0.979555 8.3739e-05
4:77083184 A G 0.129512 -7.3852e-05
4:77083314 T C 0.089086 -1.8299e-04
4:77097189 T C 0.290365 1.1464e-05
4:77106874 A G 0.050011 -4.1485e-05
4:77110311 G C 0.691063 5.2735e-05
4:77114936 T C 0.288762 1.6184e-05
4:77124806 A G 0.037677 -4.4530e-05
4:77128026 G A 0.981272 5.4938e-05
4:77129908 A C 0.952171 3.6808e-05
4:77130320 G A 0.260287 2.4924e-08
4:77130934 C T 0.584414 -1.3590e-05
4:77133048 C T 0.100810 -5.3987e-05
4:77133079 C A 0.693783 2.6438e-05
4:77135787 G T 0.081462 -7.5705e-05
4:77143264 T C 0.056745 -2.7586e-05
4:77150478 C T 0.241646 -7.1148e-05
4:77154957 G T 0.119843 9.0246e-05
4:77159717 G A 0.183943 -5.7772e-05
4:77166493 G A 0.056924 6.9223e-05
4:77167242 G A 1.748240 -5.6155e-05
4:77174072 C T 0.084555 -4.7558e-05
4:77175743 G A 1.081056 -1.0529e-05
4:77192838 C A 0.312118 3.8875e-05
4:77192868 A G 0.811873 -1.2964e-05
4:77198986 T C 0.751739 1.4662e-05
4:77201487 T C 1.568059 3.0814e-06
4:77202310 C G 0.074441 6.6498e-06
4:77212286 A G 0.065574 1.6138e-04
4:77214858 C T 0.055554 -4.4378e-05
4:77218953 G A 0.106006 4.0439e-05
4:77222933 C A 1.801178 -5.6738e-05
4:77231294 C A 1.741086 -1.1936e-05
4:77232131 T C 0.040819 -7.3686e-05
4:77243883 G A 0.316084 9.6607e-06
4:77253463 T C 0.032808 -1.7142e-05
4:77277490 C T 0.087428 -6.2220e-05
4:77278678 T C 0.031938 3.3912e-04
4:77280542 A G 0.139399 -5.4586e-05
4:77289408 A G 0.122952 6.1928e-06
4:77289800 A G 0.884143 -7.5027e-05
4:77303898 T C 1.778292 -4.9841e-06
4:77304022 G A 0.380730 2.0631e-05
4:77305346 G A 0.517068 6.1516e-05
4:77325272 C T 0.069956 1.4551e-05
4:77327692 A G 0.075383 -8.6735e-05
4:77356246 T C 1.500784 3.7306e-06
4:77359675 C T 0.298723 -2.3775e-05
4:77360431 A G 0.819955 -5.3951e-05
4:77364799 G A 1.501676 -3.3601e-04
4:77368847 A G 0.886496 -2.1812e-04
4:77370038 T C 0.121849 2.2866e-05
4:77374393 T C 0.050705 -1.2305e-05
4:77391985 T C 0.100638 2.0514e-05
4:77408781 A G 0.161859 8.7564e-06
4:77412140 A G 0.914153 -1.2845e-04
4:77418681 A G 1.286752 -4.3662e-04
4:77420784 T C 1.049293 -2.7574e-04
4:77422785 C T 1.958633 -7.2247e-05
4:77424006 A G 0.244538 -3.4396e-07
4:77426617 C T 0.405265 1.4176e-05
4:77433888 G A 0.159947 1.7652e-05
4:77437215 A G 0.100670 1.2939e-05
4:77440333 G C 0.494549 2.3531e-05
4:77441014 G A 0.425745 -6.4735e-05
4:77442504 C A 0.363456 -4.2085e-05
4:77443345 T G 0.165507 -7.7610e-05
4:77446762 G A 0.240465 -8.5211e-05
4:77452807 T C 0.849595 3.7987e-06
4:77454301 C T 0.129528 5.3084e-05
4:77456452 G A 0.198260 1.7716e-05
4:77457696 T C 1.278236 -3.9596e-05
4:77469863 T C 0.212305 -4.0952e-06
4:77471579 C T 0.129200 -2.1508e-05
4:77472177 A G 0.805907 -2.2515e-05
4:77482463 T C 0.033000 -6.1881e-06
4:77488278 T G 0.064626 2.5650e-05
4:77493774 A G 0.162463 -1.4011e-06
4:77498236 C T 0.602817 6.3993e-05
4:77512141 C A 1.004908 -3.0396e-05
4:77515629 C T 0.146273 -6.9942e-05
4:77521826 A G 0.303588 -1.0642e-04
4:77533211 T C 0.180857 1.3525e-05
4:77535836 G A 0.732349 2.1426e-05
4:77541511 A G 0.236950 -4.7411e-05
4:77541942 T C 0.027164 4.4644e-05
4:77545874 G A 0.029059 -6.4736e-06
4:77547672 T C 0.613499 -2.3364e-05
4:77547681 C A 0.092803 -1.4778e-04
4:77570971 G A 0.049501 2.7189e-04
4:77588449 G A 0.406342 -5.2764e-05
4:77593313 T C 0.072591 -5.7918e-05
4:77594463 C A 0.554472 1.1296e-05
4:77601827 T C 0.312108 3.9014e-05
4:77602749 G T 0.106146 -4.3763e-05
4:77604925 A C 0.148578 3.0315e-04
4:77612903 C A 0.240981 6.5669e-06
4:77625202 G A 0.167231 6.3126e-05
4:77631425 A T 0.273873 -2.6434e-05
4:77636156 G A 0.030990 -2.0311e-05
4:77636643 T G 0.276577 -3.8980e-05
4:77637502 C A 1.514358 4.0998e-06
4:77640617 A G 0.657122 -2.5578e-06
4:77653298 T C 0.195274 -7.2357e-05
4:77655924 G A 1.235473 2.0647e-05
4:77660162 C G 1.517194 2.4519e-05
4:77660299 G T 0.180749 1.8878e-05
4:77660731 G C 1.232165 3.0887e-05
4:77661017 C A 0.031747 -4.1274e-05
4:77662486 T G 0.213957 -8.9654e-06
4:77666340 C T 0.056979 4.5300e-05
4:77666725 G A 0.865126 -1.7174e-06
4:77667902 A G 0.436060 -2.4061e-05
4:77671439 T G 0.721362 7.0786e-06
4:77675505 T C 0.853681 -5.2235e-06
4:77675925 A G 0.101689 -7.6926e-05
4:77678812 T C 0.129603 5.4831e-05
4:77688152 T C 0.138327 -2.4600e-05
4:77694753 C T 0.393275 1.5034e-06
4:77695349 C T 0.157065 3.2775e-05
4:77696073 G A 0.068644 -5.7700e-05
4:77702689 A G 0.087058 -3.5623e-05
4:77703432 G T 0.265025 1.8258e-05
4:77707376 C T 0.135741 -3.5086e-05
4:77718624 G A 1.277707 3.2700e-05
4:77719779 A G 0.611091 -1.7439e-05
4:77719812 T C 1.336659 3.7133e-05
4:77724765 C T 0.822130 1.5334e-05
4:77725242 C T 0.484812 -2.3212e-05
4:77725778 T C 0.280040 -2.1091e-05
4:77727725 C T 0.026459 -1.7038e-05
4:77729849 T C 0.140869 -2.6083e-05
4:77730282 G A 0.058174 -1.9324e-05
4:77734939 A G 0.584274 -2.7964e-05
4:77740367 G A 0.077638 4.0574e-05
4:77743520 T C 0.409328 5.1485e-05
4:77747887 G A 0.064574 6.1257e-05
4:77751647 A G 1.285857 7.8679e-05
4:77751962 T C 0.045376 -2.0045e-05
4:77755529 G A 1.420744 1.5996e-06
4:77756383 A G 1.316042 1.6531e-05
4:77766416 C A 0.152667 -1.8476e-05
4:77766671 G A 1.697110 -3.2197e-05
4:77771139 G A 1.896422 1.4131e-05
4:77772989 A G 0.057398 4.9470e-05
4:77773437 A G 1.428014 -9.9751e-05
4:77773610 A G 1.624639 -7.7732e-06
4:77778330 G A 0.036505 -3.3473e-05
4:77778487 C T 0.168085 3.5815e-05
4:77779492 C A 0.048368 2.6917e-05
4:77786719 T C 0.450192 -4.1210e-06
4:77789079 A G 0.559337 -9.8468e-05
4:77789209 T C 0.047865 -1.1262e-04
4:77793624 G A 0.040059 1.3243e-05
4:77800625 C T 0.120145 1.7625e-05
4:77812294 T C 0.303046 1.2243e-05
4:77813649 T C 0.065580 1.3397e-06
4:77815545 C T 1.564706 -8.6480e-05
4:77817874 T G 0.282712 -4.2934e-05
4:77818132 C G 0.147403 4.4537e-06
4:77820626 T G 0.582223 -1.9562e-05
4:77823330 G A 1.225888 -1.2220e-04
4:77824216 T C 0.110307 1.3265e-05
4:77824255 A G 0.021756 -5.4446e-05
4:77824278 T C 0.032285 3.7624e-05
4:77835455 G C 1.326928 -5.5096e-05
4:77842520 A G 1.690251 1.1637e-05
4:77845728 A G 0.085373 4.0502e-06
4:77851537 A C 1.151937 2.9925e-06
4:77857026 G C 0.177377 -8.7541e-06
4:77858105 A G 1.112280 -9.3059e-05
4:77863896 C T 0.046768 6.0128e-05
4:77866834 T C 0.336344 1.2304e-04
4:77867976 T C 0.833620 -4.4382e-05
4:77868340 C T 0.900258 3.0473e-05
4:77878521 A G 0.662945 -5.5084e-05
4:77881707 T C 1.632425 -9.0709e-05
4:77882230 G A 0.024411 -8.3144e-06
4:77890388 A G 0.027310 -1.3912e-05
4:77890793 T G 0.312095 -8.8148e-06
4:77892042 T C 0.098979 1.6838e-05
4:77897316 G C 0.050760 -2.3023e-05
4:77898645 G C 0.028258 -3.6329e-05
4:77901449 C A 0.842422 -5.2284e-05
4:77906241 T C 0.128675 3.2900e-05
4:77917881 G T 0.031688 -2.7898e-05
4:77921162 G A 0.029251 -1.1260e-04
4:77923590 A G 0.107399 -3.7449e-05
4:77923678 A G 0.337526 -7.3546e-06
4:77928983 T C 0.029059 7.3073e-05
4:77936878 A G 0.050020 -1.2917e-05
4:77952932 T C 0.051439 -1.2083e-05
4:77960526 A G 0.134890 1.2177e-05
4:77963201 T C 0.710401 -1.8753e-06
4:77977391 C G 0.051384 -7.3503e-06
4:77989384 C T 0.238316 2.3107e-06
4:77994734 C T 0.159207 -7.0050e-06
4:78004151 G T 0.061569 1.6501e-05
4:78006206 A G 0.028881 5.4979e-06
4:78021532 T C 0.069508 6.5952e-05
4:78026113 C T 0.022957 1.2561e-05
4:78026629 G A 1.099440 -2.3116e-06
4:78035526 G A 0.526188 -1.5204e-05
4:78039694 T C 0.031883 -5.6641e-05
4:78044785 A G 0.121589 5.7333e-05
4:78053870 T C 0.061328 -5.3550e-05
4:78053949 G C 0.579571 -1.9802e-05
4:78054449 T G 0.113721 -2.0753e-06
4:78054740 A G 0.040994 -7.3099e-05
4:78058785 A G 0.050170 -1.4081e-04
4:78079695 G T 0.068206 1.7200e-04
4:78079772 A G 0.162791 -8.4601e-05
4:78087306 G A 0.038404 4.3518e-05
4:78097602 G T 1.152446 2.7687e-05
4:78107461 C T 0.124488 1.3540e-04
4:78110710 A G 0.119895 -2.6839e-05
4:78114348 G C 0.146007 -2.1302e-04
4:78117312 T G 0.801571 1.0001e-04
4:78118124 C T 0.048563 2.7061e-04
4:78124945 T C 0.099729 1.1577e-05
4:78131621 A G 0.039030 8.3541e-05
4:78136933 T G 0.782749 -3.1166e-05
4:78145233 A G 0.480261 -3.6262e-05
4:78145293 C A 0.317172 6.6216e-05
4:78152348 A G 0.440728 -2.0898e-05
4:78157585 T C 0.041909 -1.2248e-05
4:78158512 A G 0.717113 -5.4468e-06
4:78159766 T C 0.037826 -5.5428e-05
4:78161257 A G 0.246142 -1.0756e-05
4:78162194 T C 0.604934 -5.7004e-05
4:78164222 G A 0.222441 -7.6375e-06
4:78164282 A G 0.049426 -1.0789e-05
4:78168535 G A 0.082296 6.4712e-05
4:78170774 G A 0.050235 -2.2527e-04
4:78171206 A G 0.040877 9.4212e-05
4:78171736 A G 0.440994 1.6090e-05
4:78186315 A G 0.148730 -1.0163e-06
4:78186439 T G 0.291780 -5.1490e-05
4:78187317 T G 0.042023 -4.0863e-05
4:78190056 G A 1.913037 -5.4979e-05
4:78196966 G A 0.088291 3.2790e-05
4:78197239 A C 0.020679 -1.9182e-04
4:78199379 A C 1.934089 -1.2161e-05
4:78203795 G A 0.531109 1.7625e-05
4:78208023 C T 0.034175 1.1920e-04
4:78208588 A G 0.055639 -1.0993e-04
4:78212236 G T 1.173365 3.4244e-06
4:78214437 G A 0.312874 -1.9788e-05
4:78235321 T G 1.441406 -8.1453e-06
4:78251430 C T 0.142271 -2.6378e-06
4:78256491 A G 0.027767 -4.1088e-05
4:78256592 T G 0.214015 1.9116e-06
4:78258610 A G 0.441474 -3.5801e-05
4:78268280 G T 0.204080 3.8907e-05
4:78268578 C A 0.028095 1.0507e-04
4:78268641 C T 0.294974 -1.1332e-05
4:78270126 G A 0.384002 -2.2434e-05
4:78271319 A G 0.047515 -4.1474e-06
4:78271576 G A 0.133702 4.1876e-05
4:78277538 T G 0.606186 -5.7149e-05
4:78277945 G A 0.067966 -1.1450e-04
4:78285539 T C 0.097616 -4.9484e-06
4:78287541 G A 0.115812 -1.8245e-05
4:78288702 A G 0.085063 9.8787e-05
4:78292814 A G 0.028806 9.2230e-05
4:78293869 C T 0.119466 -9.9895e-06
4:78294506 T C 0.026498 -1.1048e-04
4:78294509 T C 0.045616 8.1569e-05
4:78300901 G A 0.097921 -6.7151e-06
4:78303155 G T 0.149697 7.6433e-05
4:78308249 G A 0.025671 -2.3852e-04
4:78308496 A G 0.367387 -1.2089e-05
4:78317793 G A 0.040708 -1.1747e-04
4:78321479 T G 0.078398 -4.3685e-05
4:78322950 C T 0.047881 -1.6189e-04
4:78327035 G A 0.173385 9.3306e-06
4:78328567 A G 0.540489 -3.2205e-06
4:78335597 A G 0.245460 6.6324e-06
4:78339175 G T 0.955592 2.0314e-05
4:78339763 C T 0.604025 -5.6793e-05
4:78341660 C T 1.558237 -1.4162e-05
4:78345120 T C 0.310946 1.7498e-05
4:78345534 T C 0.028923 -2.0873e-05
4:78346794 T G 0.404641 1.0321e-04
4:78350950 T C 0.077638 2.8773e-05
4:78352372 T C 0.667775 2.0649e-05
4:78356185 A G 0.327837 2.1897e-04
4:78364825 G T 0.326351 1.8348e-04
4:78375020 T G 0.283916 5.2552e-06
4:78376001 T G 1.194031 -4.4638e-05
4:78393956 G A 0.040098 7.9254e-06
4:78402112 A G 0.039689 3.0892e-05
4:78413831 A G 0.182252 -9.9587e-05
4:78418900 A G 0.058508 2.1741e-05
4:78424381 T C 1.911053 1.6241e-05
4:78430072 T G 0.413337 -9.9518e-05
4:78430176 G A 0.134472 -4.5058e-05
4:78433286 C T 0.027261 1.5717e-05
4:78456502 A G 0.200331 1.4834e-05
4:78457383 T C 0.025216 -6.6168e-05
4:78458961 A G 0.021993 -4.7556e-07
4:78459361 G A 0.477437 -2.9186e-06
4:78477050 T C 0.105195 -3.5877e-06
4:78480210 A C 0.121719 5.9467e-06
4:78500085 A G 0.850705 -2.1193e-05
4:78503721 A G 0.112193 8.6357e-05
4:78505372 T C 0.385621 -3.2810e-05
4:78509583 C T 0.048453 5.8857e-05
4:78510447 G T 0.503488 4.1742e-05
4:78521039 T C 0.081644 3.5878e-06
4:78522263 T C 0.025090 8.7927e-05
4:78534857 C T 0.087924 -3.9817e-05
4:78535022 T C 0.213181 1.8972e-05
4:78537653 T C 0.053441 -8.6953e-06
4:78542259 G A 0.057696 -7.7503e-05
4:78543606 T G 0.321128 3.3722e-05
4:78544327 C T 1.142138 2.2259e-06
4:78544487 C T 0.191730 3.1114e-05
4:78551937 T C 0.072747 -1.0187e-05
4:78553137 T G 0.023889 -3.1271e-05
4:78562040 G A 0.480978 -2.0690e-06
4:78571507 C T 0.291780 4.0738e-05
4:78583980 C T 1.741161 7.4062e-05
4:78584459 C A 0.998994 4.6908e-06
4:78589876 A G 0.048193 -2.3966e-06
4:78592465 C G 1.473007 6.4894e-05
4:78595878 T C 0.027719 1.1893e-05
4:78595940 G A 0.242224 -3.7430e-05
4:78610822 G C 0.050381 -2.7837e-05
4:78614426 C T 0.071290 2.0381e-05
4:78619058 A G 0.064535 6.6411e-06
4:78625048 A C 0.033613 9.9083e-06
4:78635583 T C 0.061783 3.7858e-05
4:78636621 G A 1.719236 -2.9983e-06
4:78636748 C T 0.054357 -1.7987e-05
4:78643791 C A 0.694513 2.6231e-05
4:78646102 A G 0.062101 -1.2822e-05
4:78646459 C T 0.064422 -3.6081e-06
4:78656113 C T 0.293267 -1.5852e-04
4:78679319 A G 0.202584 5.8979e-05
4:78682581 G T 1.101972 -5.0450e-05
4:78691889 T C 1.803892 -6.6837e-06
4:78714727 T C 0.024888 4.9865e-06
4:78722315 T C 0.618696 4.5641e-05
4:78726532 A G 0.316782 8.5502e-06
4:78739339 G T 0.054110 6.6985e-05
4:78748751 T C 0.115315 2.5831e-05
4:78753834 G C 0.033577 1.1749e-05
4:78773869 A G 0.022714 3.4413e-05
4:78780633 C T 1.965309 -1.8024e-05
4:78784013 G C 0.030926 2.5610e-05
4:78789799 T C 0.033584 4.6530e-05
4:78791605 C T 0.032743 1.6449e-05
4:78794519 A G 0.303877 2.8589e-05
4:78796468 T G 0.048018 -1.1247e-04
4:78827673 G A 0.041461 -2.6197e-05
4:78830434 C G 0.069047 -2.0498e-06
4:78834532 C T 0.063185 5.1984e-05
4:78843915 C T 1.389847 -2.5308e-05
4:78858310 A G 0.234460 2.0534e-05
4:78859563 T C 0.304458 1.7530e-05
4:78860019 A G 0.054253 6.5324e-05
4:78875053 G A 0.046784 1.4751e-05
4:78889803 C T 0.503364 -2.0020e-04
4:78891583 G A 0.020150 -8.5851e-05
4:78892219 G T 0.162466 5.5480e-05
4:78906958 T C 0.039634 -6.9289e-06
4:78912445 A G 0.056278 -6.9945e-05
4:78914000 A G 0.069638 1.3822e-05
4:78915841 C A 1.778610 -1.7789e-05
4:78916382 A G 0.051218 7.1324e-05
4:78919512 C T 0.051520 -3.8012e-05
4:78920323 G A 1.707444 -3.1516e-05
4:78922507 T C 0.081663 3.6822e-05
4:78935553 A C 0.050455 -2.2721e-05
4:78937049 T C 0.023632 2.1343e-05
4:78937771 C T 0.824132 1.5300e-05
4:78942944 A G 0.051478 -2.3675e-05
4:78954098 A G 1.714867 -4.0749e-05
4:78956429 G A 0.793999 -4.5808e-05
4:78959776 C T 0.107181 -6.5814e-05
4:78961666 A C 0.056161 -5.0624e-05
4:78962154 C T 0.798913 -1.4738e-05
4:78967821 C T 0.054211 1.8478e-05
4:78968143 G C 0.048076 -1.7757e-04
4:78969420 T C 0.276337 6.7419e-05
4:78971230 A G 1.531248 -6.4153e-05
4:78974336 A G 0.247888 9.3812e-05
4:78974725 C A 0.106357 3.4994e-05
4:78974867 C A 0.558626 -3.1441e-05
4:78987328 G A 0.345890 2.0827e-05
4:78989935 G A 0.020143 1.7188e-05
4:78991030 C T 0.319346 5.6120e-05
4:78991190 A G 0.057622 5.5655e-05
4:78991475 A G 0.022081 2.6990e-05
4:78993403 T G 0.136163 -6.6397e-05
4:78996420 G A 0.183833 7.0214e-05
4:78997016 T C 0.057288 9.6542e-07
4:79002323 G A 1.626635 2.4420e-05
4:79002597 A G 1.420117 2.5933e-05
4:79011400 G C 0.123186 3.4064e-05
4:79014017 T C 0.310654 -5.2466e-05
4:79015408 C T 0.086016 5.8796e-05
4:79023165 T C 0.469754 -2.0556e-04
4:79023544 G A 1.895282 1.1594e-04
4:79025219 T C 0.280728 -5.5314e-05
4:79025681 G A 0.073386 -1.3141e-05
4:79042569 G A 0.470232 -1.7667e-04
4:79055027 G A 0.129639 2.6244e-05
4:79068735 A G 0.025641 4.9408e-05
4:79069705 T C 0.059095 7.4680e-05
4:79073659 C T 0.020529 5.9973e-05
4:79077175 T C 0.098359 2.6208e-05
4:79077878 A G 0.022652 -3.0516e-05
4:79090223 C A 0.124345 3.6664e-05
4:79091456 C T 0.448449 -2.3532e-04
4:79091497 C T 0.035061 2.3065e-06
4:79092614 G A 0.681426 2.4835e-06
4:79094936 C A 1.453169 -1.0314e-05
4:79095407 G A 0.324225 2.5105e-05
4:79096760 A G 0.061614 -2.9606e-06
4:79098129 G T 0.774784 1.3397e-05
4:79098569 T C 0.023671 -1.4776e-06
4:79100226 A G 0.036836 7.9669e-06
4:79100682 T C 0.560580 3.5447e-06
4:79101210 G A 0.044564 -3.9156e-05
4:79104485 G C 0.189633 -7.1989e-05
4:79105489 C T 0.099839 2.4177e-05
4:79105747 C T 0.027748 3.3923e-05
4:79110130 C T 0.030971 -1.8734e-05
4:79119466 A G 0.062335 7.4573e-05
4:79122800 A G 0.700725 -5.7870e-07
4:79134203 G T 0.643873 -7.4597e-06
4:79137565 G A 0.643448 1.2853e-06
4:79140860 A G 0.072504 6.1222e-05
4:79144309 G A 0.657547 -1.5333e-05
4:79146435 C T 0.203882 2.3423e-05
4:79149182 A G 1.315659 6.7433e-06
4:79154637 G A 0.068612 -8.8696e-05
4:79162934 G A 1.362340 1.5304e-05
4:79166826 T C 0.174673 1.3350e-05
4:79172750 C A 0.253032 -5.1236e-05
4:79173616 G C 0.046482 6.3863e-05
4:79176444 A G 0.027991 -2.2591e-05
4:79186090 C A 0.038482 1.9171e-04
4:79191401 A G 0.704958 1.2593e-05
4:79205699 A T 0.728068 2.8290e-05
4:79232610 G A 0.687720 4.9086e-05
4:79235712 A G 1.485282 7.9279e-05
4:79235985 A G 0.037521 5.0783e-05
4:79237027 C T 0.036833 -3.7971e-05
4:79240063 G A 0.773044 1.7494e-05
4:79240286 C A 0.052724 8.1051e-05
4:79245698 A C 0.680878 5.7515e-06
4:79246911 G A 0.024259 -2.1369e-05
4:79247325 A G 0.074643 2.7844e-05
4:79248029 G A 0.083844 -5.6773e-05
4:79253527 T C 1.489463 -3.0679e-06
4:79258805 A C 0.032883 -1.2814e-04
4:79278431 T C 0.024100 9.3461e-05
4:79280693 C T 1.348182 1.5874e-05
4:79284694 T C 1.127944 -4.3780e-06
4:79285354 A G 0.217342 -3.2309e-05
4:79287631 G A 1.342813 -2.0187e-05
4:79295378 A G 0.041387 -4.4919e-05
4:79300406 T C 0.039647 7.1161e-05
4:79300993 A G 0.533303 1.3408e-05
4:79302348 A G 0.040926 5.1963e-05
4:79303200 T C 0.756020 -1.3307e-04
4:79319428 G T 0.744647 3.5129e-05
4:79320314 C T 0.211045 5.6874e-05
4:79326031 T C 0.533553 5.9060e-06
4:79338009 G T 0.513699 -3.3798e-05
4:79351249 A C 1.483935 2.3990e-05
4:79382028 T G 0.044632 1.1247e-04
4:79384634 T C 0.038767 -3.7510e-05
4:79393572 T C 0.192992 -2.0832e-05
4:79402688 A G 0.267992 -2.4459e-05
4:79404218 T C 1.526961 7.3519e-06
4:79405485 C T 0.157968 1.6257e-05
4:79420664 T C 1.352421 -4.7487e-05
4:79420864 C T 0.852237 -4.0017e-05
4:79429693 G A 0.508775 -1.6225e-05
4:79432453 A G 0.026255 -4.3488e-05
4:79435284 T C 0.027089 2.3380e-05
4:79436529 T C 0.141356 3.5291e-05
4:79437155 T C 0.344244 -3.5694e-05
4:79437432 A G 0.443879 -7.4503e-06
4:79438127 A G 0.968825 -2.1847e-05
4:79440969 C G 0.036833 -1.2017e-04
4:79441337 C T 0.030448 -2.7521e-05
4:79443850 A G 1.117444 -4.2166e-05
4:79447763 C T 0.195508 -1.7599e-05
4:79448289 C T 0.061163 -3.9159e-05
4:79450604 A G 0.674211 -3.6121e-05
4:79450885 C T 0.023860 5.9645e-05
4:79456230 A G 0.858482 -3.9002e-05
4:79458112 G A 0.456882 -7.7822e-06
4:79461956 C T 0.042656 4.3247e-05
4:79467098 G A 1.934478 -3.9630e-05
4:79470550 C T 0.207001 -3.6303e-06
4:79471845 T C 0.030533 -3.1996e-05
4:79473702 G A 0.658015 3.9983e-05
4:79474040 A C 1.326211 -3.9262e-05
4:79475001 C A 0.070469 -2.1532e-05
4:79483435 G A 1.464896 2.9522e-06
4:79484392 A G 0.151651 -6.5616e-05
4:79488270 A G 1.612071 -2.8635e-05
4:79506864 T G 1.364358 7.2081e-06
4:79507418 T C 0.024317 2.1254e-05
4:79508564 T C 0.082260 3.9919e-05
4:79508866 T C 0.057112 -3.4080e-05
4:79513215 G A 1.271832 3.0010e-05
4:79521428 A G 0.082179 -5.2546e-05
4:79525022 G C 0.110161 -1.4121e-05
4:79527683 C T 0.099093 3.6883e-05
4:79527720 T C 0.070319 6.6970e-07
4:79530588 A C 0.062666 1.6681e-04
4:79532530 T C 0.051085 9.6795e-06
4:79538143 G A 0.252932 -2.0969e-05
4:79540982 A G 0.100323 -7.7657e-06
4:79547398 C T 0.029955 6.7985e-05
4:79559174 A G 0.433071 -9.2089e-05
4:79570879 A G 1.493169 2.0746e-05
4:79574276 C T 0.159191 2.4971e-05
4:79576511 G A 0.143407 1.0171e-04
4:79577201 C T 1.492536 2.5783e-05
4:79580314 T C 0.054545 -1.1026e-05
4:79583702 G A 1.466032 1.7141e-05
4:79622408 G T 1.258333 2.8806e-05
4:79622646 A G 0.034457 7.8854e-05
4:79645331 A G 1.285091 1.4979e-05
4:79651860 G A 0.091212 -2.6750e-05
4:79661291 C T 0.074062 3.4051e-05
4:79667365 C T 0.284412 -1.0074e-04
4:79670381 A G 0.143436 5.1574e-05
4:79670481 C T 0.119551 -2.5777e-05
4:79691289 G A 0.081965 3.7450e-05
4:79697870 A C 0.070900 1.0944e-05
4:79699752 A G 1.977400 -2.6919e-05
4:79700960 G A 0.081183 -3.1365e-05
4:79703515 G A 0.074646 4.2047e-05
4:79710187 C T 0.032269 4.4408e-05
4:79710980 G A 0.158717 4.8080e-05
4:79713515 A G 0.022915 -1.9654e-05
4:79749890 A G 0.042208 1.6681e-06
4:79751844 A G 0.027657 -6.3849e-05
4:79753495 C T 0.557980 -1.4863e-05
4:79760072 T C 0.024252 -2.0810e-05
4:79762807 T C 0.163667 4.4288e-05
4:79767349 C G 0.029686 -4.7911e-05
4:79773550 G A 0.084961 4.2415e-05
4:79774319 C T 0.060816 1.0313e-04
4:79776798 G A 0.021380 6.4636e-07
4:79786856 A G 0.077311 -1.8344e-05
4:79787089 T A 0.022298 -5.8501e-05
4:79829802 C G 0.181713 -1.3449e-05
4:79832706 G C 0.179630 8.9051e-05
4:79843697 G A 0.060261 2.1720e-05
4:79846570 A C 1.609750 1.2275e-05
4:79848190 A G 0.027040 4.5508e-05
4:79861085 T C 0.147915 -3.6777e-05
4:79874525 T C 0.075571 4.1306e-05
4:79875768 C T 1.625434 -8.9842e-06
4:79882723 C T 0.103429 -2.8386e-05
4:79883099 T G 0.098337 4.6397e-05
4:79887043 C T 1.152317 8.7070e-07
4:79893813 C T 0.087837 1.6433e-05
4:79905698 A G 1.872215 5.0799e-05
4:79917838 A G 0.193898 -3.2681e-05
4:79918572 T C 1.637271 2.2785e-05
4:79926010 G A 1.891641 -8.2977e-06
4:79937786 G A 0.043237 -3.8326e-05
4:79938230 T C 0.054620 1.5279e-05
4:79945066 A G 0.085295 -1.7135e-05
4:79948983 C T 0.212224 1.4023e-05
4:79957450 G A 0.038611 -5.4518e-05
4:79963261 C T 0.029419 -1.3737e-04
4:79963550 A G 0.326902 1.3374e-05
4:79966450 T C 0.057206 1.3978e-04
4:79967114 A G 0.036385 -2.7371e-05
4:79967383 C T 1.390691 1.4489e-05
4:79971048 T C 0.144121 -8.4160e-05
4:79982495 G A 1.715533 3.7820e-05
4:79982981 A G 0.037167 1.1056e-05
4:79984326 G A 0.090320 2.9832e-05
4:80001297 A G 0.057849 -2.2684e-05
4:80012823 G A 0.296473 -6.8046e-05
4:80023990 T C 0.319551 4.4689e-05
4:80027258 T C 0.070728 3.0308e-05
4:80050627 A G 0.271322 5.1760e-07
4:80059817 T G 0.036995 -6.5269e-06
4:80079466 T C 0.048566 2.3064e-05
4:80081497 A G 0.229682 -1.3068e-04
4:80083453 G A 1.399539 1.9295e-05
4:80093828 C A 1.852672 1.1383e-04
4:80119118 G A 0.022493 6.6238e-05
4:80133343 C A 0.203155 5.6618e-05
4:80138339 C A 1.657674 -1.4524e-04
4:80150398 G A 0.081955 7.8796e-05
4:80162005 A G 1.854594 -6.2225e-05
4:80168776 A G 1.652870 -1.1412e-04
4:80174562 G A 0.126792 1.0861e-04
4:80176384 C T 1.586267 -7.5123e-05
4:80189105 C T 0.086038 8.4015e-05
4:80209258 A G 0.042711 4.7060e-05
4:80211399 A G 0.980788 -1.1141e-05
4:80216098 G A 0.074743 1.9559e-05
4:80218062 C T 0.375897 -1.7240e-05
4:80225917 A G 0.944835 -8.0484e-05
4:80227988 T G 0.120411 -5.5781e-05
4:80228418 T C 0.034652 -2.2664e-05
4:80234648 A G 1.071199 9.5496e-06
4:80247342 T C 1.225794 -2.5857e-05
4:80249598 C T 0.030926 -3.7109e-05
4:80250505 C A 0.123163 1.0584e-05
4:80253540 A G 0.076210 -2.5041e-05
4:80261522 T G 0.036596 1.1123e-04
4:80261581 G A 0.494000 -3.2949e-05
4:80271891 T C 0.038144 -4.9118e-05
4:80296391 A G 0.808939 3.7951e-06
4:80307011 C G 0.060618 1.5344e-05
4:80312214 A C 0.117389 6.3342e-06
4:80314643 C A 0.544478 -2.1493e-05
4:80316079 A G 0.888233 2.7356e-06
4:80319127 G A 0.049238 9.0972e-07
4:80321992 C T 0.040666 -1.8924e-05
4:80330889 C T 0.201379 4.4620e-06
4:80333935 A G 0.050634 -4.7075e-05
4:80350887 C T 0.350489 2.8575e-05
4:80355072 T G 0.859190 3.2813e-05
4:80362805 G A 0.139337 -4.3353e-05
4:80365765 C A 0.346286 1.4936e-05
4:80374386 G A 0.127863 2.1307e-05
4:80381881 C T 0.082332 -9.4153e-05
4:80385564 C G 0.104049 1.3718e-05
4:80389056 T G 0.147432 4.6268e-05
4:80394763 A G 0.190454 7.7558e-05
4:80419441 A G 0.020114 2.2404e-05
4:80427900 G T 0.258015 6.5047e-06
4:80449649 T C 1.630533 2.2502e-05
4:80450322 T C 1.508252 2.6166e-06
4:80450616 C A 0.022879 4.1421e-05
4:80451494 G A 0.076236 -2.2555e-05
4:80453607 T C 0.060011 -1.2309e-05
4:80454218 C T 0.079154 -2.9747e-05
4:80457599 C G 0.074204 6.3675e-05
4:80467781 G A 0.126003 9.6991e-06
4:80487245 T G 0.043276 -6.4715e-06
4:80494801 T C 1.478563 1.2432e-05
4:80500319 T G 0.062211 5.2891e-07
4:80521408 T C 0.099167 2.3855e-05
4:80531124 C G 0.030971 2.4896e-05
4:80539001 T C 1.315883 -3.9434e-05
4:80542652 G A 1.576939 1.3149e-05
4:80547818 C T 0.927698 -1.0759e-05
4:80551976 G C 0.255314 1.1870e-05
4:80556565 G A 0.168438 4.6639e-05
4:80559825 T C 0.070946 -6.4692e-05
4:80564508 A G 0.551450 -4.8734e-06
4:80567753 C T 0.220471 -2.5664e-05
4:80575268 A G 1.423973 2.8332e-07
4:80576324 A C 0.068015 -6.2799e-05
4:80597779 T C 0.886561 -3.2086e-05
4:80600212 C A 0.045483 -5.8379e-06
4:80601137 A C 1.589357 -2.2730e-05
4:80604625 G A 0.200023 -2.6716e-05
4:80643811 A G 1.666593 -9.4627e-06
4:80643989 T C 0.677895 3.5972e-06
4:80645001 T C 0.199237 -6.4683e-05
4:80648651 T C 0.055775 -2.0660e-05
4:80665520 T C 0.478550 1.7253e-05
4:80668150 T G 0.048849 -1.2421e-05
4:80678253 T G 0.240156 5.2667e-05
4:80685250 T C 1.053419 6.4095e-05
4:80708562 C T 0.133121 -5.2867e-06
4:80716513 G A 0.027102 6.1996e-05
4:80716664 G C 0.039361 -4.3977e-05
4:80718041 A T 0.121258 8.1730e-05
4:80718721 A G 0.170191 -4.1120e-05
4:80720206 A C 0.027527 -7.8139e-05
4:80734899 C T 0.366874 4.9529e-05
4:80743390 G T 1.577455 -8.9461e-06
4:80751464 T C 0.021055 -2.3104e-05
4:80751737 A G 0.088252 -1.0753e-05
4:80755410 C T 0.031312 -7.6249e-05
4:80766054 A G 0.302527 2.9348e-05
4:80769615 C T 0.903991 -7.3647e-05
4:80780648 G T 0.084380 -1.0678e-04
4:80786637 G A 0.025207 -5.2592e-05
4:80786708 A G 0.033451 3.4660e-05
4:80788119 C T 0.041364 7.6175e-05
4:80788704 A G 0.042039 4.6527e-05
4:80795563 A G 0.195518 1.8094e-05
4:80804769 G A 0.079378 2.2523e-05
4:80805430 T C 1.730366 -3.0480e-05
4:80808820 C T 0.813697 9.0474e-06
4:80816350 A G 0.269534 -1.6575e-05
4:80827799 C A 1.605846 3.8516e-05
4:80828247 A G 0.161632 1.2678e-04
4:80841417 C T 1.208780 -7.3972e-06
4:80847202 A G 1.599163 3.8822e-05
4:80849374 T C 0.377621 -6.5744e-05
4:80869245 A G 0.036242 -2.3400e-05
4:80872086 G A 0.197897 -1.5672e-05
4:80876487 C T 0.028128 2.0291e-04
4:80882269 T C 0.046103 -3.3146e-05
4:80897042 T C 0.102686 -3.3682e-05
4:80905740 C T 1.060085 3.3391e-06
4:80908268 C T 1.480277 9.4607e-06
4:80912905 T C 0.222172 6.9566e-06
4:80932730 C T 0.056216 2.7275e-05
4:80945210 A G 0.040604 -4.9548e-05
4:80949829 T C 1.255428 5.7995e-06
4:80958253 A G 0.939155 -2.5856e-05
4:80964603 C T 0.042922 9.7147e-06
4:80967931 T C 0.043522 -9.6038e-06
4:80968639 C T 0.227501 4.9085e-05
4:80976420 T G 0.975199 1.2522e-05
4:80981069 C A 0.210059 7.3114e-06
4:80984670 C T 1.136649 4.2388e-05
4:80985759 G T 0.064649 -4.0093e-05
4:80986641 A G 0.728094 3.3324e-06
4:80988658 G A 0.145802 8.4631e-05
4:80990854 T C 0.281994 -7.7793e-04
4:80991425 G A 0.879771 6.9934e-05
4:80991966 G A 0.077307 -5.2750e-05
4:81000071 G A 0.148750 -7.8886e-05
4:81000547 A G 0.076785 -2.5803e-05
4:81001542 T C 0.275435 -1.3384e-05
4:81001940 C T 0.126802 3.8419e-05
4:81028336 C T 0.256509 -1.8069e-05
4:81031736 C T 0.033402 -1.3695e-07
4:81047953 G A 0.147383 -4.3950e-05
4:81048862 G T 1.959723 3.1391e-05
4:81048892 A G 0.085535 -2.0604e-05
4:81052922 A G 0.077749 -4.7607e-05
4:81054790 C T 0.114020 8.6859e-05
4:81057927 C T 0.172966 1.6256e-06
4:81061233 G A 0.626820 6.7070e-05
4:81061422 G A 0.280160 1.3333e-05
4:81061896 G A 0.032487 2.8325e-05
4:81063380 A G 0.039725 -2.1301e-05
4:81066390 T G 0.078326 -7.9862e-05
4:81069624 G A 0.287197 5.8200e-06
4:81073220 T C 0.214119 -4.6155e-06
4:81073276 C T 1.483156 3.7677e-05
4:81075200 A G 0.552528 5.9344e-05
4:81080592 T C 0.142836 1.1372e-05
4:81081055 T C 0.116039 -4.8696e-05
4:81083611 C A 0.029517 -1.4270e-05
4:81091389 G A 1.008815 1.3051e-05
4:81103112 G A 0.160194 5.8117e-06
4:81104548 A G 0.238874 -8.7659e-06
4:81111837 T C 0.060809 -4.6799e-05
4:81121860 A G 0.039647 -3.7215e-05
4:81124889 T C 0.510729 -2.9261e-05
4:81128804 A C 0.048998 -6.5877e-06
4:81130714 C A 0.141275 -1.6607e-05
4:81131990 T C 0.072591 -3.9748e-05
4:81135691 C T 0.219098 -2.4828e-05
4:81137816 A G 0.029364 -5.3558e-05
4:81140615 G A 0.037634 -8.1496e-05
4:81146222 T C 0.766880 -2.7831e-05
4:81147324 T C 0.690310 -1.3619e-05
4:81149581 C T 0.060296 2.6280e-05
4:81152804 A G 0.113741 -2.9991e-05
4:81157098 C T 0.565699 1.5455e-04
4:81158221 G A 0.716243 1.3574e-03
4:81160459 G T 0.123799 -3.4670e-05
4:81164832 C T 0.189740 -1.6496e-05
4:81167221 C T 0.087697 -2.7314e-05
4:81181441 C T 0.023103 8.9470e-05
4:81184341 T A 0.586949 7.4520e-03
4:81187092 C T 0.037216 -2.9507e-05
4:81189873 T C 0.027456 -6.9011e-05
4:81190315 T C 0.040913 4.2372e-05
4:81191853 T C 0.023895 3.9938e-05
4:81204350 T C 0.065262 -4.6190e-06
4:81205193 A G 0.030708 9.5393e-05
4:81205868 A G 0.831773 1.1960e-04
4:81208972 C T 0.037466 2.6784e-05
4:81214575 G C 0.057034 -9.6473e-06
4:81217921 A G 0.039043 1.0321e-04
4:81226710 G A 0.025648 5.7533e-05
4:81227978 A G 0.036898 2.1134e-05
4:81229118 A C 1.459725 -3.0566e-05
4:81232795 C T 0.145260 -6.4053e-05
4:81239153 G A 0.115672 9.2532e-06
4:81239392 G A 0.048271 -2.1686e-05
4:81249083 A G 0.095535 -1.6211e-04
4:81249866 T C 0.046937 8.4071e-05
4:81254403 A G 0.038005 3.8969e-05
4:81257907 A G 0.035041 -4.2480e-05
4:81259984 T C 0.025336 5.5974e-05
4:81292908 A C 0.054743 -1.8429e-05
4:81304724 A G 0.361395 7.9015e-05
4:81325083 G C 0.042120 1.1398e-05
4:81329202 C G 0.048936 7.4664e-05
4:81329803 G A 0.033934 9.4861e-07
4:81331808 G A 0.270060 -8.7260e-06
4:81334579 T C 1.550119 -1.0055e-04
4:81335144 A C 0.056586 -2.0435e-05
4:81355348 G C 1.567211 -7.3003e-05
4:81358225 A G 0.408634 3.5290e-05
4:81378435 A G 0.078005 1.1086e-06
4:81378966 A G 0.577166 1.1504e-05
4:81392200 T C 0.029893 4.7802e-05
4:81393121 A G 0.127922 -6.0173e-05
4:81407278 G A 0.021792 3.5708e-05
4:81426377 A G 0.093429 -2.0875e-05
4:81433757 G A 0.183784 7.0215e-05
4:81450459 T G 0.090456 -2.0921e-04
4:81462378 G A 0.025190 3.1167e-05
4:81470162 T C 0.039858 -5.0652e-05
4:81507689 T C 0.076528 -1.8669e-04
4:81516640 C T 0.084110 6.8462e-06
4:81518385 C T 0.071751 -8.4882e-05
4:81529088 A C 0.172460 -4.4947e-05
4:81529518 C T 1.849154 -4.2247e-06
4:81537185 A C 0.066856 -3.0411e-05
4:81544248 A G 0.037647 -5.5491e-05
4:81547184 G A 0.075116 -4.6235e-05
4:81549972 A G 0.362064 -2.3215e-05
4:81554564 T C 0.022441 1.4764e-05
4:81557497 T C 0.076824 -1.8663e-05
4:81561674 T C 1.818705 5.3914e-06
4:81562978 T G 0.022353 9.3001e-06
4:81564172 T C 0.146299 -3.5195e-05
4:81575633 G A 1.706568 7.3121e-05
4:81591119 A G 0.061705 -1.5503e-05
4:81607195 T C 0.106078 -4.5298e-05
4:81615268 G A 0.106655 -4.2868e-06
4:81620706 G A 0.059923 -1.9019e-05
4:81630615 T C 1.829364 1.2688e-05
4:81636180 A G 0.083568 2.3447e-05
4:81636741 G A 0.066191 -3.3745e-05
4:81640514 G A 0.130625 1.0224e-05
4:81653606 T C 0.170441 -2.5512e-05
4:81653826 T G 0.237605 -1.2441e-04
4:81677206 G A 0.114971 -6.3136e-05
4:81687546 A G 0.025891 -1.0810e-04
4:81690392 T C 0.029579 -1.3332e-05
4:81712620 A G 0.056801 -1.4214e-05
4:81730585 C T 0.081358 -2.2851e-04
4:81743389 C A 0.037605 1.8159e-05
4:81746468 A G 0.048388 1.9276e-05
4:81751367 C G 0.085373 1.0143e-05
4:81763758 A G 0.386137 -3.0350e-05
4:81773932 C A 0.362414 -2.2727e-05
4:81786737 A G 0.144296 4.5614e-05
4:81795810 T C 0.028754 -7.2826e-06
4:81800610 C T 0.100537 -5.2851e-05
4:81815836 T C 0.051721 -7.6099e-06
4:81818675 C T 0.092361 -2.3482e-05
4:81820600 C T 0.062851 7.9717e-06
4:81842668 G A 0.166789 -4.4917e-05
4:81849352 A G 0.257927 -5.4158e-05
4:81852606 G A 0.688382 -1.0091e-05
4:81852947 A G 0.063156 1.4378e-04
4:81884722 A G 1.666947 8.3394e-06
4:81889284 T C 0.325802 -1.4777e-05
4:81906024 T C 1.629309 3.1026e-06
4:81918690 G A 1.772693 -2.3153e-05
4:81918942 C A 0.198562 2.4987e-06
4:81924849 A G 0.073695 7.1966e-05
4:81926153 G A 0.088249 -3.0394e-05
4:81947080 C A 1.702426 1.9831e-05
4:81947402 G A 0.202713 -3.5209e-05
4:81964423 C T 0.182340 -2.7220e-05
4:81966025 T C 0.104140 -3.7850e-05
4:81967150 A G 0.132758 -1.6579e-05
4:81973459 C A 0.037154 -3.8356e-06
4:81975798 C G 0.136877 6.2378e-05
4:81980966 T C 0.873773 2.4804e-06
4:81981592 G A 0.954118 1.0864e-05
4:81986784 A G 1.583781 6.5622e-05
4:82003787 A G 0.140778 -3.1473e-05
4:82009707 T G 0.143469 -2.4046e-05
4:82018077 C T 0.073474 -1.0637e-05
4:82020210 C T 0.039855 2.0417e-04
4:82023516 C T 0.139253 -4.0489e-05
4:82032040 A G 0.062305 -7.7300e-05
4:82045852 A G 0.208290 -6.1267e-05
4:82046517 T C 0.260793 -1.0620e-04
4:82054670 T C 0.046418 2.6769e-04
4:82055771 A G 0.088012 2.1782e-04
4:82063587 C T 0.031494 -3.1359e-06
4:82067196 T C 0.098168 2.9155e-05
4:82067283 C T 0.183898 1.5602e-05
4:82069087 T C 0.036774 1.6197e-04
4:82069344 A G 0.049598 3.9569e-06
4:82074277 C T 0.059748 -1.6174e-05
4:82083445 C T 0.354598 -4.3897e-06
4:82092005 C T 0.234480 -1.0653e-05
4:82098107 A C 0.120940 1.0941e-05
4:82114023 C T 0.334790 4.0019e-05
4:82122122 C T 0.099359 4.7067e-05
4:82126121 G C 0.076356 -2.4619e-05
4:82128930 A G 0.570684 8.2727e-05
4:82128962 T C 0.074951 -3.8133e-05
4:82133661 T C 0.037011 5.7585e-05
4:82133746 A G 0.077606 1.1392e-05
4:82138999 T G 0.119593 5.1744e-06
4:82144572 A G 0.029095 2.9510e-05
4:82145422 C T 0.052205 4.6403e-06
4:82147877 A G 0.098781 -2.4282e-06
4:82149831 T C 0.506986 9.7734e-05
4:82150234 C T 0.069355 5.5127e-05
4:82154014 A G 0.607994 1.4108e-04
4:82165790 C T 0.612026 1.3285e-04
4:82204091 G A 0.102384 -1.0633e-06
4:82208036 T C 0.043100 4.9006e-05
4:82211095 A C 0.100044 -2.1427e-05
4:82222249 A C 0.076830 -4.4887e-05
4:82223055 A G 0.283237 8.1862e-06
4:82223877 T C 0.054743 -1.7772e-05
4:82226966 T C 0.027212 -3.2917e-05
4:82232891 T C 0.064603 4.8323e-05
4:82238150 G A 0.151885 2.2233e-05
4:82249971 A G 0.108567 -8.8870e-05
4:82251502 C T 1.941346 1.0281e-04
4:82252467 T G 0.685454 3.1157e-05
4:82270445 C T 0.062640 4.7184e-05
4:82274425 T C 0.026696 1.6383e-05
4:82282233 C T 0.629640 6.0792e-05
4:82287652 G A 0.160012 -1.3807e-06
4:82288862 G T 0.043678 4.5163e-05
4:82297414 T G 0.073627 2.3265e-05
4:82313016 G A 0.589737 2.6941e-05
4:82313686 C T 0.771499 1.7171e-05
4:82316242 T C 0.025684 2.9139e-05
4:82319024 C A 0.106100 -1.0029e-05
4:82330633 A G 0.506146 3.0571e-05
4:82332999 A C 0.105435 4.3754e-06
4:82339023 C A 0.040815 -9.2010e-05
4:82339301 C T 0.129879 2.9834e-04
4:82339864 G A 0.040549 -3.2518e-05
4:82340277 C T 0.064237 4.7036e-05
4:82341499 T C 0.294218 3.0494e-07
4:82343242 G A 0.069384 3.5202e-05
4:82351106 C T 0.051312 -7.6895e-05
4:82351875 T C 0.365034 5.7121e-05
4:82355593 A G 0.630367 6.3056e-05
4:82355804 T C 0.035427 -9.1049e-05
4:82359477 A G 0.102452 -5.2837e-05
4:82361296 G A 0.669300 2.0920e-05
4:82366788 T C 0.273779 2.7179e-05
4:82372897 G C 0.051822 5.1547e-05
4:82379117 C T 0.341395 2.9698e-05
4:82379281 C T 0.344900 6.3313e-05
4:82390927 T C 0.376410 4.7814e-05
4:82393339 A G 0.043500 -9.4905e-05
4:82407078 T C 0.036090 6.8665e-05
4:82407937 G A 0.073568 -6.9811e-05
4:82412390 T C 0.213015 1.5497e-05
4:82412839 C T 0.088667 -2.2617e-05
4:82415477 T C 0.023993 -6.4812e-05
4:82417143 C T 0.408306 -1.5952e-06
4:82423149 T C 0.073156 -5.6976e-05
4:82424430 T A 0.044840 -3.4555e-05
4:82426566 C G 0.091056 9.6505e-05
4:82429988 G A 0.518317 1.2680e-06
4:82430432 G T 0.349746 -3.3843e-06
4:82435378 T G 0.460663 -9.0386e-06
4:82444087 C T 1.545170 3.5829e-05
4:82450449 C G 0.369331 4.4503e-05
4:82459940 T C 0.325322 -1.7383e-05
4:82469229 C T 0.894127 1.0459e-05
4:82472642 A T 0.217462 1.1679e-05
4:82473205 C T 0.040468 3.7515e-05
4:82474592 T C 0.059475 -5.6680e-05
4:82475707 G T 1.205599 5.1294e-05
4:82476437 T C 0.832347 3.4070e-05
4:82476847 G T 0.034304 2.4797e-07
4:82476923 A C 1.053714 3.1674e-05
4:82477430 A G 0.840257 2.8042e-05
4:82482773 A G 0.086899 5.0076e-05
4:82482939 T C 1.952148 -1.2823e-04
4:82483268 T A 0.056927 1.3614e-05
4:82483945 C A 0.059858 -6.7140e-05
4:82493067 T C 1.137779 -1.4711e-05
4:82496377 T C 0.045359 -9.2647e-05
4:82498499 A G 0.786608 -1.4373e-05
4:82506337 G T 0.040757 5.2039e-06
4:82506416 A G 0.042010 -4.2054e-05
4:82514443 A G 0.097337 -4.1116e-05
4:82518513 T C 1.810601 -4.7803e-05
4:82519888 G T 1.089167 -2.3923e-05
4:82520905 T C 0.042237 -8.7814e-05
4:82521768 T C 0.695000 -1.0372e-05
4:82531140 G C 0.060056 7.6280e-06
4:82531538 A G 0.049887 4.9369e-06
4:82540227 G A 0.083357 2.4285e-05
4:82543691 C G 0.052003 -6.9213e-06
4:82544998 G T 0.390234 1.3354e-04
4:82545839 G A 0.080618 -8.4869e-05
4:82550628 G A 1.934851 1.5738e-06
4:82552547 T C 0.049647 -5.7019e-06
4:82557761 A G 0.662796 2.3670e-05
4:82568590 C A 1.853506 2.4111e-04
4:82581082 G T 0.046547 -6.0061e-05
4:82583374 G A 0.071712 -7.4868e-06
4:82586940 T C 0.160006 2.2519e-05
4:82593094 T C 0.152184 -1.2096e-04
4:82594687 T G 0.131560 1.8135e-05
4:82594949 A G 0.119171 -2.3520e-05
4:82610065 C T 0.026063 7.5775e-05
4:82613153 T C 1.217796 -6.3711e-06
4:82615245 G A 0.075555 4.2051e-05
4:82615414 T C 0.305532 6.4003e-05
4:82619684 G A 0.182093 -6.1387e-05
4:82634336 G A 0.324436 -1.6592e-04
4:82643372 T C 0.318908 -5.1251e-05
4:82643718 G T 1.588870 4.9886e-05
4:82643924 C G 0.936643 -3.9964e-05
4:82644214 C T 0.274175 -1.8157e-04
4:82644463 G A 0.190380 6.1755e-05
4:82645452 A G 0.767763 -3.3413e-05
4:82646893 G A 0.134436 5.3080e-06
4:82649568 T C 0.026067 5.5810e-05
4:82653830 A C 0.534205 -4.9129e-05
4:82654385 T C 0.078914 1.4129e-05
4:82656093 C A 0.122891 -7.8258e-06
4:82657356 C T 0.068226 2.1156e-04
4:82663581 C T 0.154530 -3.4024e-05
4:82666697 G A 0.039238 5.6962e-05
4:82667044 A C 0.335640 4.3183e-05
4:82670594 C T 0.234934 -7.4066e-05
4:82671299 G C 0.147552 -9.1918e-05
4:82673802 C T 0.046083 8.8480e-05
4:82676566 T C 0.064896 5.9770e-06
4:82678246 T C 1.759402 8.6168e-05
4:82687523 G A 1.039004 2.7542e-05
4:82687615 G A 0.417177 1.3978e-05
4:82689792 C T 0.028858 -1.3730e-04
4:82690279 A G 0.067112 6.2083e-06
4:82690457 C T 0.044623 -3.3547e-05
4:82690494 C A 0.488856 4.4118e-05
4:82693839 T G 0.071400 -1.0638e-05
4:82694240 T G 0.040780 6.1323e-05
4:82695245 G T 0.071796 1.5023e-05
4:82698455 A C 0.081098 2.3388e-05
4:82701171 T C 0.045126 -2.3666e-05
4:82708940 T C 0.046544 4.3657e-05
4:82712803 T G 1.563304 -5.1618e-06
4:82724044 C T 0.029874 -6.4476e-05
4:82740014 G T 0.304309 -1.1338e-05
4:82740611 T C 0.040608 -2.3829e-05
4:82750088 A G 0.238553 -3.8026e-05
4:82751372 C A 1.565696 -1.3544e-07
4:82753847 T C 0.066999 -8.9132e-05
4:82756278 T G 0.031717 -2.4310e-05
4:82762741 G A 1.363557 -2.6569e-05
4:82805077 T C 0.779367 1.4545e-05
4:82806975 A G 0.098444 -1.7386e-04
4:82818818 A G 0.144994 -4.0181e-05
4:82833254 A G 0.099735 3.9323e-07
4:82842744 C T 0.045129 -1.7884e-05
4:82851657 T C 0.052107 6.5104e-05
4:82859666 G A 1.043256 1.4286e-05
4:82873881 C A 0.088479 -1.0646e-05
4:82875045 A C 0.390162 -1.5289e-05
4:82888160 G A 1.002632 3.6116e-06
4:82905284 T C 0.731580 3.2604e-05
4:82912627 G A 0.616716 -7.0739e-06
4:82914184 T C 0.091189 4.9847e-05
4:82915702 C T 0.301008 1.0972e-06
4:82918187 T C 0.031964 -9.1317e-05
4:82937150 A G 1.681631 5.5770e-05
4:82939555 C A 0.040143 3.5974e-05
4:82940468 T C 0.022977 -9.8005e-05
4:82953257 G C 0.075545 2.3064e-05
4:82954563 C T 0.023343 -2.7897e-05
4:82955131 G A 0.042588 -4.6660e-06
4:82956773 G A 0.056638 2.1099e-05
4:82956997 A G 0.893549 4.7307e-05
4:82968691 C T 0.082156 4.9098e-05
4:82970635 G A 0.107305 5.3628e-05
4:82972913 A G 0.032623 -1.2189e-05
4:82975580 T C 0.847927 1.2508e-05
4:82997450 T C 0.036352 -2.6841e-04
4:83002506 T C 0.500323 -2.8835e-05
4:83002666 A G 0.076733 1.5705e-05
4:83003206 T C 0.653646 9.3378e-06
4:83007475 T C 1.849887 1.2181e-04
4:83012583 C T 0.043912 -2.7571e-05
4:83019396 T C 1.046291 -2.8411e-05
4:83020762 T C 0.107506 3.3773e-05
4:83022073 C T 1.061085 -2.1089e-05
4:83026035 C T 0.115438 6.6625e-05
4:83027871 C T 0.081618 5.9783e-05
4:83040324 G T 0.078550 -2.0621e-05
4:83044475 G A 0.680527 2.6714e-05
4:83045736 G A 0.720210 3.0019e-05
4:83058990 T C 0.174923 3.3851e-05
4:83063316 A G 0.048177 -4.6613e-05
4:83064885 G A 1.959172 -1.7079e-05
4:83068042 G T 0.112816 -4.3019e-05
4:83070752 A G 0.037479 -6.5936e-05
4:83073585 C T 0.733316 1.2433e-06
4:83086079 T C 1.914796 -4.0409e-05
4:83086323 A G 0.263902 -6.8118e-06
4:83087694 C T 1.909090 -2.0516e-05
4:83092859 A C 0.043993 3.6881e-05
4:83093636 C G 1.796439 -1.6737e-05
4:83104543 T C 0.821630 1.5480e-05
4:83105015 A G 0.666541 2.9434e-06
4:83112659 A G 0.090024 4.5665e-05
4:83114547 T C 0.033181 -2.8874e-05
4:83119181 T G 1.582278 3.0451e-05
4:83123308 T C 0.801438 9.2031e-06
4:83124883 A G 1.884997 -6.0004e-06
4:83125583 A G 1.849829 3.4801e-05
4:83136102 G A 0.076016 7.3903e-05
4:83143011 T G 0.313595 -4.1908e-05
4:83146828 G C 0.029407 -6.7228e-05
4:83149478 A G 0.474159 -4.7350e-06
4:83149762 C T 0.246047 -5.8168e-05
4:83153179 T G 0.902111 -2.1832e-05
4:83160983 A C 1.697889 -4.5436e-06
4:83170781 C G 0.077758 -1.7179e-05
4:83171713 T G 0.486181 -3.7693e-05
4:83176318 T C 0.105253 -7.2020e-05
4:83176794 G A 0.054710 3.9015e-05
4:83183980 A C 0.033061 -4.6770e-05
4:83189284 T G 0.111021 -5.8034e-05
4:83196888 T C 0.098255 -4.0455e-06
4:83207809 T A 0.228485 -4.1014e-05
4:83209493 C T 1.035103 -3.1318e-05
4:83227384 G C 0.032509 5.5104e-05
4:83257934 C T 0.020805 2.7107e-05
4:83262112 T C 0.020296 -5.9135e-06
4:83263637 A G 0.462977 1.3900e-06
4:83264511 A G 0.215755 -3.8073e-06
4:83267422 C T 0.150187 1.7481e-05
4:83273140 G A 0.442377 -3.2949e-06
4:83273822 C T 0.091053 1.9988e-05
4:83293596 C T 0.035012 -8.4556e-05
4:83300472 T G 0.027167 -4.6654e-05
4:83300578 T G 0.191574 -4.2194e-05
4:83303256 C A 0.286723 -2.3006e-05
4:83309593 T C 0.040513 -7.7096e-06
4:83309685 G A 0.573619 -3.1534e-05
4:83323062 C T 0.330564 -1.7769e-05
4:83328583 T C 0.146267 1.0161e-05
4:83340399 T G 0.033785 -3.7616e-05
4:83345632 G A 0.146286 1.7841e-05
4:83348091 G T 0.207423 -9.6176e-06
4:83348978 C T 0.782035 2.8557e-04
4:83350059 A C 1.754514 -4.5139e-05
4:83352987 T C 0.061582 -1.1063e-05
4:83358984 T G 0.021445 2.9650e-05
4:83362137 C A 0.061647 -1.0122e-05
4:83369287 G A 1.392827 4.5601e-04
4:83375746 A G 0.252266 5.7948e-05
4:83376302 T C 0.053776 4.2626e-05
4:83378921 C T 0.027001 1.2192e-04
4:83381564 A C 0.049741 -4.4591e-05
4:83383565 G A 1.042626 1.0250e-05
4:83391520 A G 0.072137 1.1062e-04
4:83406211 G A 0.126847 1.4392e-04
4:83406400 T C 0.143375 9.3412e-06
4:83406520 G A 0.043519 8.0200e-05
4:83407385 A G 0.416816 -1.1741e-05
4:83407708 T C 1.058047 4.2373e-05
4:83410622 T C 1.837378 4.9921e-05
4:83419040 A G 0.048433 2.4625e-05
4:83423844 T C 0.144741 7.7576e-06
4:83428423 C T 0.505295 -9.3371e-05
4:83433949 C T 0.035268 -2.1909e-05
4:83435373 A G 0.106107 5.7670e-05
4:83438112 T C 0.030166 1.0841e-04
4:83438645 C T 0.210743 4.0824e-05
4:83439161 C A 0.311031 7.4727e-05
4:83442632 A G 1.510382 -4.9845e-05
4:83456694 A G 0.102108 6.7555e-05
4:83462935 C T 0.177095 3.2174e-05
4:83471084 T C 0.124079 -8.2151e-06
4:83471597 G A 1.893039 -6.6886e-05
4:83474537 G A 0.044895 -4.0898e-05
4:83478684 A G 0.152492 3.9213e-05
4:83479918 A G 0.202798 6.0978e-05
4:83482015 C T 0.025226 2.4988e-05
4:83485723 G T 1.228920 -4.3130e-05
4:83486981 T C 0.317938 3.1227e-05
4:83490121 A C 0.846232 -2.1543e-05
4:83491486 G C 0.069164 -5.8156e-05
4:83500075 A C 0.214197 3.4171e-05
4:83500418 T G 0.845220 -1.1708e-05
4:83512593 T C 0.049585 -2.5421e-05
4:83518379 G T 0.043392 2.9980e-05
4:83526479 G C 0.644522 2.0892e-05
4:83529686 T G 0.077690 -7.6916e-05
4:83529905 T C 0.100394 2.8094e-05
4:83534792 T C 0.136776 -1.6384e-05
4:83537306 T G 0.675376 1.4449e-05
4:83537686 C A 0.443000 2.4853e-05
4:83538668 C T 0.030293 6.9006e-06
4:83540508 A G 0.115445 7.6497e-05
4:83549577 G A 0.133027 6.8961e-05
4:83556408 C T 0.373385 3.5670e-05
4:83561503 C T 1.403583 -2.0607e-05
4:83571066 C T 1.822100 -1.0905e-05
4:83574468 A G 0.106211 -2.0447e-05
4:83575638 C G 1.287940 -1.5007e-05
4:83577198 A G 0.072400 9.2557e-06
4:83582211 G C 1.332628 -1.8826e-06
4:83601789 A G 0.029397 -8.9393e-05
4:83604730 A G 1.843818 4.6739e-05
4:83605272 G C 0.025538 5.6682e-05
4:83608857 C T 1.647495 6.3749e-06
4:83611607 C T 0.057826 -5.4797e-05
4:83613682 A G 0.069527 2.2941e-04
4:83616809 G A 1.847219 1.3493e-05
4:83617701 C T 0.601762 4.0673e-05
4:83623043 T C 0.040533 8.7966e-05
4:83625822 G A 0.037888 -7.6690e-06
4:83631161 T C 0.049313 -5.8346e-05
4:83631629 A C 0.139781 2.4738e-05
4:83634187 A G 0.696042 1.5392e-05
4:83634993 T C 0.088810 -1.7962e-05
4:83635151 T C 0.039958 1.1978e-04
4:83639461 T C 0.213882 9.3752e-05
4:83639847 A G 0.950334 2.0890e-05
4:83640108 T C 0.054837 -3.9615e-05
4:83642724 C T 0.022915 3.0787e-05
4:83642947 T C 0.737574 -1.4532e-05
4:83645631 A C 0.862760 -9.9166e-07
4:83649956 A C 0.554641 1.3121e-05
4:83650366 A G 0.123890 2.6785e-05
4:83651154 G C 0.255652 2.5847e-05
4:83653082 G T 0.945575 -4.6989e-06
4:83660842 G A 0.302741 2.3477e-05
4:83660852 G A 0.036378 1.7084e-05
4:83660912 T C 0.097016 1.4094e-05
4:83666572 C A 0.053815 -5.5381e-05
4:83667657 G T 0.157520 -6.1029e-05
4:83668011 T C 1.146215 1.6055e-05
4:83668330 T C 1.449507 5.0593e-05
4:83671754 C T 0.068041 3.6730e-05
4:83673572 G T 1.639063 2.0390e-05
4:83674002 T C 0.115088 7.9200e-05
4:83675555 A G 0.060507 4.6005e-05
4:83680552 A G 0.240802 -5.6449e-06
4:83680826 C T 0.181077 -4.3253e-06
4:83682668 T C 0.031964 -4.4268e-05
4:83693278 C T 0.132089 4.2480e-05
4:83696663 T C 0.059141 3.0327e-05
4:83704148 C T 0.273026 1.6361e-05
4:83705778 C T 1.176033 -3.6211e-05
4:83708008 A G 0.402775 5.1538e-05
4:83709315 C A 0.123131 3.2536e-06
4:83710188 C T 0.223759 1.4383e-05
4:83710533 C G 0.043363 5.6722e-07
4:83710989 T C 0.041737 4.3562e-05
4:83735649 C T 0.032828 1.0201e-04
4:83745923 C T 0.034691 -1.7247e-05
4:83750101 T C 0.026060 1.4733e-04
4:83751302 T C 0.147704 -2.0536e-05
4:83759919 A C 0.048826 -3.3453e-05
4:83763690 C T 0.408569 -1.0880e-04
4:83765605 A C 0.051981 5.4215e-06
4:83768378 A G 0.426362 8.0690e-06
4:83770398 T C 0.037784 1.8490e-04
4:83770826 C G 0.062374 -4.6209e-05
4:83772038 C T 1.160139 2.4813e-05
4:83772373 A G 0.041864 -4.6132e-06
4:83792555 A C 1.591895 9.8171e-05
4:83810047 C T 0.114530 5.1774e-05
4:83813038 A G 0.426962 9.4408e-06
4:83821324 G A 0.513407 -2.0541e-06
4:83831296 A C 0.075142 1.4171e-05
4:83851902 C T 0.052529 -2.7057e-05
4:83859970 T C 0.022662 2.4492e-05
4:83862364 A G 0.038134 2.0595e-04
4:83871851 T C 0.103030 3.7636e-05
4:83893704 G T 0.024369 -7.3086e-05
4:83898163 C A 0.045785 -5.2735e-06
4:83904532 G C 0.042552 7.4692e-05
4:83911034 G T 0.511930 -6.1244e-06
4:83911526 G T 0.519905 9.9622e-06
4:83929394 G T 1.121041 7.1076e-05
4:83929495 G A 0.513725 -9.7044e-06
4:83933138 C A 0.357234 -2.1083e-04
4:83936090 C T 0.077956 6.8343e-05
4:83948971 A G 0.097077 -1.5431e-05
4:83956709 T C 0.034165 1.1679e-06
4:83958381 C G 0.028238 -2.1837e-05
4:83972879 A T 0.038745 1.0658e-04
4:83973264 C T 0.082432 8.7665e-05
4:83979850 C A 0.049180 -1.1240e-04
4:83998014 G A 1.486752 6.0429e-06
4:84005518 G C 0.787728 1.5609e-05
4:84006968 A C 0.108207 4.1736e-05
4:84012249 C T 0.688710 -2.5364e-05
4:84014245 T C 1.047388 -4.6557e-05
4:84015165 A G 0.110261 1.2978e-05
4:84018272 G A 1.831133 -1.3902e-04
4:84026991 T C 0.830351 6.3487e-05
4:84030544 G A 1.733780 -5.2306e-06
4:84034895 A G 0.063639 -1.7759e-06
4:84052440 C T 1.113303 6.4602e-06
4:84058226 G A 1.451543 2.6361e-06
4:84059844 G A 0.394044 1.4773e-05
4:84070303 C T 0.499489 -2.8166e-05
4:84071660 T C 0.160973 6.3790e-05
4:84072132 A G 0.530508 -8.4309e-05
4:84073300 T C 0.021146 6.9647e-06
4:84077771 T G 0.390074 -1.3482e-05
4:84079847 C A 1.919155 -1.7900e-05
4:84081788 G T 1.848443 9.0735e-06
4:84083093 A G 0.045986 1.1369e-04
4:84092947 A G 0.091063 -1.3774e-05
4:84093007 G A 0.052305 -5.6433e-05
4:84094048 G A 0.125335 7.7084e-06
4:84097097 G A 0.024492 7.6886e-07
4:84102343 A G 1.939210 1.8144e-06
4:84109205 T G 1.939119 2.9532e-06
4:84115691 G A 0.035596 3.3933e-05
4:84119072 G A 0.125614 5.7142e-06
4:84119351 T C 0.057713 5.0437e-05
4:84120875 A G 0.094010 -1.9703e-06
4:84122648 A C 0.375826 1.7766e-05
4:84123212 T G 0.064675 3.9404e-06
4:84123958 G A 1.822500 4.4934e-05
4:84129673 C T 0.048138 2.6285e-05
4:84138565 T C 0.343475 -2.6997e-05
4:84146039 T C 0.040208 4.0313e-05
4:84146727 A G 0.600743 1.3022e-05
4:84151064 T C 0.191587 -2.3866e-05
4:84152973 A G 1.315399 3.6841e-06
4:84153435 A G 0.049423 1.2265e-04
4:84158388 A G 0.073734 -3.6430e-05
4:84159352 T G 0.109164 -4.3921e-05
4:84168584 T C 0.437050 3.9412e-06
4:84179379 T C 0.276525 6.0230e-06
4:84185981 A C 0.092669 2.5030e-05
4:84188850 A G 0.570123 2.6810e-05
4:84192168 C G 1.238355 9.4097e-06
4:84193366 T C 1.387705 8.8714e-06
4:84195692 A G 1.222305 7.3105e-06
4:84199703 A G 0.051974 4.7715e-05
4:84202683 C T 1.930872 8.7547e-06
4:84202932 T C 0.049916 -2.0721e-05
4:84216941 A C 1.396728 4.3783e-06
4:84220607 C T 0.021123 -1.9678e-05
4:84226063 G A 0.220899 -4.8192e-06
4:84226741 G T 1.227456 -3.0047e-05
4:84230619 C T 1.557779 -1.0662e-04
4:84237883 T C 0.094672 1.7386e-04
4:84240654 A G 1.557004 -1.0230e-04
4:84245820 T C 0.107931 5.0621e-05
4:84247056 C T 0.231870 2.8041e-05
4:84247720 T C 0.231844 -7.1864e-05
4:84248094 T C 1.532933 2.4653e-05
4:84248762 T G 0.050072 2.7970e-05
4:84252514 T C 0.038563 -5.1182e-05
4:84254303 T C 0.037453 3.0751e-05
4:84254494 C T 0.161285 -1.9772e-06
4:84261903 T C 0.175543 1.2961e-05
4:84262074 C T 0.468677 -1.0694e-05
4:84264134 G A 0.087148 6.5323e-05
4:84276786 A G 0.180850 6.2801e-06
4:84277851 A G 0.066862 -4.6258e-05
4:84278125 G A 0.053857 -6.7727e-05
4:84282783 G A 0.084071 -9.6315e-05
4:84282828 C T 0.506133 9.7001e-04
4:84283124 A C 0.042922 2.9807e-06
4:84288272 T G 0.979081 -1.7765e-05
4:84288328 G A 0.522284 6.6722e-06
4:84288613 T C 0.640686 -3.3787e-05
4:84289046 C T 0.050546 -3.4669e-06
4:84291488 A G 0.867109 -1.9737e-06
4:84294834 C T 0.094828 -2.1172e-05
4:84300029 T C 1.654084 -2.6510e-05
4:84312382 G A 0.162651 1.2803e-05
4:84316990 T C 0.025421 -3.6627e-05
4:84327981 T C 0.146955 1.5533e-05
4:84330059 G A 0.171801 -3.6056e-07
4:84331768 C T 0.843740 -5.9692e-05
4:84331865 A G 0.099612 3.7002e-05
4:84339212 C A 0.057632 -3.3336e-05
4:84372449 C T 0.073438 6.7442e-05
4:84374480 T C 0.985209 -2.4450e-05
4:84379990 A G 0.074250 5.7124e-06
4:84380684 T C 0.044421 5.4007e-06
4:84381307 T C 0.089356 -8.0981e-05
4:84383735 T C 0.112874 3.2701e-05
4:84383810 T C 0.822717 -2.0188e-05
4:84394682 C T 0.680738 2.2648e-05
4:84404125 T C 0.053954 2.0222e-06
4:84405611 A T 0.054688 2.2666e-05
4:84405745 C T 0.976076 -2.1605e-05
4:84418726 G A 0.061617 -8.6063e-06
4:84423655 A C 1.016940 1.8375e-05
4:84437684 A G 1.014560 2.2289e-05
4:84447416 T C 1.185615 1.4167e-05
4:84462328 G A 0.831068 1.6650e-05
4:84463242 T C 0.024892 8.5362e-06
4:84475657 C A 0.081300 1.6472e-04
4:84476860 T C 0.254013 -5.3393e-06
4:84480457 G A 1.932978 4.6205e-05
4:84496344 G A 0.466613 4.9499e-06
4:84501001 G A 0.092079 3.2039e-05
4:84503126 C A 1.167724 3.3279e-06
4:84506192 C T 0.664282 1.0247e-06
4:84517386 G C 0.566079 -1.1523e-05
4:84519076 G A 1.188367 -1.0050e-05
4:84519828 A G 0.132307 5.8403e-05
4:84525707 G A 0.083322 -4.9653e-05
4:84530332 A C 0.029812 -4.4631e-04
4:84535155 T C 0.078554 3.9122e-06
4:84538809 G T 0.578088 -8.2978e-06
4:84539176 T A 0.608114 -1.5945e-06
4:84539461 A G 1.187423 -9.1993e-06
4:84541103 T C 0.060533 -2.3908e-06
4:84552920 G A 0.919681 -6.0237e-05
4:84556565 A G 0.090930 -4.9041e-05
4:84562781 A G 0.070634 1.3907e-05
4:84566458 C T 0.037680 9.3261e-07
4:84566460 A G 0.059725 1.2604e-05
4:84567636 T C 0.021023 9.3683e-05
4:84569049 A G 0.090826 1.3471e-04
4:84572417 A G 0.189867 2.9656e-05
4:84584405 C G 0.037475 2.7435e-05
4:84585718 T C 0.432133 -2.0951e-05
4:84586638 C T 0.030166 4.8525e-05
4:84588452 G A 0.593210 -1.9376e-05
4:84588508 C T 1.024700 -3.2872e-05
4:84600736 G T 0.409708 2.3395e-05
4:84603669 A G 0.141761 -3.6037e-05
4:84603959 T C 0.025901 3.7839e-05
4:84604227 A G 0.157568 -4.3582e-05
4:84606822 T C 0.123978 3.4329e-05
4:84616341 C G 0.037677 -2.4016e-05
4:84616669 A G 1.842789 -1.7721e-05
4:84619688 C G 1.559584 1.4471e-05
4:84620202 C A 0.054993 3.6493e-05
4:84620548 T G 0.339730 -2.5731e-05
4:84626622 G C 0.104932 -2.3552e-05
4:84636137 A G 0.093017 -5.3766e-05
4:84639697 G T 0.160103 -3.1686e-05
4:84645397 G A 0.115227 3.9840e-05
4:84650856 T C 0.091319 -4.8871e-06
4:84654205 G A 1.302618 3.6307e-04
4:84656646 A G 0.843487 1.5091e-04
4:84662895 C T 1.851221 -2.0637e-04
4:84664343 G A 0.836849 -9.8978e-05
4:84680435 T C 0.163323 7.8442e-05
4:84680926 C T 1.458316 -3.5735e-05
4:84686028 C T 0.037910 -5.1611e-05
4:84712638 A G 0.351495 -1.8223e-04
4:84715298 T C 1.080793 4.3822e-05
4:84721458 G A 1.842467 -1.0133e-04
4:84731960 A G 1.111793 4.6540e-05
4:84735952 T C 0.041374 -4.9340e-05
4:84736328 T G 0.061260 3.3731e-06
4:84751290 A G 0.021295 -5.2928e-06
4:84755196 A C 1.048930 -5.1498e-05
4:84762853 C T 0.195498 -3.4439e-05
4:84763751 C A 0.070981 -4.6181e-05
4:84768367 A C 0.044145 8.7970e-05
4:84768801 C T 1.404440 3.9784e-05
4:84780377 T C 0.799049 -3.9723e-05
4:84784146 T C 0.049809 -3.0789e-05
4:84784774 C T 1.913033 6.4742e-06
4:84787563 G A 0.062945 -5.4767e-05
4:84788241 G A 0.467356 1.7887e-04
4:84795993 A G 0.339337 -7.7295e-05
4:84796069 G C 0.053772 -1.3227e-05
4:84799884 A C 1.185453 2.4068e-04
4:84804825 G A 0.030322 7.8648e-05
4:84815054 C A 1.220286 3.0506e-05
4:84822487 G A 0.042185 8.0101e-06
4:84823202 G A 1.667969 -9.2322e-06
4:84823287 G T 1.440270 1.5104e-05
4:84827805 G A 1.072890 1.4377e-05
4:84831724 T C 1.563794 -1.3665e-05
4:84834611 T C 1.072215 1.3369e-05
4:84837734 T C 0.990496 1.7802e-05
4:84838505 A G 0.491264 -3.5210e-05
4:84840934 C G 0.099271 -5.6347e-05
4:84841725 A G 0.107178 2.8765e-05
4:84846978 A G 0.025443 2.3476e-05
4:84847379 C T 0.022616 -3.8272e-05
4:84853269 G A 1.469969 -2.8936e-06
4:84857106 C T 0.077165 4.2449e-06
4:84857219 A G 0.028780 -2.0352e-05
4:84858246 G A 0.130840 -4.7294e-05
4:84858680 A G 0.077132 -1.2314e-04
4:84862360 T C 0.072134 -2.3390e-07
4:84871065 T C 0.192376 -8.4393e-05
4:84882179 C T 0.032117 7.8626e-05
4:84888873 A G 0.094003 -5.9403e-05
4:84889904 G A 0.150902 4.1758e-05
4:84891973 A G 0.028082 -5.3603e-05
4:84894376 T C 0.086561 -6.3585e-06
4:84895386 C T 0.342683 3.3223e-05
4:84897265 T C 0.031536 3.6220e-05
4:84899480 G A 0.125870 -5.5874e-05
4:84899552 G A 1.873312 -3.8168e-05
4:84901293 T C 0.381963 -1.1721e-04
4:84903312 T C 0.347179 1.0147e-05
4:84904785 G C 0.299086 9.0833e-05
4:84906237 G A 1.867590 -1.6190e-05
4:84911382 A G 0.046041 -4.1873e-05
4:84917042 G A 0.113621 2.0845e-05
4:84924934 A G 0.169996 -1.7398e-05
4:84931879 G T 0.082140 -1.0645e-04
4:84944637 G A 0.339928 8.8058e-06
4:84946335 C T 0.107496 -1.1402e-04
4:84950019 T G 1.912322 -2.1657e-05
4:84952912 A G 0.092721 -2.4863e-05
4:84959640 C T 1.785063 -2.3241e-05
4:84961080 A G 1.558565 -2.0260e-05
4:84969104 A G 0.390068 1.0876e-04
4:84975437 A G 0.625953 3.6584e-05
4:84977350 C T 0.193924 8.4719e-06
4:85001780 G C 1.212253 8.7090e-05
4:85011142 T C 0.048615 1.6670e-06
4:85015250 A G 0.388757 -1.3737e-06
4:85024378 G T 0.404921 1.6385e-06
4:85027196 A G 0.792902 7.0221e-06
4:85030207 C T 0.106522 -2.4905e-05
4:85072855 T C 0.034444 -6.2949e-05
4:85081980 C T 0.399792 9.8088e-06
4:85083053 C G 0.152859 -7.6059e-06
4:85083860 G T 0.296892 -4.1986e-06
4:85090749 G A 0.410075 -1.9397e-04
4:85092027 T C 0.047752 3.9931e-05
4:85103386 C T 0.023866 5.1078e-05
4:85111658 C T 0.683465 1.0230e-04
4:85112869 G T 1.900810 2.8534e-05
4:85113459 A G 0.070443 1.1204e-04
4:85114907 T C 0.042643 -1.4941e-04
4:85138114 G T 0.252656 -2.3365e-05
4:85141313 A G 0.063276 -1.4036e-05
4:85146870 T C 0.028718 -1.8419e-05
4:85149128 G A 0.614336 -1.0180e-05
4:85157751 T C 1.064379 1.8022e-05
4:85176130 A G 0.060929 -2.1913e-05
4:85180248 C T 0.741232 -7.6621e-05
4:85190409 T C 0.870410 -4.2036e-05
4:85199286 A G 0.979584 -2.2118e-05
4:85234589 A G 0.150966 -6.0441e-06
4:85238834 C G 0.210468 1.1091e-04
4:85244187 T G 0.059524 -2.1497e-05
4:85247435 A C 0.181788 -1.7508e-04
4:85248258 A G 0.053094 -7.6100e-05
4:85248460 G A 0.065723 -1.8214e-05
4:85263913 C T 1.077177 1.3032e-05
4:85264205 C T 0.113108 4.5135e-05
4:85276904 T C 0.216836 4.5302e-05
4:85283006 A G 0.086256 -4.8273e-05
4:85284259 A G 0.059144 -8.2628e-06
4:85285752 G A 0.083864 -9.6271e-06
4:85286424 G T 0.021500 -5.8962e-06
4:85291500 T C 0.133358 -7.2783e-05
4:85295658 G A 0.340093 -2.7560e-06
4:85301481 G T 1.756952 -1.9911e-05
4:85309078 G A 1.450127 1.0446e-05
4:85316307 G A 0.193755 1.1895e-05
4:85328625 T C 0.121982 1.2218e-05
4:85329757 T C 0.033574 3.5420e-05
4:85330909 A C 0.131810 3.1087e-04
4:85333944 T C 0.079871 2.8806e-05
4:85334234 T C 0.028241 1.0172e-04
4:85338930 T C 0.029825 4.6843e-05
4:85352197 A G 0.023931 1.3047e-04
4:85360212 T G 1.977134 -1.5158e-05
4:85363489 C T 1.512540 1.6655e-05
4:85370123 G T 0.080936 -2.6851e-05
4:85376742 G C 0.146328 1.8734e-04
4:85381328 T C 0.115481 -4.2331e-06
4:85400053 G A 1.978883 -1.5026e-05
4:85402557 C A 1.469027 2.4467e-05
4:85416362 T C 0.090495 1.8537e-05
4:85423870 G T 0.660864 -2.0890e-06
4:85425485 C T 0.039968 7.7340e-05
4:85429372 A G 0.022620 1.3984e-04
4:85432219 G A 0.109109 1.5168e-05
4:85439002 A G 0.639248 -3.7125e-06
4:85443741 C T 0.034071 -2.9076e-05
4:85443944 C T 0.557640 3.5760e-05
4:85447672 G A 0.537312 -5.5220e-07
4:85465131 A G 0.045281 6.3926e-05
4:85465661 C T 0.058875 3.1789e-05
4:85468607 C T 1.263075 -6.5499e-06
4:85470135 T C 0.049417 -1.6997e-05
4:85475077 T C 0.794161 -2.6534e-05
4:85480494 T G 0.458596 1.5330e-05
4:85483258 C T 0.520570 1.5780e-05
4:85498672 C A 0.045415 -1.3284e-04
4:85508542 T C 0.076629 -3.6372e-06
4:85517242 C A 0.077671 7.3757e-05
4:85530633 T G 0.077736 7.7456e-05
4:85532930 G A 1.200130 -7.6592e-06
4:85540814 C T 0.763453 -6.3440e-07
4:85549444 C A 0.056716 -1.5515e-06
4:85552882 T G 0.401084 -2.7588e-05
4:85554004 T C 0.041461 -8.2178e-05
4:85560329 A G 0.040809 -4.8300e-05
4:85563138 A G 0.029877 -7.0955e-05
4:85566809 A G 1.371064 2.8578e-05
4:85571360 T C 0.106876 8.5675e-05
4:85580791 T G 0.091141 -1.7104e-05
4:85599683 T C 0.053188 1.5765e-05
4:85607564 A G 0.058303 8.5802e-05
4:85612894 C T 0.027449 2.7119e-05
4:85638528 T A 0.146643 6.0168e-05
4:85638615 C G 0.111858 2.6671e-05
4:85642327 C A 0.357062 1.0558e-05
4:85643137 G A 0.064143 9.4317e-05
4:85643634 C T 0.032094 -4.7306e-05
4:85649180 T G 0.035866 3.3374e-06
4:85651685 C T 1.598260 1.5056e-04
4:85667827 T A 0.800464 2.9102e-05
4:85668275 C T 0.033879 3.2916e-05
4:85673984 G T 0.065733 3.1651e-05
4:85702222 A G 0.099021 -6.7425e-06
4:85713618 T G 0.162872 1.7424e-05
4:85732535 C T 0.659845 -4.0110e-06
4:85757144 G C 0.033051 -2.7937e-05
4:85774908 A G 0.056720 -2.2637e-05
4:85789940 C T 0.328606 2.0783e-06
4:85791033 A G 0.045639 -1.0349e-04
4:85827192 T C 1.133589 -2.2405e-05
4:85866802 C T 0.726980 -9.3413e-06
4:85877756 C A 0.081676 -4.8114e-05
4:85879810 A G 0.033908 -1.8326e-05
4:85883606 C T 0.060481 -9.8302e-06
4:85933545 T C 0.077346 2.1028e-05
4:85942613 A G 0.742024 -1.9576e-05
4:85949880 T C 0.029335 -6.9198e-05
4:85978422 A G 0.038943 -1.9285e-05
4:85982028 G C 0.101952 -1.5583e-05
4:85997839 A G 0.044623 2.2748e-05
4:86003711 C T 0.314922 -2.9365e-05
4:86003735 G T 0.136854 2.4009e-05
4:86024534 G A 0.413187 6.5487e-06
4:86029339 T C 1.927493 1.2050e-05
4:86042277 C T 0.139158 1.6417e-05
4:86061990 C T 0.428939 -1.3034e-05
4:86064971 A G 0.186501 1.3443e-05
4:86067524 A G 0.742654 4.5295e-06
4:86073460 G T 0.320946 1.1616e-05
4:86076496 T C 0.133936 2.9918e-05
4:86077132 C T 0.133783 4.9299e-06
4:86091176 G A 0.041857 4.1415e-05
4:86092208 G A 0.434661 -1.2384e-05
4:86097932 C T 0.037975 -3.6435e-05
4:86103429 A G 0.609614 -3.0448e-06
4:86120444 A G 0.364962 -2.1667e-05
4:86121799 G A 0.040978 2.5416e-05
4:86130350 A C 0.030646 3.4177e-05
4:86136864 A G 0.659514 1.5582e-05
4:86145003 T C 0.026563 -1.0035e-04
4:86152850 C T 0.075743 1.7086e-05
4:86163503 A G 0.060546 1.8246e-05
4:86165501 C T 0.068456 6.0891e-05
4:86168917 A G 0.072546 2.5043e-05
4:86173390 G A 0.194862 2.3524e-05
4:86181091 T C 0.557844 -4.7637e-06
4:86201050 G A 0.363560 -1.9007e-05
4:86207540 T C 0.128957 -3.7476e-05
4:86211671 A C 0.040085 -8.5166e-05
4:86220538 C T 0.106899 1.0078e-05
4:86237135 C A 0.033964 4.5411e-05
4:86242732 C T 0.038832 -2.2781e-05
4:86243969 A G 0.618160 4.4132e-06
4:86255297 A G 0.677590 1.1507e-05
4:86286561 T C 0.550450 -8.1112e-06
4:86305069 A G 0.414901 2.9298e-06
4:86307230 A C 1.110297 -3.8625e-05
4:86318251 A G 0.057508 5.2874e-06
4:86326479 G A 0.435531 2.6811e-05
4:86332836 G C 0.584002 -1.9379e-05
4:86334338 A C 0.037732 -4.0933e-05
4:86336779 G T 0.784518 9.9339e-06
4:86338473 G C 0.046366 1.6519e-05
4:86339854 A C 1.415414 -2.5305e-07
4:86341430 T G 0.130369 -2.0566e-05
4:86342795 G C 0.089427 -3.1342e-05
4:86343026 A G 0.059965 -6.0889e-05
4:86350520 A G 0.147000 4.5659e-06
4:86353705 C G 0.030052 -2.3943e-05
4:86357577 T C 0.375404 -2.6682e-05
4:86358682 A G 0.058596 9.4984e-06
4:86362705 T C 0.045960 -8.5064e-05
4:86364008 G A 0.395213 3.3733e-07
4:86365770 G C 0.185358 5.9536e-05
4:86366112 G A 0.030698 1.1201e-04
4:86372521 C A 0.028228 1.4674e-04
4:86374871 G T 0.046930 -1.5575e-04
4:86384393 A G 0.035843 8.6118e-05
4:86394633 T C 0.051309 -1.6881e-05
4:86396533 T C 0.065493 7.8608e-05
4:86397877 G A 0.417004 1.8546e-05
4:86411031 C A 0.311469 -4.1667e-05
4:86416350 G A 0.054594 3.2791e-05
4:86417124 T C 0.197439 -1.3960e-04
4:86428641 C T 1.958156 1.6283e-05
4:86431482 A T 0.484390 1.3294e-05
4:86434204 A G 1.496058 -1.1503e-05
4:86435231 T C 0.041033 7.8127e-06
4:86435512 A C 0.138194 5.5673e-05
4:86437368 G C 0.212899 1.3391e-05
4:86439199 A G 0.052205 2.6215e-05
4:86439455 G A 0.038183 -7.2009e-05
4:86441520 C T 0.028108 -5.0177e-05
4:86442910 C A 0.048443 -1.5093e-07
4:86442949 A C 0.031130 -5.6398e-05
4:86445740 A G 0.023155 5.2745e-05
4:86446431 A G 0.101900 -9.1869e-05
4:86448538 G A 0.034360 1.7331e-05
4:86449388 A C 0.536851 -1.5988e-04
4:86453442 A G 0.035259 -7.8454e-05
4:86469560 G T 1.256518 3.7376e-04
4:86480972 T C 1.873925 2.3005e-05
4:86481715 A G 0.068777 1.0796e-04
4:86482244 A G 0.524176 -1.5672e-04
4:86482992 A G 0.027819 -2.1086e-06
4:86487669 A G 0.078995 -5.2237e-05
4:86490363 C G 0.299408 -1.0547e-04
4:86490712 T C 0.042269 -1.6482e-05
4:86492385 G A 0.081621 9.9486e-05
4:86501891 G A 0.526448 -1.3983e-04
4:86516300 G A 0.076431 -1.3777e-04
4:86520349 A G 0.991113 1.0662e-05
4:86523692 G A 0.086197 -1.5212e-06
4:86532038 A G 0.046817 -5.4808e-05
4:86553373 G A 0.027417 4.6904e-05
4:86559339 C T 0.352161 -4.8788e-05
4:86568065 C T 0.094906 -2.0536e-05
4:86568103 G A 0.594959 -7.9574e-05
4:86569389 T C 1.865418 -1.2308e-04
4:86571547 G T 0.025791 -5.8403e-05
4:86595137 G T 0.232633 -2.3301e-05
4:86596984 C T 0.585170 -4.5326e-05
4:86597245 C T 0.267155 -1.1571e-04
4:86602918 T C 0.978555 -2.4324e-05
4:86603062 G A 0.261182 -6.2269e-06
4:86604148 C A 0.181103 -1.6388e-05
4:86604872 G A 0.491699 -1.4457e-05
4:86613919 T G 0.043675 5.5956e-06
4:86614493 G A 0.464451 4.5006e-05
4:86616140 T C 0.102890 1.4942e-06
4:86618803 T G 0.345660 -1.1970e-05
4:86621713 T C 0.087486 2.9490e-05
4:86633307 A G 1.630195 2.6701e-06
4:86641149 G A 1.434084 2.9155e-05
4:86650243 G A 0.047093 -7.7455e-07
4:86650631 T C 0.255791 -2.7858e-05
4:86651464 C T 0.565663 -2.6735e-05
4:86660500 C T 0.183271 -5.7314e-05
4:86661171 T G 1.873812 -4.3921e-05
4:86661343 A G 0.080956 2.7947e-05
4:86674335 T C 0.118418 -5.1716e-05
4:86685523 A G 0.075292 5.7643e-05
4:86691740 T C 0.172336 -2.0819e-04
4:86692532 C T 0.032376 -1.4188e-05
4:86697240 G A 0.078424 2.2960e-05
4:86702170 T C 0.642623 -1.9163e-05
4:86702873 C T 1.423389 -5.3555e-05
4:86707695 G A 0.234223 1.6327e-05
4:86709402 C A 0.136085 -3.9226e-05
4:86710604 A G 0.065330 -4.0146e-05
4:86711925 C A 0.521933 2.7377e-05
4:86713124 G T 0.335773 -2.2258e-05
4:86716348 A G 0.054603 1.1456e-04
4:86726729 C T 0.216086 -8.6319e-06
4:86729115 T C 0.091030 3.2103e-05
4:86729352 A C 0.046538 6.9688e-05
4:86740104 T G 0.022045 7.9861e-05
4:86745435 C T 0.083637 6.4820e-06
4:86753933 G A 0.208497 -3.7915e-05
4:86755698 T C 0.105847 4.1835e-05
4:86756230 C T 1.894896 -1.7836e-05
4:86757650 G A 0.219978 1.0059e-04
4:86758023 C A 0.026735 -1.3373e-04
4:86778640 G A 0.026479 4.5928e-05
4:86781282 A G 1.048323 3.5957e-05
4:86784295 C T 0.060722 2.5935e-05
4:86794587 G C 0.040776 -1.5239e-05
4:86795446 T C 0.054938 -4.9437e-05
4:86804656 C T 1.797368 5.6006e-05
4:86807424 C A 1.799575 2.7710e-06
4:86807434 T C 1.129110 -1.0677e-05
4:86811823 T C 0.329476 1.3819e-05
4:86812285 C T 0.213278 -2.1404e-05
4:86817765 G C 1.379448 -1.0037e-05
4:86821603 A G 0.063312 -4.2616e-05
4:86821888 A G 1.160353 1.1418e-05
4:86840062 A G 0.033895 5.1733e-05
4:86844835 G A 0.534007 1.3996e-05
4:86844948 G A 0.257177 -2.5369e-05
4:86851596 T C 0.221880 2.0300e-05
4:86852771 C G 0.162346 -5.4800e-07
4:86853541 A T 0.150619 1.3366e-04
4:86875253 T C 0.679807 1.7612e-05
4:86891199 C T 0.393706 1.0945e-04
4:86892695 A G 0.225625 1.2738e-05
4:86903514 A G 0.440647 4.1130e-06
4:86910485 T C 0.092072 6.6478e-05
4:86914065 T C 0.035820 -2.2893e-05
4:86917501 G A 0.881838 -1.8492e-05
4:86917834 G T 0.147821 1.6402e-04
4:86921135 G A 0.078924 2.1937e-05
4:86921293 C T 0.052961 3.1093e-05
4:86930207 T G 0.885714 -2.5856e-05
4:86930609 C T 1.722751 3.5441e-05
4:86931091 C T 1.600769 -5.7874e-05
4:86934458 A G 0.026106 1.2843e-05
4:86936468 G A 0.253701 3.6876e-05
4:86940532 T C 0.951924 5.6663e-05
4:86948280 T C 0.374949 -8.9046e-07
4:86948651 G A 0.029458 -3.1763e-05
4:86953409 A C 0.024483 1.6982e-05
4:86954452 A G 0.057791 -1.2232e-04
4:86956162 A G 0.035911 -3.0146e-05
4:86965421 C A 0.031987 -1.7624e-06
4:86965598 T C 0.054740 8.3751e-05
4:86966639 T C 0.545497 2.2617e-04
4:87001823 T C 0.915331 9.3724e-04
4:87011736 A G 0.256736 9.6325e-05
4:87018511 G A 0.073682 2.7536e-05
4:87028315 G A 0.036979 -1.3798e-05
4:87037989 G A 1.649962 2.2386e-05
4:87043066 G A 0.070024 -1.0474e-05
4:87046765 T C 0.177630 -2.5124e-05
4:87053165 T C 0.357961 4.7517e-05
4:87054481 C T 0.023642 -2.7555e-05
4:87078003 T C 0.069923 9.6239e-06
4:87082704 T C 0.030637 -1.7618e-05
4:87106739 C T 0.270287 -3.6192e-05
4:87107549 G A 0.063743 8.4034e-05
4:87107908 G A 1.369334 -1.3345e-05
4:87118998 G A 0.030361 7.2929e-05
4:87119224 C T 0.088817 2.2684e-05
4:87123959 C T 0.049832 3.2657e-05
4:87145582 G A 0.053987 3.7197e-05
4:87149539 G A 0.024054 -3.9903e-05
4:87154060 A G 0.085162 2.3930e-05
4:87168547 G T 0.073507 5.2851e-06
4:87168661 A G 0.419075 -2.8990e-05
4:87171314 T C 0.079768 -2.5918e-05
4:87177192 C T 0.084458 -1.6524e-05
4:87180901 C A 0.689518 -6.5756e-05
4:87183985 C T 0.113718 -3.3420e-06
4:87185974 G A 0.155381 -3.2485e-06
4:87195569 A G 0.168825 3.8286e-05
4:87197433 G T 0.241968 -1.4668e-05
4:87208709 A C 0.056512 1.9175e-05
4:87211471 T C 1.734936 1.9759e-05
4:87213183 C T 0.057904 1.1715e-04
4:87216407 A G 0.588461 -7.6315e-05
4:87221827 A G 0.224249 -6.6352e-06
4:87222763 T C 0.076168 -6.6488e-06
4:87228039 C T 1.359548 1.3739e-04
4:87228500 T C 0.028871 -4.6942e-06
4:87232434 A G 0.063737 -3.7975e-06
4:87238372 T C 0.033808 2.8851e-05
4:87240157 T C 0.730090 3.8444e-05
4:87247227 T G 0.047696 -1.7663e-04
4:87254832 C T 0.171616 1.3743e-06
4:87257829 A C 0.027482 -3.3820e-06
4:87260918 G A 1.571574 8.6473e-05
4:87266932 G A 1.573583 7.3769e-05
4:87270266 G A 0.085766 -7.2915e-05
4:87297698 C T 0.025366 3.8656e-05
4:87299599 T C 0.071527 -5.1318e-06
4:87307539 T C 0.048459 1.2244e-04
4:87308909 T C 0.091011 -4.3702e-05
4:87317207 G T 0.032925 -4.7709e-05
4:87340730 G A 0.380610 -3.7388e-05
4:87342840 A G 0.081141 6.9354e-06
4:87376522 T C 0.254938 7.7741e-05
4:87391315 G A 0.717574 8.9729e-05
4:87403431 A G 0.027913 -3.0010e-06
4:87406449 G A 0.749269 7.7831e-05
4:87413424 G A 1.756341 1.3330e-05
4:87429221 C T 0.069008 9.9387e-06
4:87446936 C T 0.061260 5.4649e-05
4:87471100 G A 0.046940 7.2972e-05
4:87472128 T C 0.591804 5.5518e-04
4:87485932 C T 0.035015 -6.2094e-05
4:87487023 T C 0.063419 7.3402e-05
4:87509973 C T 0.043743 1.2443e-06
4:87522951 C T 0.030426 9.9822e-05
4:87532242 A C 0.089336 -3.1326e-05
4:87544484 G A 0.050692 3.1200e-05
4:87568863 T C 0.035054 3.8272e-05
4:87595822 A G 0.271731 2.8127e-05
4:87605963 C T 0.107012 -6.2908e-05
4:87636556 A G 0.044873 -4.1737e-05
4:87639558 A G 0.020325 4.9396e-05
4:87684031 G A 1.479226 -2.6197e-05
4:87685796 G T 0.239407 -2.4209e-05
4:87690998 G A 0.351680 1.0191e-05
4:87692393 A G 0.238917 -1.6880e-05
4:87706506 G T 0.827323 9.0406e-06
4:87724970 A G 0.059462 -1.4945e-04
4:87730980 T C 0.033350 5.1910e-05
4:87736307 C A 0.237521 -4.4635e-06
4:87752188 C T 0.242604 -5.1784e-06
4:87753862 C T 0.127045 2.7399e-05
4:87754419 T C 0.291553 1.0593e-05
4:87759673 A G 0.152498 -1.8145e-05
4:87769929 C T 0.398156 -1.8078e-06
4:87770252 A G 0.105458 -3.8272e-04
4:87771621 A G 0.161970 -3.2154e-04
4:87791982 T C 0.219059 2.2652e-04
4:87793412 T C 0.059388 -2.6544e-05
4:87793546 C T 0.401185 1.0052e-05
4:87794169 C A 0.032058 6.0946e-05
4:87809020 G C 0.385063 2.3710e-05
4:87809025 C T 0.176358 -2.6958e-05
4:87829251 G A 0.180571 -2.4495e-05
4:87832601 A G 1.070368 4.2842e-07
4:87852108 T G 1.486334 5.9933e-05
4:87873164 G A 0.408504 1.2918e-04
4:87877291 G A 0.306610 7.8790e-05
4:87889179 C A 0.043986 -4.8810e-05
4:87889437 T G 0.338233 -3.9422e-05
4:87890167 G C 0.097983 -5.8993e-05
4:87891938 A G 0.122076 3.3174e-05
4:87894219 T G 0.091387 -1.3139e-04
4:87903043 C T 0.026729 9.2231e-05
4:87931615 A C 0.065369 -5.9236e-05
4:87939942 C T 0.044327 -5.3689e-05
4:87945401 T G 0.398903 -1.4984e-05
4:87958395 A G 1.095954 2.2181e-05
4:87960857 G A 0.387075 -1.2287e-05
4:87967235 T C 0.028936 2.8714e-05
4:87968780 C T 0.043876 -5.0847e-05
4:87968798 T A 0.402775 7.7107e-07
4:87970417 A G 0.223869 1.7013e-05
4:87979212 G A 0.489190 3.5103e-05
4:87980778 T C 0.038800 -4.3059e-05
4:87994020 T C 0.040280 5.5890e-06
4:87996745 A G 0.796732 2.5173e-05
4:87997748 T C 0.055003 -1.5559e-05
4:88000670 T G 1.973628 -7.4463e-05
4:88001475 G A 0.032772 3.8824e-05
4:88003327 G A 0.063601 -2.5938e-05
4:88007789 T C 0.038472 1.1865e-06
4:88014970 G C 0.077031 5.4416e-05
4:88030261 T G 1.185060 2.3933e-05
4:88046938 A G 0.402892 1.0736e-06
4:88058340 G C 0.435103 2.6892e-05
4:88061948 C T 0.128337 3.9688e-05
4:88064431 G A 0.788500 -3.9942e-05
4:88068599 C A 0.747425 -4.2840e-06
4:88072085 T C 0.417887 4.1777e-05
4:88080971 C T 0.243217 2.9935e-04
4:88102821 T C 0.230773 -2.1230e-04
4:88116518 G A 0.051114 3.0278e-05
4:88126218 T C 0.050069 4.0266e-05
4:88137926 C T 0.071988 -1.9869e-06
4:88145550 T C 0.066174 6.0778e-06
4:88150022 T C 0.049335 2.8723e-05
4:88151930 A C 0.230192 -2.3018e-04
4:88156939 C A 1.426505 1.2418e-05
4:88160018 G A 0.468284 -4.8627e-06
4:88186509 A G 0.865899 1.4884e-05
4:88186905 C T 1.979052 -2.6598e-05
4:88188514 A G 0.571691 -1.8664e-05
4:88194377 A G 0.083215 2.9685e-06
4:88196855 T A 0.695506 -5.7128e-05
4:88214273 A C 0.222448 -5.7276e-04
4:88217021 C T 0.058972 1.5791e-05
4:88221936 T G 0.297817 5.1470e-05
4:88231429 A G 0.128402 4.3599e-05
4:88244209 G A 0.031435 -6.7019e-05
4:88246200 C A 0.265058 4.9806e-05
4:88255498 A G 0.061491 4.0644e-06
4:88274573 C T 1.682088 -2.2337e-06
4:88274740 G T 0.344319 2.8925e-05
4:88280502 T C 1.156387 -5.7467e-06
4:88290265 A G 0.598913 7.1358e-05
4:88295123 A G 0.038037 -1.3661e-05
4:88301681 C T 0.030539 -4.7278e-05
4:88307252 G T 0.603817 -3.9895e-05
4:88334073 T C 1.233003 -1.1662e-05
4:88334640 G A 0.753420 -3.9693e-05
4:88342369 G A 0.760739 -5.0365e-05
4:88343290 C T 0.281887 6.5046e-05
4:88343526 A G 0.069680 -7.1463e-05
4:88348711 T C 0.159068 1.6346e-05
4:88356799 T C 0.315386 4.0346e-05
4:88364757 T C 0.065717 4.3200e-05
4:88368653 T G 0.540882 5.3657e-05
4:88368830 G A 0.688246 -1.6141e-04
4:88370633 T C 0.044412 3.6122e-05
4:88385170 T C 0.061205 -4.4713e-05
4:88385446 T C 0.831234 -1.6379e-06
4:88387194 T C 0.690122 -1.2995e-04
4:88400110 G A 1.187488 5.0935e-06
4:88403609 A G 0.069255 -5.5970e-05
4:88412806 C T 0.268521 6.6897e-05
4:88414201 G A 0.481673 -3.5150e-05
4:88416188 T G 0.706503 3.3103e-05
4:88425107 T G 0.044603 -3.9971e-05
4:88425239 G C 0.415015 -1.3751e-05
4:88433692 G T 0.030351 2.0810e-05
4:88438517 G A 0.097584 9.3407e-05
4:88442531 T C 0.046765 -6.6339e-05
4:88443344 C T 0.125179 3.0588e-06
4:88443470 C T 0.416297 -3.0850e-06
4:88448480 G T 0.404106 6.8688e-06
4:88451579 C A 0.894461 4.2165e-05
4:88462729 A G 0.664175 2.5220e-05
4:88466071 A G 0.918619 5.3068e-05
4:88468158 A G 0.050118 9.2923e-05
4:88468386 A G 0.433071 3.4433e-05
4:88470466 T C 0.123504 -1.0656e-04
4:88470526 C T 0.034032 2.3082e-05
4:88477684 A T 0.024067 5.4262e-06
4:88480342 C T 0.066603 4.9042e-06
4:88482482 G A 0.619721 -1.8578e-05
4:88489836 T C 0.068255 -2.1738e-05
4:88489929 C A 0.838719 1.4623e-05
4:88489957 A G 0.273140 4.0418e-05
4:88491716 A G 1.819614 1.8582e-06
4:88494059 G A 0.717766 -4.5412e-05
4:88501359 T C 0.071845 -9.7569e-06
4:88501530 T C 0.022272 1.0698e-04
4:88502342 G C 0.651033 5.4485e-05
4:88509540 C T 0.310894 -8.0830e-05
4:88514553 G A 0.154209 -2.5588e-05
4:88516117 C T 0.995255 9.1794e-06
4:88524746 G A 0.439215 -2.3054e-06
4:88533540 T A 0.106548 4.2294e-05
4:88539624 C T 0.040082 2.3407e-05
4:88539926 A G 0.090180 1.7383e-05
4:88541969 T C 0.546004 3.5066e-06
4:88542735 G A 0.657473 -5.4443e-06
4:88546861 T C 1.664928 1.1219e-05
4:88546931 A G 0.067823 3.5147e-05
4:88551862 A G 0.417803 -8.3489e-05
4:88552784 A G 1.715055 -7.9750e-06
4:88553414 A G 1.017871 -3.2524e-05
4:88583135 T A 0.559493 -1.7152e-05
4:88589404 G T 0.027638 -3.6332e-06
4:88590012 C T 0.544416 2.7155e-05
4:88591554 A G 0.041039 6.3126e-05
4:88615772 C T 0.413025 1.0332e-04
4:88618795 T C 0.048592 2.7036e-05
4:88639362 C T 0.033477 -2.6065e-05
4:88645113 T C 0.415573 -1.1279e-04
4:88645344 T C 1.030909 3.8287e-05
4:88650362 G A 0.027865 6.1985e-06
4:88687755 T G 0.639452 -3.5673e-05
4:88697969 G A 0.035914 -8.9065e-05
4:88698345 T C 0.585787 -9.4070e-06
4:88702946 T C 0.068106 5.8547e-06
4:88707290 A G 0.028076 -2.8395e-05
4:88710055 C T 0.028511 -1.1501e-05
4:88710784 A G 1.562749 -8.3930e-05
4:88720717 A C 0.035362 -1.0795e-04
4:88721670 A G 0.023243 6.7563e-06
4:88726187 T C 0.058940 -2.3660e-06
4:88728904 C A 0.396582 -7.2068e-05
4:88732746 G A 1.528048 -1.1866e-04
4:88732763 G A 0.460997 -3.6637e-05
4:88732911 T C 0.339626 -4.4394e-05
4:88732918 T A 0.626323 1.0586e-05
4:88742318 C T 1.549535 -1.2282e-04
4:88746701 G A 0.037862 -3.5373e-05
4:88749481 G A 0.032837 3.3454e-05
4:88750900 A C 0.551992 -1.0011e-05
4:88754060 T C 0.277470 -2.9501e-05
4:88755254 T C 0.464814 -1.6358e-05
4:88755828 C T 1.865504 -7.5122e-05
4:88756978 C T 1.486012 -5.1279e-05
4:88761269 A C 0.059121 5.4261e-05
4:88766969 G A 0.042565 -2.7565e-05
4:88767008 A G 0.329577 -4.7008e-06
4:88770998 T C 1.448800 -8.8664e-05
4:88774784 T C 0.047339 -4.0202e-05
4:88775208 C G 0.019942 1.1712e-05
4:88775243 C T 1.324332 -3.5027e-05
4:88775345 A G 0.280199 1.6807e-05
4:88782841 A G 1.276661 8.6060e-05
4:88789617 T C 0.147935 -6.9062e-05
4:88790118 A G 0.035898 1.9739e-05
4:88804197 G A 1.895656 -5.8549e-05
4:88814683 T G 0.333189 8.0772e-06
4:88815148 A G 0.333628 8.6509e-06
4:88822167 G C 0.050643 4.7102e-05
4:88830632 C T 1.074610 -1.3478e-04
4:88848294 G C 0.126020 8.3794e-05
4:88855724 C T 1.041588 -1.8073e-04
4:88858885 C T 0.384771 -1.5021e-05
4:88860123 G T 0.059349 1.7304e-05
4:88869086 T C 1.062208 -3.6861e-05
4:88878762 T C 0.070881 1.1145e-06
4:88895087 C T 0.032360 -9.2152e-06
4:88895115 G A 0.589565 -3.3675e-05
4:88896421 C T 0.969234 -4.8953e-06
4:88898941 T C 1.163826 5.3143e-06
4:88906436 A G 0.044593 6.2838e-06
4:88910113 C G 0.720343 -5.7924e-06
4:88915780 A G 0.103445 4.7697e-05
4:88919106 A G 0.961833 6.0088e-06
4:88924852 T G 0.022909 1.0649e-05
4:88927707 A G 0.515552 -3.9032e-05
4:88934955 G A 1.547179 -5.7951e-05
4:88940329 T C 0.046466 4.3953e-05
4:88957562 C T 0.677324 -3.0160e-05
4:88964957 T C 0.051640 4.4073e-05
4:88966000 A C 0.094484 1.8745e-05
4:88972051 A G 0.274286 3.2643e-05
4:88975684 T G 0.063237 3.4306e-05
4:88976251 C T 0.079959 -6.0651e-05
4:88998083 A G 0.672676 -5.5544e-05
4:88999267 G C 0.087882 1.0311e-04
4:89015857 T C 1.739895 1.5995e-06
4:89019615 T C 0.703987 -8.9870e-06
4:89020934 A G 0.196693 -8.0378e-06
4:89029252 C A 1.942518 1.5371e-05
4:89031991 T C 0.036440 -6.6830e-05
4:89033527 C T 0.597627 -1.3774e-05
4:89039622 C T 0.046534 -3.0372e-05
4:89042960 C T 0.035139 1.1936e-05
4:89050998 G A 0.762070 -5.6991e-06
4:89052323 T G 0.226985 -3.0537e-05
4:89056565 C A 0.050864 5.2971e-05
4:89059819 T C 0.333712 1.0248e-05
4:89064581 C A 1.071403 4.0258e-06
4:89068455 T G 0.936341 -1.4798e-05
4:89069510 A G 0.113913 1.2449e-05
4:89080351 G C 0.085198 -2.7728e-04
4:89080690 C T 0.217968 5.7577e-05
4:89083666 C T 0.935598 -9.0745e-06
4:89096641 A G 0.305828 1.2476e-05
4:89109510 T C 0.105146 -4.6823e-05
4:89113497 C T 0.512942 1.2305e-05
4:89117850 T C 0.333579 7.1088e-05
4:89126647 T C 0.928061 -4.4347e-05
4:89129484 A G 1.470433 -1.1519e-05
4:89133709 C T 0.028322 -6.3708e-05
4:89134495 T C 0.027407 3.9690e-05
4:89147624 A G 0.047190 4.3317e-06
4:89150387 T C 0.090222 1.0316e-05
4:89152027 T C 0.213626 6.9223e-05
4:89152063 T C 0.370727 -1.9374e-05
4:89168575 A G 0.181892 1.4775e-05
4:89171059 A C 0.906013 -3.4380e-06
4:89191346 C T 0.108376 -6.7261e-05
4:89199085 C T 0.044204 -2.6930e-05
4:89203670 G A 0.800191 4.3951e-05
4:89204093 T C 0.639624 3.0430e-06
4:89205660 T G 0.024833 -5.4474e-05
4:89206264 A C 0.050884 -1.7238e-04
4:89206661 A G 0.044317 7.2603e-05
4:89213828 G A 0.043113 -1.2598e-05
4:89216768 C T 0.138324 -1.7925e-05
4:89220529 C T 0.035369 -5.4571e-05
4:89220944 A T 0.138542 5.0637e-04
4:89222164 C T 0.173401 1.6079e-04
4:89225991 T C 0.039322 -2.7183e-06
4:89226422 C T 1.063282 3.5309e-05
4:89228383 C T 1.004366 6.4866e-05
4:89236735 C T 1.038547 -2.5529e-05
4:89239492 A G 0.549009 -9.5954e-05
4:89240254 A G 0.091527 -8.9121e-05
4:89240338 C T 0.029819 -1.7816e-04
4:89240476 A G 0.886752 -3.6580e-05
4:89244007 T C 1.818686 6.5451e-05
4:89246408 A G 0.021234 -7.5993e-07
4:89249061 C T 0.120518 2.1680e-05
4:89249372 G A 0.495227 -9.3321e-05
4:89249415 T C 0.020484 3.6726e-06
4:89252659 C T 0.082497 7.6573e-06
4:89253042 G A 0.895302 -1.3023e-05
4:89253794 G T 0.100995 -1.4933e-05
4:89255425 G C 0.248479 -4.4583e-06
4:89259893 G A 0.105964 -5.6772e-05
4:89261648 T C 0.093299 -5.2660e-05
4:89262060 G A 0.027829 9.8059e-06
4:89265308 C T 0.206926 -3.4571e-05
4:89269476 G C 0.115828 -2.6584e-05
4:89274921 T C 0.816255 -5.2876e-05
4:89283496 T C 0.547097 -5.3483e-05
4:89283562 A G 0.069079 -1.2653e-05
4:89284573 T G 0.143832 -3.0777e-05
4:89287096 A G 0.194674 -1.8334e-04
4:89288844 C T 0.080881 1.5625e-05
4:89297675 C G 0.084824 -7.7346e-05
4:89298713 A C 0.092011 -2.7621e-05
4:89300733 G A 1.093805 1.8006e-05
4:89302101 G A 0.082488 1.4761e-04
4:89303058 C T 0.049949 -2.2557e-07
4:89305284 C T 0.383239 3.8257e-06
4:89310367 G A 0.156864 -7.2693e-05
4:89311962 C T 0.166754 1.0568e-05
4:89313043 T C 0.491985 -3.6273e-05
4:89314635 G A 0.104867 8.0783e-05
4:89317868 C T 0.109112 -1.8326e-05
4:89319296 C T 0.280368 -2.0941e-04
4:89319962 G A 0.165722 -1.8965e-05
4:89323214 C T 0.493896 -4.8042e-05
4:89323743 A G 0.022759 -2.2822e-05
4:89339543 A G 0.097051 -1.3541e-05
4:89373832 A G 0.053487 8.4550e-05
4:89387564 C T 0.092290 -2.0425e-05
4:89388622 G A 0.021824 1.6591e-05
4:89391771 T C 0.047508 -8.4317e-06
4:89397091 G A 0.632156 -3.4311e-05
4:89401340 T C 0.073137 -3.0165e-05
4:89420956 T G 0.235995 8.2034e-06
4:89421086 G A 0.192259 8.1129e-06
4:89423244 T C 0.294049 -2.0813e-05
4:89423800 A G 0.086012 1.2383e-04
4:89423951 C T 0.257849 9.0622e-05
4:89427553 G A 0.261530 -5.9156e-06
4:89439617 T C 0.047995 9.2038e-05
4:89441779 G A 1.804742 4.1509e-04
4:89445036 T C 0.038848 2.4382e-05
4:89451509 C A 0.435989 3.2111e-05
4:89468618 G A 0.020221 2.2168e-06
4:89470295 C A 0.315062 1.9938e-05
4:89482021 C T 0.531748 -2.8223e-05
4:89489350 T C 0.078499 9.3303e-06
4:89498363 A C 0.045626 1.4209e-05
4:89500973 A G 0.127483 -7.0425e-05
4:89501036 A G 0.103712 -2.3479e-05
4:89501852 G A 0.059164 1.0792e-04
4:89522621 T G 0.148727 -3.0583e-05
4:89524695 G A 0.389338 -8.3770e-06
4:89525665 C G 0.067005 4.9727e-05
4:89532134 T C 0.047067 2.7758e-05
4:89533004 C G 0.592587 5.1322e-05
4:89539167 G A 0.125169 2.5152e-04
4:89553625 C T 0.092342 -2.0732e-05
4:89570216 C T 0.060403 -8.2043e-05
4:89572715 A G 0.021016 -8.0490e-05
4:89577214 T A 0.496649 -2.1537e-05
4:89583183 G A 0.052594 -6.0804e-07
4:89589871 A G 0.037044 6.4625e-05
4:89598491 G A 0.083688 -2.7167e-05
4:89602244 A G 0.033029 -3.9814e-05
4:89608225 T C 0.337961 -3.1459e-06
4:89618837 C T 0.737451 -6.3833e-06
4:89619463 T C 0.052747 -2.3367e-06
4:89625427 C G 0.325468 -1.1184e-04
4:89629000 G A 0.421802 2.5574e-05
4:89637879 G A 0.275889 1.2119e-05
4:89638860 T C 0.037485 9.4301e-05
4:89639141 C T 0.030205 1.2199e-04
4:89641915 A G 0.085162 4.6618e-05
4:89642993 C G 0.057372 -2.2777e-05
4:89643173 G T 0.057378 -2.9080e-05
4:89645562 A T 0.077606 2.4884e-05
4:89646537 A G 0.307976 -1.7070e-04
4:89647070 T C 0.591282 3.0818e-06
4:89647980 T C 0.037826 -3.2387e-06
4:89648470 C A 0.059219 7.9290e-05
4:89649659 G A 0.678044 -5.8476e-06
4:89652957 T C 0.080141 -2.1651e-05
4:89654658 A G 0.038647 -8.9532e-06
4:89656988 G A 0.038543 -1.3863e-05
4:89657456 T C 0.161892 1.3436e-04
4:89658120 G A 0.108158 9.0561e-06
4:89661962 A G 1.896610 -8.8198e-06
4:89667311 T C 0.020994 1.4933e-05
4:89668859 T C 0.354251 -2.2785e-04
4:89670155 T C 0.575202 -7.4001e-06
4:89673726 C A 0.040121 -1.1090e-05
4:89677377 G A 1.269371 2.9427e-05
4:89677537 C T 1.429101 1.3544e-04
4:89682729 T C 0.161632 1.1704e-04
4:89683716 T G 0.058790 6.6498e-05
4:89684474 T C 0.067220 -6.5094e-05
4:89686967 C G 1.919551 3.5469e-05
4:89690277 G A 0.059848 6.5553e-05
4:89694336 C T 0.060053 7.6658e-05
4:89697212 A G 0.060050 7.3725e-05
4:89697577 C G 0.061673 4.3835e-05
4:89698493 T G 0.059183 6.9933e-05
4:89702564 G C 0.992171 -1.2196e-05
4:89710123 C T 0.054139 -1.1111e-04
4:89712158 C T 1.856882 -3.2977e-05
4:89714361 T G 0.182496 -3.2136e-05
4:89719368 T C 0.923670 7.5296e-05
4:89727597 T C 0.136763 5.5006e-05
4:89727979 C T 0.149107 -6.1248e-05
4:89730403 A G 0.126059 -2.7753e-05
4:89730899 C T 0.099826 7.6368e-05
4:89736306 C A 0.031971 -3.5648e-05
4:89737659 G T 0.073416 4.5694e-05
4:89740128 A G 0.905870 6.6440e-05
4:89741269 A G 0.897201 6.9451e-05
4:89742179 T C 0.795112 2.6039e-05
4:89743821 T G 0.392100 -5.7215e-05
4:89744242 C T 0.209929 -2.8229e-05
4:89751858 T C 0.560739 -9.8463e-05
4:89752276 A G 0.426174 -6.1141e-04
4:89756075 T C 0.050105 4.6221e-05
4:89756339 T C 0.028501 -2.0702e-05
4:89759453 A C 0.087077 6.6383e-05
4:89760417 A G 0.085649 4.5285e-05
4:89761707 A G 0.094386 3.4367e-05
4:89764571 C T 0.092465 7.2262e-05
4:89767663 C T 0.085396 6.0938e-05
4:89768744 C T 0.089161 5.6740e-05
4:89769763 A G 0.051289 -5.2249e-05
4:89770014 C T 0.050179 3.4357e-05
4:89773699 C A 0.085367 7.2693e-05
4:89776246 T C 1.149022 -3.8105e-05
4:89777061 C G 0.084824 6.6111e-05
4:89777081 G A 0.716227 1.5638e-05
4:89778210 A C 0.111560 -1.8926e-04
4:89780985 C T 0.446099 1.9349e-05
4:89786473 C T 0.085220 5.7137e-05
4:89789655 T C 0.085701 4.3113e-05
4:89791075 G A 0.276012 2.4459e-05
4:89798850 C T 0.050212 3.8962e-05
4:89800954 A G 0.117811 -2.5313e-05
4:89830295 T A 0.046794 7.9124e-06
4:89831188 C T 0.077294 1.7793e-04
4:89835453 A C 0.427634 7.8045e-06
4:89835762 G T 0.192587 -1.8268e-04
4:89847655 G A 0.495480 1.1786e-05
4:89852629 C G 0.045807 7.1276e-05
4:89854994 A G 1.146263 4.9468e-05
4:89855138 A G 0.317386 1.9978e-06
4:89860847 T C 1.577445 1.1282e-04
4:89864676 G C 0.055967 1.5084e-05
4:89870964 T C 0.812951 1.3879e-05
4:89875694 G A 0.448936 -8.5560e-06
4:89876109 G A 0.078395 -5.0103e-05
4:89877725 C T 0.096032 4.8295e-05
4:89883979 T C 1.019186 3.1505e-05
4:89884878 T C 0.047047 8.1607e-05
4:89886921 C A 0.049796 1.5355e-06
4:89888067 G A 0.097733 4.7948e-05
4:89896036 A G 0.677700 5.6862e-05
4:89900659 C T 0.023954 1.9124e-05
4:89906598 T C 0.198199 1.2911e-05
4:89906750 C A 0.683000 6.0131e-05
4:89908727 C T 1.301810 -6.3010e-06
4:89911572 A G 0.081046 -4.1788e-05
4:89917987 A G 1.300742 -1.0178e-05
4:89922845 A G 0.020971 -4.6375e-06
4:89931611 G A 0.047855 -3.3295e-05
4:89933514 G A 0.060608 -1.3360e-05
4:89941158 T C 0.073380 -1.0507e-04
4:89941889 T C 0.049378 4.7961e-05
4:89961779 T G 1.181947 -5.4133e-05
4:89973243 A G 0.535202 -4.7992e-06
4:89974492 T C 0.039848 1.9475e-05
4:89975482 A G 1.925306 1.1246e-05
4:89989649 G A 0.029608 3.0516e-06
4:89993666 C T 1.788416 3.4771e-05
4:89996723 A C 1.715516 1.0104e-04
4:90013105 A C 0.020341 -1.1561e-04
4:90029309 G T 0.030286 6.3654e-06
4:90033761 C T 0.046291 -5.1375e-07
4:90034686 G A 0.455999 -1.6032e-05
4:90035549 G A 0.359201 -1.6905e-06
4:90036718 C G 1.905231 -5.0109e-05
4:90036774 C T 0.894127 3.1245e-05
4:90038053 C T 0.154303 1.6810e-04
4:90041999 G A 0.059485 6.4675e-05
4:90051294 G T 0.493607 1.6310e-05
4:90058353 G C 0.048053 -2.0013e-05
4:90062124 C A 1.782966 6.2238e-05
4:90062555 T C 0.083494 2.4927e-05
4:90066671 C G 0.151155 8.9180e-05
4:90071697 T C 0.232221 3.0587e-05
4:90075421 T C 0.823152 1.2517e-05
4:90076233 T A 0.727474 -7.9112e-06
4:90076334 C T 0.242182 -2.7530e-05
4:90082942 T G 0.068839 5.6645e-05
4:90084337 G C 0.148237 -8.6052e-05
4:90084840 C T 0.059800 -3.6549e-05
4:90085866 C T 0.562940 2.7695e-04
4:90087114 G A 1.736623 5.0349e-05
4:90094233 G A 0.179987 -1.4461e-04
4:90094287 T C 1.196806 -1.4643e-05
4:90094565 C T 0.347825 -1.3422e-04
4:90104537 A G 0.268995 1.9125e-04
4:90124852 T C 0.224944 4.1694e-05
4:90126028 C T 0.068492 -2.5244e-05
4:90126190 A G 0.265038 -8.2087e-05
4:90127106 A G 0.056518 5.3203e-05
4:90127565 A G 0.042987 -9.7544e-05
4:90131687 T C 0.024707 1.9036e-04
4:90135361 C T 0.034869 -3.5804e-05
4:90135384 T C 0.039650 -5.7888e-05
4:90135417 G A 0.060910 -4.2985e-06
4:90139073 G T 0.376913 1.5267e-05
4:90141560 C T 0.132991 -1.7624e-05
4:90143990 A G 1.091160 3.0796e-05
4:90150963 T G 0.053409 -3.8692e-05
4:90151072 T G 0.436197 4.0223e-05
4:90155004 A G 0.061591 -2.9519e-05
4:90159109 T C 0.045369 1.2479e-05
4:90166921 G A 0.777358 4.1208e-05
4:90167445 G T 0.194401 -4.4893e-05
4:90168825 C T 0.835031 -5.8158e-05
4:90168882 A G 0.671822 6.0495e-05
4:90169925 G A 1.085467 -5.6352e-06
4:90171147 C G 0.073150 -3.1125e-06
4:90173451 C T 1.075798 -9.6807e-06
4:90183854 A G 0.031653 2.5717e-07
4:90184457 C A 0.864019 1.1260e-05
4:90185078 A G 0.174544 -3.5941e-05
4:90189122 A G 0.165949 -1.7937e-04
4:90190852 G T 0.154189 3.3722e-05
4:90194160 G A 0.261861 -1.1130e-05
4:90195325 T C 0.047093 -7.3880e-05
4:90205253 A C 1.199864 -1.1687e-05
4:90209159 T C 1.650832 -3.3954e-05
4:90212306 T C 0.073782 9.4662e-05
4:90217560 A G 0.029098 -3.0876e-05
4:90224246 C T 0.074273 -2.0920e-05
4:90225835 C T 1.526711 -3.0259e-05
4:90228233 C T 0.131859 -4.3097e-05
4:90228697 A G 0.652873 2.7904e-05
4:90231536 A G 0.116587 -6.4566e-05
4:90231834 G A 1.949753 -8.7504e-05
4:90232075 G A 0.046232 -2.5010e-06
4:90232919 T G 1.947455 -8.1970e-05
4:90233236 A G 0.131989 2.2807e-05
4:90236017 A C 0.137260 2.1042e-05
4:90238073 A G 0.403509 -1.2711e-05
4:90238092 A G 0.235969 -3.7819e-05
4:90241749 T C 0.073422 -8.8990e-05
4:90250200 G A 0.175683 7.9235e-06
4:90260691 A G 0.089833 1.6867e-04
4:90261336 G A 0.028903 -2.6620e-06
4:90271485 C T 1.203054 1.7242e-06
4:90273016 T C 1.434454 1.0163e-05
4:90273098 C A 1.073276 -2.9381e-05
4:90278723 G A 0.099064 5.4973e-05
4:90278921 C T 0.065496 1.2049e-05
4:90289577 A G 0.112047 4.8455e-05
4:90295299 C T 0.671244 -1.4582e-05
4:90304023 C A 0.206871 4.0340e-05
4:90304608 G T 0.473584 -7.3899e-05
4:90308316 A T 0.110034 4.6059e-05
4:90320570 G A 0.025885 -8.7522e-05
4:90325122 C T 0.253704 -7.7911e-06
4:90334048 A G 0.076437 -6.7451e-05
4:90336018 G A 0.204580 2.0760e-05
4:90342772 G A 0.036190 6.5949e-05
4:90343792 A C 0.038822 6.6608e-05
4:90350508 C T 0.022847 -7.8109e-05
4:90368433 A G 0.245538 4.0085e-05
4:90368545 A G 0.070060 3.9047e-05
4:90371719 A G 1.244889 3.6368e-05
4:90375457 A G 1.384404 1.7872e-05
4:90389097 C T 0.042451 7.9504e-05
4:90391302 C T 0.737153 1.7991e-06
4:90393645 G A 1.041396 6.1999e-05
4:90400092 A G 0.077132 1.0821e-05
4:90404263 G A 0.327795 1.4268e-04
4:90404917 A C 0.175913 5.7654e-05
4:90405899 C T 0.123407 -3.6060e-04
4:90421700 A G 1.728434 1.5730e-05
4:90426646 G A 0.160149 7.3814e-05
4:90431371 G A 1.463844 3.8015e-04
4:90432177 T C 0.133277 5.6381e-05
4:90435999 G A 0.037105 -2.5855e-05
4:90441186 G A 0.658930 7.0247e-05
4:90442287 C A 1.825047 5.2861e-05
4:90446671 A G 0.172885 1.2594e-05
4:90450579 C T 0.139694 -1.0962e-04
4:90452280 C A 0.125270 -1.6200e-04
4:90454761 C G 0.084701 -5.0540e-05
4:90460797 A C 0.085886 1.0756e-03
4:90462267 A G 0.639024 7.1162e-05
4:90480831 G A 0.698411 -5.9459e-05
4:90489660 G T 0.151090 8.2294e-06
4:90493172 A G 1.584690 9.6746e-05
4:90495645 G A 0.023301 -9.7719e-05
4:90503603 A G 0.110359 3.5282e-06
4:90518679 G A 0.113043 8.6972e-04
4:90519452 A G 0.327048 2.0164e-05
4:90527742 A G 0.072322 1.1775e-04
4:90528218 G T 0.147383 1.5509e-04
4:90535407 C T 0.025710 1.9907e-05
4:90538467 G A 0.087986 -6.1847e-05
4:90540194 G A 0.037187 4.3017e-05
4:90543139 G A 0.069466 -2.7060e-05
4:90546486 C T 0.041854 3.2780e-05
4:90547735 C T 0.063915 -1.9676e-06
4:90551872 A G 0.054425 6.3448e-05
4:90558920 C A 0.020305 5.9030e-05
4:90565218 T C 0.149850 6.3595e-05
4:90574806 A C 0.134394 5.4132e-05
4:90578511 A C 0.450841 -3.8798e-05
4:90579174 A G 0.029202 3.8200e-05
4:90592551 C T 0.132917 -6.1711e-05
4:90606518 G T 0.264224 -9.0878e-05
4:90606636 C T 0.145257 3.1152e-05
4:90621871 C T 0.103260 -1.0997e-04
4:90624853 A G 0.142070 -9.2341e-06
4:90625419 C T 0.231864 -5.9410e-05
4:90628267 T C 0.105305 -5.9666e-04
4:90634212 A G 0.037226 5.8492e-05
4:90635286 G A 0.130791 1.3692e-03
4:90636191 T C 0.046508 1.4287e-05
4:90639515 T G 0.144384 3.6221e-05
4:90641048 A G 0.110018 -8.4870e-04
4:90643123 T C 1.414567 2.7020e-05
4:90644960 T C 0.134309 -1.9669e-05
4:90653134 T C 0.161356 -1.1473e-05
4:90655798 T C 0.027102 7.3125e-06
4:90666041 T C 1.269173 1.3540e-05
4:90672960 C T 0.100829 -5.4959e-06
4:90675980 T C 0.020195 8.3219e-06
4:90678541 A G 1.094091 1.7160e-04
4:90684123 G A 0.135393 3.6242e-05
4:90688685 T C 0.021753 4.7953e-05
4:90693074 T A 0.049326 2.7207e-05
4:90717016 G A 1.583229 3.1335e-05
4:90727315 C T 0.023960 9.2853e-05
4:90733669 G A 0.054344 -6.1413e-06
4:90741803 G A 0.116815 -1.7056e-04
4:90751109 G T 0.550499 -1.2794e-04
4:90753339 T A 0.109888 -3.0469e-05
4:90755239 A G 0.073091 -1.1433e-04
4:90761946 A G 1.010893 2.5059e-04
4:90781349 T C 0.050871 1.2689e-04
4:90783392 C T 0.111414 -1.2666e-04
4:90784640 C T 0.075918 -1.8901e-04
4:90788943 A G 0.128178 -1.7419e-05
4:90795804 A C 0.747653 2.2733e-04
4:90797301 G A 0.144193 6.1942e-05
4:90799451 A G 0.093646 3.5978e-06
4:90799996 G A 0.068281 1.0693e-05
4:90804532 T C 0.080147 -5.2013e-05
4:90814587 C A 0.067852 1.2264e-05
4:90816294 G A 0.122293 2.6904e-05
4:90816581 G A 0.028446 5.6806e-05
4:90820809 T C 0.351203 -4.0722e-05
4:90827466 C A 0.146124 9.5183e-05
4:90828422 T G 0.020416 4.1700e-05
4:90833372 G A 1.124773 1.1786e-04
4:90838854 C T 0.097071 8.7115e-06
4:90842840 G A 0.154300 1.9312e-04
4:90857479 A G 0.110505 2.0764e-05
4:90862372 A G 0.796306 2.2417e-04
4:90878522 T C 0.806524 1.2031e-05
4:90891765 A G 0.032792 1.0569e-05
4:90892500 C T 0.030039 4.8193e-05
4:90897485 C T 0.046252 7.5601e-05
4:90912225 T C 1.172427 5.3747e-05
4:90916437 T C 1.238988 1.7261e-04
4:90924478 C T 0.187871 1.9248e-05
4:90938650 G A 0.051448 6.7615e-06
4:90939863 T C 0.083465 -9.6577e-05
4:90963661 C A 0.029410 -5.4221e-05
4:90968156 A G 1.298363 1.2290e-04
4:90981782 C T 0.095344 -2.1040e-05
4:90983475 A G 0.797121 1.4015e-05
4:90986460 T G 0.062176 -9.7437e-06
4:91000885 G A 0.078112 -2.1390e-05
4:91003617 G T 0.096749 4.6384e-05
4:91010920 C A 0.304176 9.0627e-05
4:91011963 T C 0.030043 -5.2926e-06
4:91021009 G A 0.118145 -4.5731e-05
4:91039547 C T 0.109820 -1.9189e-05
4:91054413 C A 0.043821 -1.5285e-06
4:91057794 G A 0.108583 -4.4203e-05
4:91065984 T C 0.063711 3.9154e-05
4:91068816 A G 0.051085 1.6799e-05
4:91080598 G A 0.308665 1.1173e-04
4:91083286 A C 0.077823 -1.0003e-04
4:91084417 A G 0.025317 -9.4033e-05
4:91087140 A G 0.293234 7.8996e-05
4:91091035 G A 0.811967 2.6648e-05
4:91094777 G C 0.025255 6.5374e-05
4:91097603 C T 0.095402 5.9406e-05
4:91111180 T C 0.091826 1.2258e-05
4:91112543 T C 0.026953 -4.9383e-05
4:91116462 A G 0.272033 2.3820e-05
4:91117476 T C 0.994349 1.9655e-05
4:91121751 T C 0.050536 1.5589e-05
4:91142343 T G 0.022269 1.0317e-05
4:91154964 G T 0.059560 -7.2225e-06
4:91156917 G A 0.209354 -3.1754e-05
4:91184727 T A 0.075645 -4.6354e-05
4:91185595 C T 0.026771 -2.7238e-05
4:91196261 G A 0.032425 -1.5361e-06
4:91209364 A G 0.035664 -3.1552e-05
4:91230579 A G 0.210636 -9.7725e-06
4:91237236 T G 1.033850 9.5544e-05
4:91239860 A C 0.087830 4.0185e-05
4:91260072 T C 0.443850 4.3240e-05
4:91262317 T G 0.133313 -3.0799e-06
4:91271162 A G 0.051166 4.4896e-05
4:91272753 C A 1.941434 -1.6480e-05
4:91273859 A G 0.589776 3.8397e-05
4:91280571 A G 1.031341 9.9766e-05
4:91285394 G C 0.224512 3.6486e-07
4:91287263 C T 0.872705 5.9775e-05
4:91300802 C T 0.609072 4.8057e-05
4:91307991 G A 0.058433 -3.8234e-06
4:91310874 A G 0.242367 -8.5274e-06
4:91311288 T C 0.079313 -2.4182e-05
4:91315576 T G 0.055902 -4.4235e-05
4:91320056 A C 0.110995 1.6782e-04
4:91321314 T C 0.106431 7.5004e-05
4:91323430 T C 0.080206 -6.8078e-06
4:91342871 C T 0.107973 -2.7151e-06
4:91349233 G A 0.100339 1.1955e-04
4:91352724 A G 0.081082 -2.6767e-05
4:91353305 C T 0.031860 -8.7221e-05
4:91354490 C T 0.037933 1.6588e-05
4:91367434 A G 0.117366 3.3471e-05
4:91371993 C T 1.798896 1.1342e-05
4:91378885 T C 0.092773 -1.4718e-05
4:91379066 A G 0.036943 -5.5531e-05
4:91380550 T C 0.129220 3.3205e-05
4:91381614 A G 0.098174 1.0059e-04
4:91383126 G A 0.095078 1.7855e-04
4:91392755 G C 0.049433 -4.6634e-05
4:91401743 G A 0.075892 3.1613e-05
4:91419181 A C 0.045243 -1.1025e-04
4:91428124 A G 0.267852 6.8052e-05
4:91429013 G A 0.131651 2.7809e-05
4:91469566 A G 0.203155 4.5099e-05
4:91469681 G C 0.079196 2.2704e-05
4:91470815 A C 0.335254 -5.6663e-06
4:91480205 A G 0.620260 2.2451e-05
4:91491240 T C 0.046937 -1.9648e-04
4:91493925 C T 0.090277 5.2979e-05
4:91500710 G A 0.097817 6.8993e-05
4:91500816 A C 0.593460 -1.5203e-05
4:91515842 A G 0.548688 3.5495e-05
4:91518471 G A 0.033178 9.1787e-05
4:91529269 A G 0.148870 4.3105e-05
4:91530200 G A 0.109947 5.9398e-05
4:91533882 G A 1.954397 5.6782e-05
4:91545825 G A 0.660348 3.3988e-05
4:91558946 C G 0.106801 -1.3726e-05
4:91566727 C A 1.070530 -2.6446e-05
4:91566875 C T 0.580827 -3.7714e-05
4:91567112 A G 0.275795 2.9337e-05
4:91567664 G A 1.193064 -1.9698e-05
4:91594907 C T 0.373784 2.6734e-05
4:91595515 G A 0.914036 -3.9850e-06
4:91603696 C T 0.045804 -5.7747e-05
4:91603858 C T 0.027855 -4.7572e-06
4:91607686 C T 0.038796 2.9346e-05
4:91611732 A G 0.088460 -4.5369e-07
4:91611823 G A 0.359840 -1.5097e-05
4:91619082 A G 0.034483 -5.1083e-05
4:91619360 A G 0.084620 -1.0180e-05
4:91620835 G A 1.954861 -6.4504e-06
4:91641101 T C 0.125023 -8.2369e-06
4:91648364 G C 0.055512 1.2474e-06
4:91650030 T C 0.300625 4.0918e-05
4:91654081 C G 0.096321 -7.6518e-05
4:91660639 C T 1.184706 1.6943e-05
4:91668437 A G 0.145075 3.7318e-05
4:91671916 G A 0.085691 -4.9740e-06
4:91672274 G A 0.051328 -8.7514e-07
4:91692287 G A 1.153372 2.9447e-05
4:91693100 G T 0.026489 8.0478e-06
4:91695628 A G 0.087798 -1.9635e-05
4:91696248 T G 0.022685 -3.6225e-05
4:91705360 G A 0.519035 -2.5863e-05
4:91708085 A G 0.103806 2.8102e-06
4:91732715 A G 0.648550 9.9629e-06
4:91735970 G C 0.029137 -4.4554e-05
4:91743349 A G 0.137214 5.4563e-05
4:91743473 G A 0.028585 -2.7750e-05
4:91750388 C G 0.037849 1.3430e-04
4:91750515 G A 0.189357 3.6498e-05
4:91765642 A C 0.113997 -7.0819e-06
4:91766176 C T 1.279157 2.4619e-05
4:91771839 A G 0.182038 -4.8786e-05
4:91775468 G A 0.449978 -1.4715e-05
4:91777742 T C 0.026774 -3.9943e-05
4:91783281 A G 0.068216 -7.3197e-05
4:91786673 A G 0.053088 -5.0337e-05
4:91786842 G A 0.056281 4.1544e-05
4:91796781 G A 0.021166 -2.6413e-06
4:91797591 T C 0.471757 7.7036e-06
4:91800890 A G 0.041620 -5.6834e-07
4:91802008 A G 0.130035 1.0426e-05
4:91802628 C T 0.031711 2.3947e-05
4:91803299 A G 0.052896 1.3812e-05
4:91804227 A C 0.168091 5.0534e-06
4:91807173 C T 0.045973 -9.5667e-05
4:91810402 T C 0.052604 1.5555e-05
4:91825885 C T 0.090634 7.5534e-05
4:91825943 C G 0.149999 -2.3329e-05
4:91826279 G A 0.144225 5.7340e-06
4:91827278 T C 0.085620 4.9770e-05
4:91829443 A G 0.125267 -2.3288e-05
4:91843941 C T 0.026456 5.7071e-05
4:91844237 G A 0.617592 -3.5534e-05
4:91849955 G A 0.788676 -2.0734e-05
4:91850187 T C 0.021552 2.4390e-05
4:91852652 A C 0.084961 7.5282e-05
4:91860285 A C 0.174823 -6.3292e-05
4:91860476 A G 0.054568 -3.6617e-05
4:91860898 G A 1.602350 2.3826e-05
4:91868376 C T 0.861036 1.9752e-05
4:91870980 G A 0.070709 1.4158e-04
4:91884704 G A 1.657210 -1.8870e-05
4:91887136 G A 0.103270 2.0589e-05
4:91892813 T C 0.580117 1.0064e-05
4:91912127 A G 0.046521 6.6472e-06
4:91928280 C T 0.020695 -2.7528e-05
4:91938387 G A 0.720914 1.2868e-05
4:91938660 G A 0.192687 1.5632e-05
4:91942042 A G 0.844029 5.1067e-06
4:91955831 T C 0.859462 1.6997e-05
4:91962630 A G 0.245343 -9.3167e-05
4:91963679 C T 0.866710 1.9525e-05
4:91976983 T G 0.095600 5.1509e-05
4:91978863 G A 0.047979 3.7317e-05
4:91983441 C T 0.344731 -3.5202e-05
4:91989438 A C 0.041688 3.0159e-05
4:91995200 G A 0.301076 -1.4099e-04
4:91997552 G A 1.237118 -3.9914e-05
4:92005668 A G 0.132174 -1.6668e-05
4:92032464 T G 0.048511 4.3563e-05
4:92033140 G T 1.959136 -5.8038e-05
4:92035550 G A 0.779422 4.7919e-05
4:92045602 T C 0.043152 3.5590e-06
4:92049075 G T 0.129197 -1.4100e-05
4:92049866 A G 0.024970 3.4382e-05
4:92050235 T C 0.065834 -1.9658e-05
4:92056788 C T 1.561746 1.8411e-04
4:92057269 G A 0.095587 1.4586e-05
4:92061927 G T 1.553566 2.1106e-04
4:92093771 T C 0.099427 -2.6259e-05
4:92107634 T C 0.032003 1.1462e-05
4:92109142 T C 0.140840 2.2076e-04
4:92113737 C T 0.034759 -5.8941e-06
4:92114869 G C 0.158841 -4.0051e-05
4:92114903 G A 0.461497 6.9263e-06
4:92123050 G A 0.055622 -3.4097e-04
4:92123664 A C 0.028154 -1.3994e-04
4:92138094 A G 1.068907 6.4189e-05
4:92139760 A G 0.050793 3.5263e-05
4:92159830 G A 0.310430 6.5637e-05
4:92165278 G A 0.046174 9.9175e-06
4:92169063 T C 0.334293 -6.8624e-06
4:92170113 A G 0.959850 5.8051e-05
4:92172833 A G 0.227037 -2.1339e-06
4:92172901 C T 1.963988 -5.9245e-05
4:92173064 C G 0.023525 6.1152e-05
4:92175257 G A 0.051513 3.8230e-05
4:92186516 G A 0.060423 -2.8420e-05
4:92187355 T C 0.339743 1.1168e-06
4:92200981 T C 0.532485 -4.5607e-05
4:92201568 A C 0.564865 1.6475e-05
4:92202759 A G 0.086580 6.4889e-06
4:92206349 A G 0.025885 1.6853e-05
4:92207704 T G 0.037930 2.9293e-05
4:92207853 G A 0.039303 -2.6489e-05
4:92218323 G A 0.368179 1.5903e-05
4:92218819 G C 0.025456 -1.1423e-05
4:92219626 G T 0.049423 -3.1845e-06
4:92221923 G A 0.619647 2.1856e-05
4:92224563 A G 0.169081 1.8503e-05
4:92231455 A C 0.061205 -3.9655e-06
4:92236546 G T 1.610211 2.7496e-05
4:92241587 C T 0.116315 1.3190e-05
4:92246344 A G 1.434285 -1.3120e-05
4:92246522 A G 0.039968 5.8333e-06
4:92252317 A G 0.233590 1.1360e-04
4:92255380 G A 0.065610 -4.3010e-07
4:92258655 C T 0.064548 -6.1800e-06
4:92293066 A G 0.280511 -4.0082e-05
4:92304224 G A 1.419708 -1.7170e-05
4:92313773 C T 0.040254 -3.1624e-05
4:92313959 A G 0.089992 1.1115e-05
4:92333704 T C 0.047953 6.0839e-05
4:92355540 G T 0.046648 4.7537e-05
4:92356118 T C 0.228060 -5.2242e-05
4:92356258 G A 0.076882 -7.2580e-05
4:92368346 A G 1.582083 -1.1610e-05
4:92368394 C T 1.354371 9.7046e-06
4:92374292 G T 0.276356 4.7957e-05
4:92376691 T C 0.229475 -6.8468e-05
4:92377632 C T 1.597647 -1.1195e-05
4:92382457 G A 0.039816 -2.3132e-05
4:92411020 G A 0.269469 3.0872e-05
4:92413131 A G 1.482114 -1.3310e-05
4:92431729 T C 1.102877 -1.0464e-05
4:92458023 G T 0.064418 6.8369e-05
4:92483806 G A 0.270462 -2.0655e-05
4:92492891 T G 0.062172 9.9697e-08
4:92496185 A G 0.062185 -3.1179e-05
4:92508019 T C 0.114968 -6.9696e-07
4:92513275 A G 0.215998 -9.0142e-06
4:92521201 A G 0.061153 5.7752e-05
4:92523999 T C 0.286493 -5.3004e-06
4:92541767 A G 0.091202 -2.1841e-05
4:92551065 A G 0.952216 -2.3058e-05
4:92551698 G A 0.046067 2.5131e-05
4:92554640 G A 0.069862 2.1578e-05
4:92564912 T C 0.059952 4.9261e-05
4:92565559 C T 1.886473 -3.3734e-05
4:92584941 A G 0.037420 2.0064e-05
4:92604740 A G 0.086967 2.2221e-05
4:92609135 C T 1.260364 -1.7236e-05
4:92615870 G T 0.024853 1.6376e-05
4:92625531 G T 0.774401 3.1905e-05
4:92629720 G A 0.338003 6.5945e-05
4:92632030 G A 0.071592 3.9925e-05
4:92649831 C A 1.374277 -5.4652e-05
4:92653893 G T 0.079190 -1.5245e-05
4:92663348 G A 0.135630 -1.6142e-05
4:92666216 A C 1.625564 -4.0359e-05
4:92668180 G A 0.143819 1.6173e-05
4:92677376 A G 0.405190 9.6431e-06
4:92682184 G C 0.676408 -1.0841e-04
4:92682524 T G 0.158568 -1.0160e-05
4:92684703 C T 0.893611 -8.7099e-05
4:92684978 A G 0.083036 1.9140e-04
4:92685286 C T 1.539402 -1.9300e-05
4:92690410 C T 0.219202 -2.4569e-05
4:92690572 A G 0.393694 4.7375e-06
4:92696449 A G 0.136812 6.5979e-05
4:92697953 A C 0.027910 2.8150e-05
4:92698676 T G 0.104341 4.3071e-05
4:92706489 A G 1.960902 -4.4213e-06
4:92720480 G A 0.755338 -2.0500e-04
4:92722614 C T 0.770210 6.9951e-05
4:92725765 C T 0.073124 5.3730e-05
4:92734718 C T 0.159594 -5.3653e-05
4:92756953 G A 0.043655 1.3341e-05
4:92758836 T C 0.821007 -6.0248e-05
4:92766659 C T 0.035703 -1.3298e-05
4:92768314 G A 0.039494 4.3528e-05
4:92773042 T G 0.044723 -9.3625e-05
4:92776323 G A 0.042912 -1.4321e-06
4:92787036 C A 0.111930 -2.6358e-05
4:92792947 G A 0.064613 -2.1860e-05
4:92793166 C T 0.205940 -5.1089e-05
4:92801622 A C 0.088651 5.0211e-05
4:92802154 T G 0.052055 5.7046e-05
4:92840286 A C 0.267057 1.2961e-05
4:92848871 A C 0.241266 -8.5525e-06
4:92853834 G A 0.020266 -3.6483e-05
4:92855341 A G 0.094679 1.0023e-04
4:92879395 C T 0.023915 -3.9428e-05
4:92897624 T G 0.239212 -1.7857e-05
4:92918892 T C 0.042519 -2.3505e-05
4:92919069 T C 1.462692 -1.2559e-05
4:92920939 C T 0.049641 3.2700e-05
4:92933082 T C 0.036271 -9.3922e-05
4:92941276 T C 0.170376 -3.4418e-05
4:92959591 T C 0.080816 -5.9227e-05
4:92967328 A G 0.152576 2.8379e-05
4:92972513 T G 1.217241 -1.4082e-05
4:92981618 T C 0.042821 -1.9745e-05
4:92991697 C T 0.219315 8.9120e-05
4:93008205 C T 0.039374 -5.5159e-06
4:93015017 C T 0.096412 8.0012e-05
4:93021985 T C 0.102394 3.7692e-05
4:93025740 C T 0.087947 3.1273e-05
4:93043098 C T 0.115987 -1.4294e-04
4:93048182 C T 1.957786 -8.9636e-06
4:93049143 C T 0.050394 -9.4454e-05
4:93055870 T G 0.060559 -9.6125e-06
4:93064008 A G 0.102309 -2.3605e-05
4:93065186 G A 0.054600 -5.6287e-06
4:93073857 C T 0.120067 1.4240e-05
4:93084126 T C 0.037248 9.8735e-07
4:93091395 T A 0.042149 1.4845e-05
4:93094298 T C 0.027167 9.0518e-06
4:93100453 T C 0.305065 -2.5538e-05
4:93105906 C T 0.113384 -1.8871e-05
4:93119696 C T 0.051358 1.9314e-04
4:93125589 A G 0.153479 -2.3485e-05
4:93141476 G T 0.032208 -6.0193e-05
4:93141641 A G 0.130379 1.0847e-05
4:93155938 T C 1.368938 -1.1552e-05
4:93160072 G A 0.115925 -3.7992e-05
4:93170664 C T 0.049219 5.4490e-05
4:93178576 T C 0.054100 -2.0275e-05
4:93198845 G A 0.168292 2.0365e-05
4:93220487 T C 0.073409 -3.3568e-05
4:93234758 A G 0.056668 3.8466e-05
4:93236404 G A 0.616320 4.1331e-05
4:93237601 G A 0.040293 -3.9088e-05
4:93242743 G A 0.159178 -1.5025e-04
4:93254174 A G 0.116425 -3.4558e-05
4:93257611 A G 0.108843 1.9528e-05
4:93276709 T C 0.183531 -2.9964e-05
4:93289971 C A 0.665817 -2.5826e-05
4:93302460 G A 0.649929 -1.0873e-06
4:93313365 G A 0.038761 -3.9797e-05
4:93314892 A G 0.076363 -2.4214e-05
4:93323399 T G 0.059547 -1.7483e-05
4:93345140 G T 0.611315 -2.1381e-05
4:93346960 T G 0.140395 1.0568e-05
4:93354132 A G 0.068612 -6.1913e-05
4:93355172 T C 0.327399 6.3424e-05
4:93355296 T C 1.958178 2.7169e-06
4:93366955 A G 0.040932 3.6339e-05
4:93372490 A G 0.205979 -8.2394e-06
4:93385850 G T 1.738129 -9.6340e-06
4:93400053 T C 0.204521 8.4492e-06
4:93400279 C A 0.078482 -3.2605e-05
4:93402056 A C 0.091303 -6.6080e-05
4:93403696 C T 0.053279 -2.8938e-05
4:93410617 G A 0.077853 3.4384e-05
4:93426760 T G 0.042795 -2.3697e-05
4:93426996 A C 0.139648 -8.4125e-07
4:93427050 T C 0.028339 -1.6160e-04
4:93429258 G A 0.574901 -3.6947e-05
4:93434136 T C 1.905812 6.4295e-06
4:93446199 A G 0.050306 -2.0636e-06
4:93448021 T C 0.090907 1.8034e-05
4:93449934 G A 0.029916 3.0455e-05
4:93451160 A G 0.846615 -6.8733e-05
4:93456209 C A 0.506847 -4.1929e-05
4:93457275 T G 0.084383 -2.7861e-05
4:93467802 T C 0.167948 -4.9669e-05
4:93469959 T C 0.288508 3.9362e-05
4:93476043 C T 1.941976 -1.0383e-04
4:93479616 C A 0.138461 -2.7173e-05
4:93492008 T C 0.711456 3.0368e-06
4:93496539 A G 0.034204 -4.7622e-06
4:93508181 C T 0.392450 4.9112e-05
4:93511396 T C 0.094951 -7.7276e-05
4:93517192 T C 0.613269 -6.6927e-05
4:93542801 T C 0.034061 7.2304e-05
4:93545197 G C 0.074052 -5.5828e-05
4:93556266 G C 0.636294 9.1659e-06
4:93561293 A C 0.521093 -4.0073e-05
4:93590545 A G 0.540622 -1.0280e-05
4:93590819 G T 0.059751 -3.6364e-05
4:93596300 A G 0.112112 1.8255e-04
4:93601020 G C 0.071410 -2.8655e-05
4:93610154 T C 0.139872 8.6775e-05
4:93612434 G A 0.066376 5.6523e-05
4:93614688 T C 0.278797 -3.1044e-05
4:93619350 A G 0.112942 -1.2598e-04
4:93622286 A G 0.154706 1.7740e-04
4:93633683 T C 1.526237 -1.6873e-05
4:93640457 A G 0.170795 3.6482e-04
4:93655039 A C 0.047278 -5.3315e-05
4:93667946 G A 0.035324 1.6477e-04
4:93674890 C T 0.103809 1.3142e-04
4:93675391 A G 0.247446 9.0996e-06
4:93676507 C T 0.047648 -2.8014e-05
4:93676623 C T 0.665639 -4.7308e-05
4:93693311 A T 0.041091 -3.7886e-05
4:93707374 T C 0.026777 7.9938e-05
4:93717194 T A 0.041189 -2.4201e-05
4:93736732 A G 0.184320 -3.3308e-05
4:93739753 A G 0.113874 -5.8209e-05
4:93746554 G A 0.024914 3.7985e-06
4:93752534 G A 0.106798 -4.7510e-05
4:93757279 G A 0.242623 -2.4285e-05
4:93760294 G A 1.945893 -9.5268e-05
4:93763762 A G 0.133238 -1.8101e-05
4:93773612 A G 0.033418 1.4596e-05
4:93788840 G T 0.114653 2.9847e-05
4:93789695 A G 0.022009 1.3799e-04
4:93789928 T C 0.093909 -2.5811e-05
4:93797768 G T 0.028108 -6.1101e-05
4:93809457 C T 0.052042 -6.2987e-05
4:93816239 A G 0.044421 3.0723e-05
4:93826470 G A 0.026700 -3.2599e-05
4:93845589 A G 0.201227 -1.6117e-05
4:93851421 T C 0.048070 -4.7080e-05
4:93867037 T C 0.070657 -3.6715e-05
4:93871851 G C 0.022934 1.5486e-04
4:93880638 T C 0.064376 2.4976e-05
4:93889820 T C 0.064311 1.6237e-05
4:93892998 T C 0.191493 -3.9912e-06
4:93900609 T C 0.033590 1.8489e-04
4:93900747 T C 0.024879 -1.5361e-05
4:93925822 T C 0.392035 -1.5894e-05
4:93933295 G A 0.069839 3.8437e-06
4:93935039 G A 0.025596 -2.9269e-05
4:93936050 C T 0.028631 2.8890e-05
4:93954635 T C 0.027492 1.3265e-04
4:93966235 C T 0.029475 1.3078e-04
4:93980103 C T 0.054279 -6.8608e-05
4:93989120 T C 0.058959 -1.2037e-05
4:93993130 A G 0.080144 -2.5305e-05
4:94015074 G A 0.038037 4.6952e-05
4:94024181 T C 0.068083 -2.1399e-05
4:94024766 T C 0.066389 1.9773e-04
4:94037375 T G 0.082932 5.9684e-05
4:94049823 A G 0.030792 1.1186e-04
4:94055758 G A 0.131862 -1.0389e-05
4:94057513 C T 0.024593 -1.0069e-05
4:94062994 C T 0.138126 -3.6702e-05
4:94065623 C A 0.835810 2.0629e-05
4:94071488 A G 0.728749 -5.6958e-06
4:94077524 G A 0.112939 2.8396e-05
4:94081843 A T 0.039608 3.9168e-04
4:94092083 C T 0.443396 1.9800e-05
4:94117350 A C 0.025547 7.3925e-06
4:94119833 C A 0.979500 -4.2607e-07
4:94128221 A G 0.582616 -1.4205e-05
4:94137954 A G 0.031133 -6.3977e-07
4:94138922 A G 0.060167 4.7328e-06
4:94141869 C G 0.060277 -1.4689e-05
4:94150099 G A 1.206868 4.6821e-06
4:94152576 A G 0.111703 1.2274e-04
4:94158816 G A 0.089106 -3.8503e-05
4:94162154 T G 0.497661 1.6779e-05
4:94165426 C T 0.044483 -5.4169e-05
4:94181820 C G 0.031954 1.1178e-06
4:94188773 A C 1.244022 -1.7099e-05
4:94194975 G A 0.067281 6.2204e-06
4:94208190 A G 0.022506 -1.2115e-04
4:94217409 G T 1.263990 -2.7473e-05
4:94223527 G A 0.034824 2.9336e-05
4:94224987 A G 0.067236 -3.6383e-05
4:94226626 A G 0.215687 -7.6259e-05
4:94233967 T C 0.757607 -1.4528e-05
4:94236504 A C 0.401723 -1.0027e-05
4:94248289 A G 0.518947 4.2111e-05
4:94249961 G T 0.035687 -4.8679e-05
4:94251270 G A 0.639829 -2.6421e-05
4:94267234 T C 0.043681 7.8786e-06
4:94267757 T C 0.099593 -4.2287e-05
4:94267762 A C 0.323261 1.0872e-06
4:94274393 G A 0.080391 -3.3637e-05
4:94281087 A G 1.940333 -2.5068e-06
4:94288225 C A 0.039131 -5.4420e-06
4:94294945 C A 0.045343 -5.3831e-05
4:94303095 A C 0.106279 7.4932e-05
4:94304475 T C 0.120589 1.0247e-04
4:94318825 T C 0.091439 1.3164e-05
4:94319447 A G 0.146689 1.2252e-04
4:94319668 G A 0.245499 2.4255e-05
4:94335140 G A 0.061906 -4.6879e-05
4:94341178 G A 0.042665 6.1329e-05
4:94344042 A G 0.116587 6.2245e-05
4:94354659 T C 1.261919 -2.4305e-05
4:94354918 T C 0.106818 6.7630e-05
4:94372827 C T 0.142907 1.6167e-05
4:94383039 C T 0.028748 5.7731e-05
4:94390121 G A 0.698421 -1.5774e-05
4:94390998 T C 0.454269 3.3873e-06
4:94391360 A G 0.045441 6.9660e-05
4:94397122 G A 0.147039 -2.0996e-05
4:94401986 A C 0.039744 1.2743e-05
4:94413681 T C 1.566968 2.3714e-06
4:94421094 G A 0.538882 -2.2663e-05
4:94428033 C T 0.105107 7.2921e-05
4:94430252 C T 0.628456 1.5350e-06
4:94439482 C T 0.089115 1.0350e-05
4:94463603 T C 0.094980 -8.8761e-05
4:94465047 C T 0.071491 -1.3416e-05
4:94482687 G A 0.078687 3.9694e-07
4:94484468 C T 0.034658 1.0318e-05
4:94494119 C A 0.028592 2.2586e-04
4:94498409 A G 0.086084 1.3332e-05
4:94506318 G T 0.554521 -7.8372e-06
4:94509847 A G 0.053516 -2.1786e-05
4:94518023 A G 0.219400 -2.0798e-05
4:94523245 T C 0.498207 -9.5479e-08
4:94527621 T G 0.064558 5.2060e-05
4:94536975 G A 0.022457 -2.7934e-05
4:94540966 A G 0.289924 -5.0916e-05
4:94548588 T C 0.054983 -1.3805e-05
4:94550726 G C 0.174174 -5.2172e-05
4:94565915 A G 0.195329 7.8647e-06
4:94566511 C T 0.412194 9.4513e-06
4:94568115 T G 0.030643 -2.3523e-05
4:94569269 T C 0.326643 -3.0917e-05
4:94584105 G A 0.176838 1.5385e-04
4:94585153 G A 0.948425 -5.9972e-05
4:94589187 C A 0.056827 -1.4716e-04
4:94604532 A G 0.038900 2.1358e-05
4:94604833 C A 0.127259 -6.8550e-06
4:94607633 C A 0.039894 1.0887e-04
4:94616814 G A 0.910041 5.6454e-05
4:94616942 G C 0.031919 -6.6149e-05
4:94618455 T C 0.503715 1.2140e-04
4:94640549 G A 0.058823 -2.1462e-04
4:94644322 C T 0.273338 3.0139e-05
4:94650978 A G 0.251848 8.7775e-05
4:94664978 G A 0.066879 -6.9132e-05
4:94672703 G A 0.306902 -1.7283e-05
4:94672966 T C 0.064509 -6.0689e-05
4:94677487 T C 0.026245 -3.4385e-05
4:94686205 A G 1.730590 1.0571e-04
4:94686582 C A 1.857417 3.2565e-05
4:94692672 C T 0.098025 -8.2376e-06
4:94697830 G A 0.041370 -2.4842e-05
4:94699947 G A 0.103046 1.0408e-04
4:94701741 A G 0.139726 5.5654e-05
4:94705986 C T 0.779708 -6.8606e-05
4:94706755 A G 0.066846 -6.3975e-05
4:94714546 G A 0.030114 7.2900e-05
4:94718224 C T 0.371243 9.3294e-05
4:94719549 C A 1.103754 2.4534e-05
4:94720033 T C 0.033201 4.2492e-05
4:94724100 A G 0.028511 -1.3760e-04
4:94735397 T C 0.020783 -5.0302e-05
4:94745528 G A 0.234739 -5.4383e-05
4:94747814 A C 0.218699 -6.2104e-05
4:94748289 C T 0.804908 1.7582e-04
4:94749387 C T 0.041374 7.7019e-05
4:94753707 T C 0.202678 2.8990e-05
4:94755142 T C 1.271679 2.5650e-05
4:94755514 A G 1.040741 4.4233e-05
4:94757317 A C 0.193904 7.8383e-06
4:94757565 A G 0.025103 -6.2720e-05
4:94759194 T C 0.188955 1.7434e-05
4:94759558 A G 0.156202 -8.4749e-06
4:94760262 A G 1.217553 -7.3198e-06
4:94761097 C T 0.396021 -5.8573e-05
4:94761173 C T 0.125575 2.4730e-05
4:94762470 T C 0.033639 3.0137e-05
4:94763544 A G 0.102657 1.3421e-04
4:94766621 C T 0.580350 -1.4082e-05
4:94768877 A G 0.024953 1.2194e-04
4:94770476 A G 0.345841 -3.3674e-05
4:94772981 C A 0.287191 -3.9409e-05
4:94776215 C G 0.358227 -1.2626e-05
4:94778593 A G 0.029663 1.1462e-04
4:94779290 A G 0.054746 -2.7701e-05
4:94779896 C T 0.118214 2.0193e-05
4:94787281 A G 0.025012 -3.4424e-06
4:94787296 C T 0.173521 3.2607e-05
4:94787686 G A 0.611049 -1.2267e-05
4:94789036 C T 0.497110 -7.9317e-05
4:94793222 G A 1.875694 1.2259e-05
4:94801373 T G 0.361814 2.5627e-05
4:94801385 C T 0.051513 -2.9048e-06
4:94801951 A G 0.725750 -1.1926e-06
4:94804724 T G 0.048268 -2.5037e-05
4:94807121 A G 0.047385 -1.5584e-05
4:94809709 A G 0.047323 -5.8370e-05
4:94813647 A G 0.032454 -1.0730e-04
4:94817512 G A 0.162888 9.0163e-06
4:94824773 T C 0.117301 -2.3109e-05
4:94826505 T G 0.693176 1.3490e-04
4:94835756 A G 0.574638 2.4535e-04
4:94837885 G A 1.043675 1.2818e-05
4:94842006 C G 0.098457 -1.4725e-05
4:94844336 C T 0.027748 -1.0483e-05
4:94864987 G A 1.916740 1.5843e-05
4:94872781 T C 0.082744 -1.5007e-05
4:94881850 A G 0.050738 2.4774e-04
4:94882576 A G 0.031847 -2.0490e-05
4:94884463 C A 1.963326 2.4339e-05
4:94889283 A G 0.474370 -3.3831e-06
4:94913527 T C 0.022003 -9.3823e-06
4:94927060 A C 0.903108 -1.0858e-05
4:94935625 C G 0.049150 -7.5012e-05
4:94938865 C T 0.057781 -4.8894e-05
4:94952352 C T 0.032879 -2.9301e-05
4:94964860 C T 0.142612 9.9401e-06
4:94970650 C T 0.020049 1.3311e-05
4:94978470 T A 0.027131 -1.1608e-04
4:94980768 T C 0.962018 4.6526e-06
4:94991953 C T 0.090943 -8.0174e-05
4:94995859 G A 0.846810 3.1713e-05
4:94999237 C T 0.338847 2.2551e-05
4:95018784 C T 0.949428 -3.1285e-05
4:95018987 T G 0.924212 -4.0975e-05
4:95027423 T C 0.138133 -4.5310e-05
4:95046779 C T 0.089927 5.5589e-05
4:95083575 A G 0.386228 4.5709e-05
4:95089869 A G 0.358389 4.7952e-05
4:95090653 C T 0.038196 6.7695e-05
4:95111092 A G 0.048297 2.8285e-05
4:95116623 G A 0.237670 1.3378e-05
4:95116993 C T 0.079524 -1.2969e-06
4:95146135 C G 0.582765 -6.5336e-05
4:95153349 C T 0.811438 -9.9375e-05
4:95156493 A G 1.917814 9.9181e-06
4:95168597 A G 0.058391 5.3897e-05
4:95173779 C T 1.176127 -9.2379e-06
4:95182419 A G 0.115464 -1.5651e-04
4:95187999 A G 0.102715 6.9074e-05
4:95200987 C T 0.025106 3.0985e-05
4:95222227 A G 0.805291 -9.6204e-05
4:95222553 A G 0.173482 -8.5991e-05
4:95228540 C A 0.072001 3.5417e-05
4:95236589 T G 0.220351 1.7239e-04
4:95255805 A G 0.026219 -1.2445e-04
4:95256832 T C 0.050949 2.4353e-05
4:95264455 T G 0.021828 -9.5588e-05
4:95270569 G A 0.044460 3.8228e-05
4:95273384 C G 0.049481 -6.1541e-06
4:95277089 A C 0.044071 1.6911e-05
4:95280284 C A 0.063513 -2.7290e-05
4:95291468 A G 0.043084 -5.0068e-06
4:95298601 G A 1.193255 7.9870e-05
4:95300688 C A 0.392334 5.0346e-05
4:95313382 T C 0.801013 2.1223e-05
4:95316903 G A 0.051919 4.0778e-05
4:95327004 A G 0.048560 1.3952e-04
4:95329157 G T 0.670731 1.8393e-05
4:95332227 A C 0.083335 1.0150e-05
4:95334701 T C 0.216352 -8.1366e-05
4:95345524 C A 0.070228 5.4952e-06
4:95356328 A G 1.077733 6.6052e-05
4:95370584 A G 0.066798 -3.8032e-05
4:95370805 A G 0.885850 2.8401e-05
4:95376089 G A 0.053535 -4.1982e-05
4:95376504 G A 0.053425 -1.4610e-05
4:95389078 G A 0.038108 -1.8751e-05
4:95411022 G A 0.071618 3.4878e-05
4:95418438 T C 0.030851 -1.9188e-05
4:95419265 T C 0.057320 -3.2014e-05
4:95439221 G A 0.077820 -5.9823e-06
4:95440721 T C 0.520232 4.5058e-05
4:95442583 C T 0.222801 6.6217e-06
4:95450450 G A 0.062091 1.6282e-05
4:95454014 G A 1.063140 4.9775e-06
4:95458029 A G 0.153845 1.0040e-05
4:95463568 C T 0.054736 1.2983e-04
4:95474562 G A 0.360587 4.6781e-05
4:95481377 A G 1.094250 1.8209e-06
4:95484871 G A 0.028274 1.4704e-05
4:95485622 G A 0.079092 1.7203e-05
4:95485697 A G 0.033438 5.9826e-06
4:95488920 A G 0.100644 -2.8701e-07
4:95491516 A G 0.072627 -2.6749e-05
4:95496940 A G 0.041455 -1.6808e-04
4:95501166 C T 0.638043 -2.5069e-05
4:95505935 T A 0.067148 -1.8611e-05
4:95505975 T C 0.839452 2.8695e-06
4:95506827 A G 0.111371 4.7061e-05
4:95506842 A G 0.439913 2.7946e-05
4:95514609 C A 1.112186 -1.7242e-06
4:95519515 A G 0.111186 2.9925e-05
4:95520505 A G 0.051942 1.7571e-05
4:95522174 C A 0.147487 2.1337e-04
4:95541215 T C 0.159967 -6.2437e-05
4:95544162 T C 0.541895 -1.2911e-05
4:95561459 G A 0.824940 2.9215e-05
4:95562877 T C 0.697996 -3.8304e-05
4:95587587 C T 0.797936 8.8943e-06
4:95591868 C T 0.087084 -2.7246e-05
4:95595800 T G 0.437602 1.7736e-05
4:95599103 G C 0.071397 -3.6877e-05
4:95601696 T C 0.853659 -7.5078e-05
4:95601777 A G 0.147101 1.8858e-05
4:95602550 C A 0.076785 -3.5317e-05
4:95605887 G T 0.107772 -1.7329e-05
4:95606053 C T 0.081533 3.1872e-04
4:95606136 C T 0.107486 -2.3337e-05
4:95606370 C G 1.159831 -4.8285e-05
4:95607489 T C 0.199643 -6.2299e-06
4:95608843 G A 0.285354 -1.5488e-07
4:95615769 G A 0.129418 2.5708e-06
4:95620225 T G 0.288784 -1.0855e-05
4:95626444 G A 0.327477 -4.2647e-05
4:95632043 C T 0.719229 6.9730e-06
4:95635406 A G 0.473172 1.0860e-05
4:95635568 G A 0.453292 -2.0655e-05
4:95642815 G A 0.175748 7.6368e-06
4:95644308 C T 0.030903 4.4948e-05
4:95649261 C T 0.744426 1.8405e-05
4:95664000 G A 0.046450 -2.2611e-05
4:95670505 A C 0.768364 1.2092e-05
4:95675257 A G 0.035577 -4.7285e-05
4:95678443 T G 1.293455 -1.0404e-06
4:95680865 T G 1.212999 -7.6459e-06
4:95685869 A G 0.493345 3.6272e-05
4:95686300 A G 0.068050 4.5932e-05
4:95687075 T G 1.553073 1.1339e-05
4:95692473 A C 0.063672 -9.1309e-05
4:95704246 A G 1.078255 1.4951e-04
4:95709339 T C 0.066755 3.8600e-05
4:95719989 C T 0.581126 -1.8434e-04
4:95723924 A G 0.422957 -7.3836e-05
4:95728668 G C 0.159668 -4.8684e-05
4:95738715 T C 0.065496 -3.1352e-05
4:95739663 G C 0.127844 3.4485e-05
4:95741658 A G 1.549233 1.1742e-04
4:95749110 C T 0.040280 6.0481e-05
4:95754973 A G 0.282546 -5.7609e-05
4:95771991 G A 0.382035 2.2962e-04
4:95785516 A G 0.023058 -7.8970e-05
4:95796896 T C 0.025856 -3.2983e-05
4:95798850 C A 0.074756 1.5563e-04
4:95805943 T C 0.042214 3.3759e-06
4:95812815 A G 0.022649 -6.9972e-05
4:95821879 A G 0.130541 -2.7039e-05
4:95824088 C T 0.036365 -1.2299e-05
4:95828976 A C 0.029877 1.9085e-04
4:95829384 T C 0.188507 -2.1954e-05
4:95831023 A G 0.059774 1.1643e-05
4:95834034 T G 0.430452 -1.2495e-04
4:95843866 T C 0.029316 3.3692e-05
4:95846470 G A 1.944059 -1.1014e-04
4:95851009 T C 0.064016 1.5749e-04
4:95853112 A G 0.077570 9.3412e-05
4:95856681 A G 0.685188 -6.2049e-05
4:95857301 G A 0.116548 -4.7693e-05
4:95867546 A G 0.533660 2.6962e-05
4:95870064 A G 0.216761 -7.4142e-05
4:95877982 T G 1.057856 -2.2990e-05
4:95897750 G A 1.959886 -1.5217e-04
4:95901481 G A 0.210818 -9.1838e-05
4:95912221 G A 0.752070 -1.0826e-04
4:95918637 T C 0.032081 7.8754e-05
4:95928389 T G 0.024794 3.1610e-05
4:95931529 A G 0.040757 6.4972e-06
4:95931754 A G 1.622003 3.6431e-06
4:95940358 T G 0.077953 1.8848e-05
4:95952607 C T 0.026622 -1.0233e-05
4:95955095 G A 0.226119 -5.6544e-05
4:95960227 C T 0.714919 4.9046e-05
4:95974743 C T 0.022811 -7.2453e-05
4:95988723 T C 0.099774 -5.7573e-05
4:95991368 A G 0.046784 1.9021e-06
4:95991417 A G 0.693426 -6.1870e-05
4:95999816 A C 0.223587 -4.7521e-05
4:96000693 A G 0.075869 2.2580e-05
4:96002763 C T 0.070738 1.6311e-04
4:96007434 A G 1.413385 -1.6358e-05
4:96012638 C T 0.038861 2.1620e-05
4:96015307 T C 1.413804 -1.5921e-05
4:96016762 C T 0.986102 -3.8331e-05
4:96033223 G A 0.024051 4.3462e-05
4:96036691 G A 0.045762 3.8240e-05
4:96054027 A C 0.183982 8.5463e-06
4:96068809 C T 0.149827 -3.2217e-05
4:96070525 T G 1.184787 -1.3717e-04
4:96075965 T C 1.111699 -1.9687e-04
4:96080762 G A 0.040380 -3.1684e-06
4:96087865 T C 1.112783 -2.8102e-04
4:96091414 T C 0.038043 -2.7765e-05
4:96091524 A G 1.144825 -1.9394e-04
4:96103056 G A 0.142443 3.2109e-05
4:96106125 T C 0.038988 1.1534e-05
4:96106322 G A 1.392093 -1.9653e-04
4:96116166 T C 0.162012 7.3868e-05
4:96117112 C T 0.033973 9.1169e-05
4:96122615 C T 1.062912 -4.5627e-05
4:96126968 G A 1.637985 -6.8382e-04
4:96127609 A G 0.052500 -3.8287e-05
4:96129521 T C 1.366867 -1.1076e-04
4:96134022 G C 0.160022 1.4207e-05
4:96135553 T C 1.205602 -1.1510e-04
4:96147343 T G 0.038861 3.5587e-05
4:96147860 C T 0.294646 -5.2949e-05
4:96151907 T C 0.039082 7.4731e-05
4:96159817 G A 0.184859 -2.2327e-04
4:96161724 A G 0.698158 4.0996e-04
4:96165594 G A 0.650569 6.4177e-04
4:96166989 A G 0.324926 5.5757e-05
4:96171179 A G 0.166283 -1.1732e-04
4:96171681 G A 0.112855 8.9213e-05
4:96172681 A G 0.036914 -1.7934e-05
4:96182188 T C 0.095165 -8.7416e-06
4:96186312 C T 1.082585 2.0441e-05
4:96198186 T C 0.023850 1.9421e-04
4:96204556 T C 1.003983 3.8729e-05
4:96205692 A C 0.055476 -3.6811e-05
4:96209804 G T 1.397274 2.1271e-05
4:96211945 A G 1.153284 5.1639e-06
4:96213821 G A 0.281017 -6.2793e-05
4:96213928 G A 1.329090 3.1584e-05
4:96216322 T A 0.953982 3.0755e-05
4:96232835 C T 0.261812 3.6252e-05
4:96238431 C T 0.055048 1.4198e-05
4:96246461 A G 0.247076 1.3842e-05
4:96248893 A G 0.047047 -2.7656e-05
4:96256177 T G 0.370834 -4.3025e-05
4:96256673 A G 1.654168 1.8165e-04
4:96257107 A C 0.035541 8.0124e-05
4:96257259 T C 0.125487 6.1922e-05
4:96257575 A G 0.902416 8.9678e-05
4:96279263 G A 0.042412 -2.3906e-05
4:96295033 C T 1.006995 -5.8760e-05
4:96301164 T C 0.382804 -4.0427e-05
4:96302813 A G 1.276272 -5.0822e-06
4:96306643 A C 0.100093 -3.2668e-05
4:96307151 T C 1.077041 -1.5019e-05
4:96311152 A G 0.233259 2.1008e-05
4:96314801 C T 0.238865 8.8784e-05
4:96314874 T C 0.767945 8.5649e-08
4:96315706 G T 0.079527 -3.1559e-05
4:96316032 T G 0.939139 -3.5966e-05
4:96321291 A C 0.119346 1.0627e-05
4:96322804 G A 0.231571 3.3881e-06
4:96327926 G A 0.021565 8.0388e-05
4:96328935 A G 0.038228 1.1101e-05
4:96332202 G C 0.179318 -1.4220e-05
4:96338891 T C 0.058810 7.3434e-05
4:96342237 A C 1.894234 -5.6960e-05
4:96343757 C T 0.166342 -4.3424e-05
4:96349117 T C 0.055558 7.0376e-05
4:96349643 A G 0.041013 -4.2660e-06
4:96352432 A G 0.095974 -4.0932e-05
4:96353640 A G 0.021941 2.8109e-05
4:96354138 C T 0.269826 3.7531e-05
4:96354161 A C 1.461384 1.9534e-05
4:96356534 G A 1.129694 -5.4846e-05
4:96357915 T G 0.070942 -8.2683e-05
4:96358780 T C 0.058407 -1.4552e-05
4:96359371 T C 1.875324 1.7054e-07
4:96360642 C T 0.343248 4.5689e-05
4:96363012 G C 0.128113 1.8516e-05
4:96365220 C T 0.066681 1.1602e-05
4:96367163 C T 1.862533 1.4305e-05
4:96367201 C T 0.051254 1.0949e-05
4:96367954 C T 0.580084 -5.2682e-05
4:96369682 G A 0.050718 -2.0481e-05
4:96371301 C T 0.049491 3.5499e-05
4:96372237 T C 0.165738 3.7003e-05
4:96374272 C T 0.498239 -1.6786e-04
4:96374783 T C 0.382343 -2.9975e-05
4:96377103 C T 0.279612 3.4314e-05
4:96379021 A G 0.074912 7.6125e-05
4:96379607 G A 1.189438 7.5844e-05
4:96380589 G C 0.107301 7.1395e-05
4:96387640 C T 0.326091 8.8488e-05
4:96388345 T C 0.022191 -7.4171e-05
4:96389240 T C 0.278301 5.0456e-05
4:96390341 T C 0.872026 5.1485e-05
4:96392490 T C 0.131446 -5.0295e-05
4:96392679 T C 0.036826 1.3322e-06
4:96392942 T C 0.042724 -1.4506e-05
4:96399565 C A 0.059547 4.7432e-05
4:96405913 T C 0.696275 8.5999e-06
4:96406725 A C 0.099843 -1.2664e-05
4:96406798 A C 0.977273 5.7016e-06
4:96407962 C T 0.037206 -2.6696e-05
4:96420463 G T 0.058764 8.4751e-07
4:96425457 T C 0.050192 -4.5539e-05
4:96426605 T G 0.029533 1.7594e-05
4:96427029 C T 0.214999 4.4220e-06
4:96428954 A G 0.244464 -3.4390e-05
4:96428992 A G 1.842448 -2.0168e-05
4:96431979 C T 0.054009 2.7800e-06
4:96439113 T C 0.240001 -7.7204e-06
4:96441556 A C 0.026034 -1.6740e-05
4:96446543 G A 0.069797 -1.0415e-04
4:96448249 C T 0.125150 2.7187e-04
4:96456602 A G 0.821149 -7.7998e-05
4:96458852 C T 1.311427 -1.8275e-05
4:96460842 T C 0.056911 1.0831e-05
4:96461414 G A 1.142599 -1.6364e-05
4:96464197 G A 0.984034 8.6165e-07
4:96464931 C G 1.595625 5.6448e-07
4:96466095 T C 0.140973 -2.4391e-05
4:96467377 T C 0.102550 4.3540e-06
4:96469217 G A 0.554767 -1.0352e-05
4:96469801 A G 0.035278 -1.2256e-05
4:96470121 C T 0.081082 4.0345e-05
4:96471956 T C 0.021562 -3.6362e-05
4:96475689 A G 0.150765 3.4648e-05
4:96477918 C G 0.151135 3.8514e-05
4:96480555 A C 1.485818 -3.9623e-05
4:96481618 G A 0.090485 6.8294e-05
4:96482683 G A 0.032324 1.0552e-05
4:96483331 C T 0.085542 -1.6829e-04
4:96484507 G T 0.233626 1.0204e-05
4:96485806 T C 0.393129 2.3795e-06
4:96485822 T C 0.034804 -4.8207e-05
4:96491949 T G 0.210257 -3.4867e-05
4:96502109 T G 1.847803 -9.8513e-05
4:96503750 A G 0.044980 -3.7676e-05
4:96505134 G T 0.023509 -2.4786e-05
4:96524095 G T 0.126643 -4.9101e-05
4:96525011 C T 0.356536 -4.0197e-06
4:96528236 C T 0.041062 6.4037e-05
4:96538040 A G 0.057349 -1.9617e-04
4:96542095 C G 0.058992 -2.1928e-05
4:96545142 T C 1.957740 -3.4233e-05
4:96548597 A G 0.075168 2.9545e-05
4:96549834 G C 0.035745 4.2881e-05
4:96555910 G T 1.142407 -4.2553e-06
4:96561524 G A 0.119784 4.3277e-05
4:96566957 C G 0.101261 -6.1836e-06
4:96568691 G C 0.039897 -8.0666e-05
4:96581394 G A 1.224496 1.4476e-05
4:96583653 C T 0.039296 8.8624e-05
4:96591103 G A 0.100287 -1.6511e-05
4:96593811 A C 1.222470 1.5578e-05
4:96606101 G T 1.644554 -5.7322e-05
4:96606104 A G 0.031312 -3.3937e-05
4:96620033 C T 1.697567 -2.4289e-04
4:96638784 A G 0.081257 -3.5570e-05
4:96641534 C T 0.151612 3.0040e-05
4:96644854 G A 0.146802 1.7058e-05
4:96656577 A G 0.874143 -2.1730e-06
4:96657196 G C 0.443711 -7.4224e-05
4:96659116 T C 0.219069 -2.0078e-06
4:96661396 T C 0.045918 1.2748e-05
4:96664137 T C 0.374927 3.3252e-06
4:96664321 A G 1.649196 -1.7822e-05
4:96668736 A G 0.086369 2.7624e-05
4:96669033 T C 0.181564 2.0123e-05
4:96671236 T C 0.282595 2.7720e-06
4:96677969 C T 0.050166 -1.2605e-05
4:96700809 A C 0.339097 -6.4159e-06
4:96702621 A G 0.043772 -9.3854e-06
4:96709283 A C 0.043999 -7.9453e-06
4:96719252 A C 0.131025 3.3274e-05
4:96728233 C T 1.351151 -6.0843e-05
4:96730175 T C 0.495146 1.0568e-05
4:96731030 T C 0.073743 -3.9731e-05
4:96735366 A G 0.427732 6.6710e-05
4:96746046 C T 1.630185 9.3045e-06
4:96751439 A G 0.224217 -2.4334e-05
4:96754656 T C 1.853574 -6.5066e-06
4:96766493 G A 1.218559 -1.0709e-05
4:96767528 C G 0.065830 7.1112e-05
4:96777835 T C 0.127578 4.7630e-05
4:96781995 A G 0.060371 -1.2369e-04
4:96784536 C A 0.077619 4.6548e-05
4:96785911 T C 0.274633 5.0049e-06
4:96787826 A G 0.162882 4.2651e-05
4:96797903 A C 1.853185 3.0039e-06
4:96805156 T C 0.052877 2.1244e-05
4:96811218 T C 0.102238 -2.9522e-05
4:96811595 C A 0.048855 1.1855e-05
4:96815344 T C 0.032263 -4.1508e-05
4:96816714 T C 0.080365 1.8436e-06
4:96822242 T C 0.043331 -5.5238e-05
4:96825172 T C 0.575770 4.3802e-05
4:96827323 C T 0.180535 3.7637e-06
4:96827742 A G 0.068287 -7.1334e-05
4:96828109 A G 1.731446 -2.6245e-05
4:96832703 C T 0.080926 2.6692e-05
4:96834339 C T 0.264292 1.9799e-05
4:96834873 G A 0.046638 3.1485e-05
4:96854933 G T 0.218894 1.0423e-04
4:96863694 T C 0.039945 4.7427e-05
4:96871147 A G 0.056223 1.1052e-04
4:96872010 A C 0.041026 -3.2553e-05
4:96878286 T C 0.574436 -5.5237e-05
4:96884847 T C 0.032500 -2.1797e-05
4:96895150 G A 0.080608 -3.1588e-05
4:96899272 A C 0.069780 -3.4304e-05
4:96900826 A G 0.402694 -1.2674e-04
4:96903249 T C 0.221808 1.2388e-04
4:96903442 G A 0.304348 -2.4093e-05
4:96904850 A G 0.048813 -1.9974e-04
4:96906648 C T 0.583255 2.1735e-05
4:96909347 A G 0.946828 -2.4500e-05
4:96909866 A G 0.120525 5.0065e-06
4:96910069 A G 1.929022 1.6726e-05
4:96924991 G T 0.751865 -2.5787e-06
4:96930612 A G 0.179974 -1.0210e-05
4:96941335 A G 1.340836 2.2394e-05
4:96943329 T C 0.059676 3.2989e-05
4:96949430 G A 0.073458 -2.2081e-05
4:96956261 C T 0.043759 -3.1096e-05
4:96961891 T C 1.819783 2.6388e-05
4:96962117 T C 0.133933 -6.0157e-05
4:96972246 A G 0.170486 1.3227e-04
4:96973888 T G 0.052331 1.0188e-04
4:96981176 A G 0.278492 1.6885e-05
4:96981188 A G 0.467379 -2.1685e-06
4:96994793 C T 0.021549 -1.8086e-04
4:97020953 T C 1.099982 1.4583e-05
4:97022128 G A 0.097921 -6.5879e-06
4:97023989 A G 0.719028 1.8160e-05
4:97025257 G A 0.038900 1.0951e-05
4:97046665 A G 0.380701 5.8494e-05
4:97059594 A C 0.532631 1.8628e-05
4:97062525 T C 0.141989 -5.6506e-05
4:97078242 T A 0.061088 5.0902e-05
4:97078713 C A 0.038095 8.2864e-06
4:97085993 G A 0.322280 3.3929e-06
4:97092443 T C 0.089203 -2.1521e-05
4:97141872 T C 0.496977 8.2678e-05
4:97161412 T C 0.120800 6.3960e-05
4:97175062 G A 0.041685 5.8602e-05
4:97177081 A C 0.362917 3.2760e-05
4:97180462 G A 0.038443 -2.1701e-04
4:97188578 G A 0.478648 -4.6665e-05
4:97198960 T C 0.224256 3.4213e-05
4:97199066 C G 1.814625 2.8698e-05
4:97208251 C T 1.079884 2.2668e-05
4:97210587 A C 0.073743 -9.0426e-06
4:97226121 C T 0.034973 -1.5630e-04
4:97260952 T C 0.110914 -3.7953e-05
4:97261639 A C 0.105065 1.4601e-05
4:97261781 A G 0.025671 2.9350e-05
4:97311657 A G 1.583599 1.6708e-05
4:97337256 C T 0.114413 -3.8816e-05
4:97346872 A G 1.077603 1.4058e-05
4:97352856 C T 0.021980 5.1840e-05
4:97356378 T C 0.341638 4.2140e-07
4:97397751 A G 0.066801 8.0639e-06
4:97406841 A G 0.060783 6.3398e-05
4:97425815 G A 0.043600 7.4854e-05
4:97430897 C T 0.584923 -3.0493e-05
4:97459243 T C 0.488693 4.8293e-05
4:97465369 A G 0.060244 -5.3886e-05
4:97476439 G A 0.966088 2.4359e-06
4:97534113 A G 0.162404 -2.0600e-05
4:97534436 C A 0.130122 6.1135e-05
4:97539388 C T 0.502572 4.0048e-05
4:97542789 A G 0.038884 -3.1976e-05
4:97546995 A G 0.066895 5.7767e-05
4:97550198 C T 0.042419 1.2961e-05
4:97556776 G A 0.047544 -4.3952e-05
4:97584985 G A 1.076178 3.9858e-05
4:97586569 C T 1.471660 -1.3798e-05
4:97594969 A C 0.058858 -9.4909e-07
4:97598087 A G 0.170292 8.4178e-05
4:97598930 A G 0.051500 1.4216e-04
4:97612536 G A 0.043298 2.3548e-05
4:97617896 T C 0.035457 6.3147e-05
4:97623215 T C 0.236443 4.5486e-06
4:97647145 A G 0.292803 -1.0205e-04
4:97651593 T G 0.612324 -3.0563e-05
4:97653763 A G 0.065058 5.1710e-05
4:97656233 C T 1.233918 -4.2478e-05
4:97674746 A G 0.025849 -1.3232e-05
4:97695083 T C 0.383680 -1.4746e-04
4:97711906 C A 0.049579 -3.6012e-05
4:97715544 C T 0.052597 -4.6762e-05
4:97722648 G A 0.031471 -1.7352e-05
4:97728762 C T 1.882621 -7.0920e-06
4:97734546 C T 0.548675 -3.0903e-05
4:97740640 G C 0.045840 -5.8236e-06
4:97740939 A G 0.187293 2.9716e-05
4:97745294 G C 0.199922 1.5431e-04
4:97750553 T C 0.097918 -2.6661e-05
4:97751638 G A 0.186861 -6.9520e-06
4:97757127 T C 0.933686 -8.3317e-04
4:97766226 A G 0.021451 1.3147e-04
4:97779394 C A 0.070540 4.6874e-05
4:97781793 A G 1.164913 -6.2323e-05
4:97783961 T C 0.049381 -4.2623e-05
4:97795050 T C 0.053013 1.3177e-04
4:97798507 C T 0.060511 2.8286e-04
4:97799091 A G 0.095402 -5.7132e-05
4:97801862 C A 0.893078 8.8181e-06
4:97816068 A G 0.057216 1.3764e-05
4:97817394 A C 0.099599 -3.8437e-05
4:97821649 A G 0.049660 -2.4803e-05
4:97827991 G A 0.375261 -7.8158e-06
4:97836225 G A 0.566426 9.5077e-05
4:97859473 A G 0.047761 3.8912e-04
4:97862572 C T 0.203145 -5.4408e-05
4:97868531 C A 0.301242 1.5650e-05
4:97869563 T C 0.041202 2.1889e-05
4:97874682 C T 0.274370 2.2346e-06
4:97891494 A G 0.079758 -1.6614e-04
4:97891970 C T 1.256943 1.7052e-06
4:97892690 C A 0.040825 9.9173e-05
4:97893250 T C 0.045093 4.0940e-04
4:97898571 T C 0.380577 3.6497e-05
4:97906295 G A 0.460491 2.6406e-05
4:97907946 C T 0.100787 -2.7850e-05
4:97908013 G A 0.341658 -2.7030e-05
4:97908904 C A 1.176913 -1.3243e-04
4:97910447 A G 0.090612 -6.9203e-05
4:97912581 T G 0.109424 5.9716e-05
4:97918476 T C 1.178633 -6.7629e-04
4:97937366 T C 0.772090 -4.1804e-05
4:97946030 C T 1.961457 9.4427e-05
4:97948705 C A 0.113222 -1.4927e-05
4:97969895 C T 0.098833 8.1312e-06
4:97974344 G A 0.026777 6.7614e-05
4:97976138 T C 0.537162 -1.5752e-05
4:97981980 T C 0.401694 -6.7633e-05
4:97989968 G A 0.687600 -2.4930e-04
4:97990879 A G 0.135624 8.0856e-05
4:98005432 T C 0.060296 5.5100e-05
4:98014513 T C 0.308726 2.1897e-04
4:98020833 T C 0.131739 1.2870e-04
4:98025857 A G 0.057836 4.3102e-05
4:98030967 C A 0.184933 -1.7107e-05
4:98034219 C A 0.212587 -5.5645e-05
4:98053277 G A 0.142657 8.1582e-05
4:98060384 A C 0.159425 -1.5241e-06
4:98063772 T C 0.068690 6.1058e-06
4:98071427 A G 0.076480 -5.0844e-05
4:98072050 C T 0.670238 5.5905e-05
4:98073445 C T 0.499320 2.8269e-05
4:98075414 A G 0.052542 1.2065e-04
4:98076990 C T 0.035827 2.6066e-05
4:98087969 G A 0.093504 9.2187e-05
4:98110107 A G 0.114442 -2.8424e-04
4:98114811 A G 0.079463 1.8753e-05
4:98149733 T C 0.040900 8.4635e-05
4:98155973 T C 0.031883 -5.9218e-05
4:98173531 C A 0.162534 3.9384e-05
4:98182517 G T 0.660030 6.1702e-05
4:98189604 C T 0.665970 4.6338e-05
4:98200967 A C 0.054525 3.0443e-06
4:98207246 C T 0.083724 -1.5585e-05
4:98208093 C T 0.147490 4.6163e-05
4:98221027 T C 0.209968 -9.8789e-05
4:98224696 G A 1.385345 1.4809e-04
4:98229953 T C 0.086279 1.9701e-05
4:98230006 A C 0.496516 1.0608e-05
4:98253309 T C 0.792876 6.5135e-05
4:98257044 C T 0.054340 8.6277e-05
4:98287509 G T 0.022934 -4.0125e-05
4:98289559 A G 0.399834 1.4859e-05
4:98299136 G A 1.360048 6.9431e-05
4:98300430 T G 0.065042 -5.1619e-05
4:98313960 T C 0.025090 -1.0289e-04
4:98317295 C T 1.874152 -5.6544e-06
4:98330219 G A 0.108668 -8.1437e-06
4:98330337 A G 0.227011 3.7249e-05
4:98371858 G A 1.673292 -4.4004e-06
4:98401464 T C 0.054460 1.1558e-05
4:98431402 T G 0.038670 -1.4810e-04
4:98435766 G T 0.506857 1.8520e-05
4:98466292 G A 0.108996 -1.7758e-05
4:98466856 G T 0.083150 6.0986e-05
4:98471647 C T 0.272322 6.4163e-05
4:98506463 G A 1.089784 -4.4272e-05
4:98513171 T C 1.605336 -8.7184e-06
4:98564574 C T 0.130495 8.5689e-05
4:98565272 A C 0.113433 1.1247e-05
4:98567504 T C 0.074152 -2.8720e-05
4:98568821 A C 1.044720 -4.5155e-05
4:98577110 T C 0.043561 -4.1214e-05
4:98611967 T G 0.051328 4.4289e-05
4:98627218 C G 0.045970 -6.6798e-06
4:98647295 C G 0.040718 -6.3562e-05
4:98649801 C T 0.071952 -6.9650e-05
4:98654773 C T 0.151677 -9.7155e-05
4:98657204 A G 0.044317 -5.3669e-05
4:98669243 C T 0.128344 4.3932e-05
4:98674800 A G 0.104516 -2.4266e-05
4:98678359 C G 0.034996 1.3453e-04
4:98683513 A G 0.038806 2.0199e-05
4:98696259 A G 1.093666 5.4221e-05
4:98710962 A G 0.026261 6.8397e-05
4:98768830 T G 0.110547 -5.1212e-06
4:98801643 G A 0.691790 3.1569e-05
4:98808308 T C 0.052419 3.4001e-05
4:98823250 A C 0.032954 -6.4183e-05
4:98830563 T C 0.044285 9.7046e-05
4:98831902 C T 0.127886 3.3438e-05
4:98836371 T C 0.039588 9.6352e-06
4:98841608 T C 0.820779 5.1073e-05
4:98848996 A C 0.048440 2.9248e-05
4:98868470 C T 0.037284 1.5284e-05
4:98911742 G T 1.735001 2.5300e-06
4:98916751 C A 0.195290 -1.9131e-04
4:98928011 T C 0.143267 -2.2043e-05
4:98965614 C T 1.891167 -2.8391e-05
4:98970424 G A 0.038141 2.1351e-05
4:98975790 G A 0.081631 6.1712e-05
4:98979999 T C 0.094185 5.4077e-05
4:98996796 C T 0.142248 1.7148e-05
4:99013512 A G 0.050809 -2.7395e-07
4:99022772 A G 0.038764 5.8238e-05
4:99032018 C T 0.030383 7.1318e-07
4:99037859 G A 0.826998 6.3254e-05
4:99055502 A G 0.039326 1.2864e-04
4:99056354 A G 0.825067 8.4287e-05
4:99060942 A G 0.245937 1.3249e-05
4:99065480 C A 1.074156 8.2926e-05
4:99066678 T C 0.079242 4.5682e-05
4:99080906 T C 0.260881 6.4934e-06
4:99095084 A C 0.062718 5.2970e-05
4:99104879 A G 0.357653 5.0840e-05
4:99116100 G A 0.130099 -6.2019e-05
4:99125220 C T 0.144115 -4.4986e-05
4:99138280 T G 0.035337 5.9300e-05
4:99160699 C T 0.473270 1.4875e-04
4:99169914 A G 0.037761 2.4368e-05
4:99173984 G A 0.039842 -1.3024e-05
4:99205938 A G 0.524987 2.4568e-04
4:99214851 G A 0.187374 5.7777e-05
4:99222531 C T 0.115568 1.3700e-05
4:99233303 G A 0.079125 -5.4654e-06
4:99238207 T C 0.045366 5.1273e-06
4:99256171 C T 0.125387 -3.2347e-05
4:99257396 G A 0.030513 1.2254e-04
4:99262296 A G 0.030760 5.8157e-05
4:99268720 A G 0.214421 -1.4899e-04
4:99268949 T C 1.815726 -2.1049e-06
4:99287225 A G 0.116620 -1.1659e-05
4:99287466 A G 0.057615 2.7938e-04
4:99295272 G A 0.125640 -3.5856e-05
4:99324388 G A 0.149980 1.2261e-05
4:99337881 T C 0.590036 1.6664e-06
4:99354765 G T 0.048664 -4.4138e-05
4:99359533 G A 0.170723 -8.1320e-05
4:99360535 C G 0.045272 -8.1833e-05
4:99363400 A G 0.185349 4.8474e-05
4:99365066 G A 0.027638 -3.7149e-06
4:99370515 C T 0.045428 -7.4712e-05
4:99379998 C A 0.063795 2.7436e-05
4:99383197 G A 0.092783 -2.1174e-05
4:99386328 T C 0.107960 -1.2344e-05
4:99403566 G A 0.127198 -4.5129e-05
4:99408068 A G 0.179964 3.3853e-05
4:99408680 G C 0.024635 4.8851e-06
4:99410153 T C 0.043552 -1.3428e-05
4:99412261 T C 0.858180 2.1332e-05
4:99413459 T G 0.089979 3.7695e-05
4:99415740 A G 0.549983 1.6836e-05
4:99417409 G A 0.084565 -1.0263e-05
4:99422081 A G 0.513757 -9.0829e-05
4:99423280 T C 0.170249 -8.7217e-05
4:99424491 G C 0.050575 -3.6747e-05
4:99430876 C T 0.329382 5.5543e-05
4:99432070 C T 0.068304 -2.1661e-05
4:99437210 C T 0.021669 -1.3482e-05
4:99443569 C T 0.455363 -1.3766e-05
4:99448799 C G 0.051857 -1.0520e-04
4:99449286 C T 0.149223 -1.0110e-05
4:99458374 A G 0.039056 3.0499e-05
4:99462243 T C 0.072104 -5.6326e-05
4:99466506 T C 1.355312 -9.5685e-06
4:99469811 A C 0.054159 5.7266e-05
4:99469902 A G 0.066307 -1.2371e-04
4:99474774 A G 0.287999 -6.0204e-07
4:99480152 T C 0.197832 1.5238e-06
4:99485507 C T 0.137412 -1.6069e-04
4:99486233 T C 0.032879 -3.5574e-05
4:99486856 T C 0.077132 -3.6314e-05
4:99487424 C A 0.050114 3.5390e-05
4:99487801 T C 0.063386 5.4031e-05
4:99489168 A C 1.392233 -1.1741e-05
4:99491983 A G 0.094481 6.8429e-05
4:99495148 A G 0.258722 2.0514e-05
4:99501885 G A 1.431724 7.8415e-07
4:99509229 T C 0.187283 -2.7056e-05
4:99523890 C T 0.056457 3.2720e-05
4:99526861 G T 0.048277 1.7661e-05
4:99527964 G A 0.063123 8.3393e-05
4:99528088 A G 0.035337 1.4349e-04
4:99528307 T C 1.218105 2.0896e-06
4:99528398 A G 0.212798 -3.1777e-05
4:99530638 T C 0.124578 7.3493e-05
4:99532486 A G 1.036982 3.4461e-06
4:99533984 G A 0.630838 4.0611e-04
4:99534113 G T 0.051474 3.0382e-06
4:99536589 A G 0.385157 -3.1553e-04
4:99537918 G A 0.171194 2.1728e-05
4:99539498 G T 0.992911 -3.0241e-05
4:99540287 T C 1.048196 -4.1097e-06
4:99546163 T C 0.437404 6.1436e-05
4:99553102 C T 0.035570 -2.7818e-05
4:99553872 C T 0.136335 1.1165e-05
4:99557147 C T 0.472510 -2.3439e-05
4:99563262 G A 0.084237 7.1618e-06
4:99565852 C T 0.211393 -5.8778e-05
4:99570810 C T 0.982217 -3.0587e-05
4:99571085 T C 0.251676 1.2475e-05
4:99579160 A C 0.089141 1.3756e-06
4:99594420 A G 0.025070 -1.4149e-04
4:99595604 C T 0.477924 1.9525e-05
4:99599259 G A 1.978338 -8.8107e-05
4:99599578 G T 0.600117 1.3691e-05
4:99613128 A G 0.144014 -2.4201e-05
4:99613714 T C 0.058583 2.0039e-05
4:99619286 A G 0.108590 5.5158e-05
4:99621580 T C 0.052730 -4.0960e-06
4:99622282 T C 0.020507 -4.6873e-05
4:99624733 T G 0.222376 -9.2844e-07
4:99628759 A G 0.053844 2.4208e-05
4:99637713 G A 0.046317 9.5475e-06
4:99644156 T C 0.402710 -9.5833e-06
4:99661738 T C 0.691365 4.8139e-05
4:99662139 T C 0.049644 1.2986e-05
4:99676567 C T 0.355059 1.4779e-05
4:99685875 T G 0.773372 6.9626e-05
4:99688524 T C 0.116331 -3.8695e-05
4:99691350 T C 0.065094 -9.6307e-06
4:99691805 C T 0.087918 -2.2231e-05
4:99692441 T G 0.155345 -1.4565e-05
4:99699147 A G 0.894539 4.3395e-05
4:99703313 T G 0.224703 -2.2416e-05
4:99712077 G A 0.381863 1.9880e-05
4:99716929 G A 0.090823 7.0395e-05
4:99717503 G A 0.022392 6.7906e-06
4:99730246 G A 0.797569 -7.6284e-05
4:99734238 G A 0.496220 1.6643e-05
4:99742909 A G 0.255791 -6.1533e-06
4:99748791 T C 0.238280 2.6971e-05
4:99750252 A G 1.920158 -3.0590e-05
4:99771854 A G 0.039848 4.4494e-05
4:99773335 T G 1.629543 -4.7713e-05
4:99774679 C T 0.060939 3.1924e-05
4:99777778 T C 0.111287 7.1158e-05
4:99789324 C T 0.038050 7.3826e-05
4:99791125 C A 0.076311 1.1274e-04
4:99799922 A G 0.839699 1.4914e-05
4:99800310 G A 0.264042 1.4338e-04
4:99820932 C T 0.071189 -1.0613e-04
4:99846769 G A 0.038605 5.9971e-05
4:99852319 A G 0.040926 -2.7481e-05
4:99853542 A G 1.915016 1.1100e-04
4:99853948 A G 0.798994 2.2394e-05
4:99857325 G A 0.548256 1.6458e-05
4:99870609 A G 0.030818 -1.5570e-04
4:99877217 G A 0.167020 7.3703e-05
4:99894475 G T 0.097762 1.0028e-04
4:99898118 A G 0.038154 3.9691e-05
4:99918328 G T 0.071841 -6.9892e-05
4:99923179 G A 0.052692 6.7886e-05
4:99935882 A G 0.218949 -2.1804e-05
4:99936790 T C 0.056171 -1.6638e-05
4:99937151 A G 0.150574 3.3753e-06
4:99942577 C T 0.298184 -1.0155e-04
4:99952710 G A 1.146069 -3.0768e-06
4:99959932 C T 0.638949 -1.7665e-04
4:99997409 A C 0.023129 -9.3740e-05
4:99998335 G A 0.295880 1.0603e-04
4:100003288 T C 0.027972 1.4848e-05
4:100010010 T C 1.376689 -3.7620e-05
4:100010273 G C 0.106685 -2.0866e-05
4:100014342 A G 0.084782 -1.0950e-04
4:100014805 G A 1.158438 -2.9737e-05
4:100022724 A G 1.461182 -1.0315e-04
4:100024883 G A 0.910489 -1.7251e-05
4:100042103 G C 1.468450 -1.0590e-04
4:100047084 T C 0.064516 -5.3056e-05
4:100047812 A G 0.549408 6.0015e-05
4:100052733 A C 1.397650 -4.9709e-05
4:100055079 A G 0.066811 1.1817e-04
4:100057497 G A 0.030289 -4.8262e-05
4:100062819 G A 1.945760 4.0317e-05
4:100066084 C T 0.317691 -3.4736e-05
4:100071602 A C 0.077664 -1.8973e-05
4:100082154 T C 1.536682 4.9586e-05
4:100083031 A G 0.043464 -6.2838e-05
4:100113316 G T 0.033288 1.8941e-05
4:100143184 A G 1.455499 -1.1672e-05
4:100173968 C T 0.939259 -9.8395e-05
4:100174632 T A 0.066457 1.2266e-04
4:100194977 A G 0.766309 -3.2073e-04
4:100201477 A G 0.028657 5.4420e-05
4:100203447 C A 0.172489 4.4970e-05
4:100210847 G A 1.541946 -3.5427e-05
4:100214164 G A 1.645687 -7.7503e-05
4:100217743 T C 0.763628 -1.8736e-04
4:100228466 C T 0.569139 2.9164e-05
4:100228945 C T 0.175702 2.2094e-05
4:100232878 G A 0.065217 -5.9693e-05
4:100239319 C T 1.954865 2.3564e-04
4:100240373 G A 0.082835 -2.9099e-05
4:100243932 G T 1.645538 -2.5880e-05
4:100244461 G A 0.049634 -8.2400e-05
4:100247570 T G 0.152245 2.7052e-05
4:100250419 A C 0.346150 2.9595e-04
4:100251067 C G 0.490018 -2.8055e-05
4:100261120 G A 1.857557 2.3094e-05
4:100264578 G T 0.025275 1.2397e-05
4:100271356 A G 0.131054 -3.2251e-05
4:100274286 T C 0.835869 5.4052e-05
4:100278697 C T 0.122634 -7.8554e-05
4:100285351 A G 0.631296 -1.0379e-05
4:100304248 C T 0.407712 -3.3780e-05
4:100314731 T C 0.026641 3.1565e-05
4:100322445 C T 1.084432 -8.7394e-06
4:100324071 A G 0.351307 3.6386e-05
4:100326265 A C 0.784232 -2.2634e-05
4:100329586 C A 0.353040 -5.1891e-05
4:100333267 A G 1.582145 -3.6704e-05
4:100334943 T C 0.137101 -5.6398e-05
4:100335586 C T 0.608575 -2.5315e-05
4:100338342 G A 0.335241 1.3462e-04
4:100341861 T C 0.215119 -1.9879e-05
4:100341992 A C 0.022915 -3.6233e-05
4:100349669 G C 0.190278 -6.0362e-05
4:100349793 C T 0.034369 5.2056e-06
4:100356179 T C 0.680212 1.1596e-04
4:100356466 G A 0.259410 -4.1431e-05
4:100359608 C A 0.021214 -3.3556e-05
4:100360727 T C 0.786913 1.1952e-04
4:100361787 T C 0.030887 6.4115e-05
4:100368524 C T 0.145144 -7.9356e-05
4:100373077 G T 0.114909 -1.0038e-05
4:100389568 A C 0.057479 3.1743e-05
4:100406139 C T 1.117694 5.4655e-05
4:100424205 T C 0.120346 -4.3138e-05
4:100424345 G A 1.362239 8.5378e-05
4:100434952 T C 0.130161 3.7846e-05
4:100439076 A C 1.266035 6.3328e-05
4:100439406 G T 0.032010 -3.7393e-05
4:100440919 A T 0.155728 -3.9403e-05
4:100442885 G A 0.060124 1.1077e-05
4:100442961 G A 0.099041 2.1649e-06
4:100443720 A G 0.607176 -3.7939e-05
4:100443800 A G 0.547020 -5.0163e-05
4:100443853 G A 0.038751 8.1739e-05
4:100451422 G A 0.124968 -8.2195e-06
4:100452787 T C 0.043652 -2.5171e-05
4:100460202 T C 0.063153 3.9396e-06
4:100465572 A G 0.668790 -5.0660e-05
4:100486295 G A 0.256031 8.4835e-05
4:100486977 G A 0.024937 -4.0538e-05
4:100502747 C T 0.086516 -4.3506e-05
4:100503136 G C 0.032925 -3.8876e-05
4:100504575 C G 0.079320 7.9613e-05
4:100504664 C T 0.508395 -1.1032e-04
4:100506518 C A 0.050497 -5.8255e-05
4:100510903 G A 0.078453 6.7019e-05
4:100512412 C T 0.134001 1.2947e-04
4:100516022 G C 0.712624 1.1329e-04
4:100530143 T C 0.084039 1.4555e-06
4:100532602 A G 0.040134 -1.3461e-04
4:100533913 T C 0.239939 -1.4044e-05
4:100544867 A C 0.199438 2.2463e-05
4:100563903 A G 0.049199 -7.6455e-06
4:100565204 A G 0.035018 1.2424e-05
4:100571566 C T 0.031409 -1.6593e-04
4:100575711 T C 0.338198 9.1340e-05
4:100580294 G A 0.027524 3.5938e-05
4:100603268 T C 0.075207 5.9052e-05
4:100612271 A C 0.188004 2.4033e-05
4:100613610 A C 0.113624 -1.9305e-05
4:100631114 C T 0.031581 1.7638e-05
4:100636509 A G 0.097230 7.9973e-07
4:100637002 T G 0.599146 -1.2693e-05
4:100640626 T C 0.038926 -4.7292e-05
4:100642528 A G 0.426440 -3.2702e-05
4:100657673 G A 0.289411 7.4401e-06
4:100663492 T G 0.494542 -3.9716e-06
4:100665907 C T 0.118648 -4.9984e-05
4:100670112 T G 0.030835 -3.6287e-05
4:100671057 C T 0.662322 3.5417e-05
4:100677047 C T 0.048096 6.5509e-05
4:100686097 G T 0.218524 1.0464e-05
4:100692646 G T 0.174083 2.6395e-05
4:100693138 T C 0.227417 -2.8256e-05
4:100693588 C T 1.708648 1.8439e-05
4:100704029 A G 0.128032 -2.2834e-04
4:100708621 A G 0.237365 -2.7559e-06
4:100710483 C T 0.154086 3.6124e-04
4:100712375 C T 0.925935 7.4342e-05
4:100713765 C G 0.739278 1.1346e-05
4:100729215 G T 0.067904 4.9892e-06
4:100729676 C A 0.236450 2.2383e-05
4:100733887 C T 0.167883 3.8698e-05
4:100738592 C T 0.164440 5.3579e-05
4:100745295 G A 0.058699 -9.2809e-05
4:100748966 C T 0.954722 -1.2305e-05
4:100754980 T C 0.052890 3.8433e-05
4:100758332 T C 0.057602 2.2438e-05
4:100758603 G A 0.022272 2.9630e-05
4:100760000 T C 0.021889 -3.2477e-05
4:100760606 T C 0.130629 9.4558e-05
4:100776252 A G 0.419150 -2.1785e-05
4:100787671 G A 0.128087 -4.2046e-04
4:100827622 G A 0.830663 -3.0131e-05
4:100829065 C A 0.055015 -1.5836e-05
4:100869244 A G 0.151872 1.7910e-05
4:100870182 C T 0.426625 -8.8473e-06
4:100885074 C T 0.096058 -2.3857e-05
4:100887972 G A 0.475016 -3.6410e-05
4:100891827 C A 0.142193 -3.0161e-06
4:100894203 A G 0.088262 1.8203e-05
4:100895322 G A 0.043487 -9.4166e-05
4:100901853 G A 1.874587 -2.4031e-05
4:100913449 G A 0.467443 -3.9405e-05
4:100921326 C A 0.088953 -9.8763e-05
4:100934530 C T 0.700320 -6.5476e-05
4:100935213 G A 0.080212 1.0786e-04
4:100938700 G T 0.080524 -5.3919e-05
4:100942851 T C 0.026810 -2.3802e-05
4:100955051 T C 0.279816 -5.3486e-06
4:100956018 A G 0.045837 1.8603e-05
4:100958797 G A 0.597131 -3.3093e-05
4:100961000 T C 0.026687 -2.4312e-05
4:100964047 T G 0.261179 -1.2096e-05
4:100978301 G T 0.138756 2.4801e-05
4:100978672 A G 0.148532 1.8633e-05
4:100978729 C A 0.020435 5.8046e-05
4:100980334 A T 0.051377 1.2522e-04
4:100984530 T C 1.134371 -5.0351e-05
4:100989312 T C 0.022107 -1.1515e-04
4:100993034 C T 0.591311 -6.5129e-06
4:101002740 A G 0.438920 -2.2204e-05
4:101003226 T C 0.129716 4.5969e-05
4:101016834 A G 0.473841 -1.7600e-05
4:101025709 A G 0.076103 -1.5853e-05
4:101028516 G C 0.041419 -4.5075e-05
4:101059291 A G 1.109544 -4.0673e-06
4:101064298 G A 0.124325 3.4045e-05
4:101066353 A G 0.237518 4.3594e-05
4:101069386 T C 0.441815 3.6769e-07
4:101070872 G T 1.018358 -1.1584e-05
4:101073509 A G 0.029176 6.2192e-06
4:101078979 T C 0.094075 4.3875e-05
4:101082527 T C 0.143771 2.8828e-05
4:101090319 C T 0.062133 3.1782e-05
4:101091759 G A 0.167309 -2.6428e-05
4:101097530 C T 0.075275 5.3221e-05
4:101102766 T C 0.419108 4.4126e-05
4:101107276 A C 0.873529 2.6222e-06
4:101107417 C G 0.418446 5.4212e-05
4:101107664 A C 0.804586 -2.0500e-05
4:101108057 A C 0.705893 5.3764e-05
4:101108509 C T 0.094753 1.0262e-05
4:101108978 C T 0.039358 4.7993e-05
4:101111790 C T 0.073309 -7.5503e-05
4:101114233 C T 0.094364 -3.0837e-05
4:101114672 G C 0.149704 -2.2084e-05
4:101115779 T C 0.616852 -5.4409e-06
4:101120194 T C 0.623808 8.0780e-05
4:101128044 G T 0.160058 6.9568e-05
4:101132538 G A 0.062546 7.4920e-06
4:101132753 A C 0.706422 -8.6884e-06
4:101133509 G A 1.039326 -7.0248e-06
4:101133699 T C 0.566887 -1.6157e-05
4:101134543 T C 0.056164 -4.8321e-05
4:101136083 G T 0.085691 5.7840e-05
4:101138826 T G 0.059790 6.3525e-05
4:101149621 G A 0.071471 -5.6251e-05
4:101153391 T C 0.289745 1.8815e-05
4:101158408 G T 1.815031 7.5788e-06
4:101158523 A G 1.575329 9.8811e-06
4:101161689 C A 0.488443 -4.7063e-06
4:101165657 C T 0.027225 5.0568e-05
4:101168793 G A 1.820435 2.4490e-07
4:101179361 G A 0.473935 1.8513e-05
4:101180704 G A 0.539665 3.4690e-05
4:101182023 A G 0.029712 6.1609e-05
4:101193009 A G 1.175339 2.1275e-05
4:101193577 A T 0.040559 -2.3453e-05
4:101194051 C A 0.083049 -2.8715e-05
4:101194439 A C 0.699408 -1.1193e-06
4:101198543 C T 0.284390 1.2741e-05
4:101203376 G C 0.188098 4.2357e-05
4:101210648 A G 0.271536 -2.3685e-05
4:101211553 T C 1.114543 -3.9861e-05
4:101216177 C G 1.701008 5.8538e-06
4:101218287 C T 0.089037 1.5172e-04
4:101219537 A G 0.135974 3.2325e-06
4:101223313 C T 0.331868 -9.2657e-06
4:101226127 G C 0.390451 1.1439e-04
4:101228459 T C 0.040750 -2.9263e-06
4:101228930 G T 0.074461 -8.6047e-05
4:101233979 T C 0.057862 -1.7289e-05
4:101236577 G A 0.261997 -6.7996e-05
4:101237250 T C 0.137662 1.3651e-05
4:101237598 T C 1.341343 2.8647e-05
4:101238386 C A 0.200756 -6.0443e-05
4:101240109 A G 0.029299 1.0671e-05
4:101241144 T C 0.797631 -9.5719e-06
4:101242960 A G 0.024171 3.6832e-05
4:101244780 A G 1.787695 -5.1675e-05
4:101248462 A G 0.127042 1.5768e-05
4:101249221 T G 0.029160 -3.2664e-05
4:101259542 A G 0.112530 1.9575e-05
4:101261577 A G 0.066785 1.2848e-05
4:101265629 C G 0.065145 -7.3097e-05
4:101269870 T C 0.237982 3.4051e-05
4:101270216 C T 0.031769 2.6000e-05
4:101278554 G T 0.410679 -3.2368e-06
4:101279241 A G 1.795200 -9.7761e-06
4:101298069 G T 0.197004 -4.6827e-05
4:101316598 G A 0.131683 5.6224e-05
4:101329308 A G 0.194333 -5.8854e-05
4:101338535 A G 0.081601 -6.9101e-05
4:101339134 C T 0.070423 -3.4106e-06
4:101341385 G A 0.240023 2.4048e-05
4:101349556 T C 0.151859 -3.7156e-05
4:101349723 T C 0.038829 -9.9544e-05
4:101362463 C T 0.076142 6.5404e-05
4:101365470 A G 0.118269 -4.5414e-05
4:101383632 C T 1.794985 -1.2491e-06
4:101395670 C A 0.024914 -6.4426e-05
4:101414398 A G 0.027310 1.3131e-05
4:101417485 C T 0.056424 -5.6249e-06
4:101423263 A G 0.048092 2.5126e-05
4:101439754 A G 1.035100 -5.0536e-05
4:101445627 G T 0.207225 -7.1689e-05
4:101463096 C T 0.296733 1.0871e-05
4:101466755 C T 1.643973 3.7828e-05
4:101480368 T C 0.547964 -5.4530e-05
4:101486403 A C 0.227913 -1.0608e-05
4:101486781 T C 0.030315 9.0246e-05
4:101486787 T A 0.047505 7.8776e-05
4:101499848 C T 1.443032 -1.9511e-05
4:101508721 A C 0.742278 -4.4036e-05
4:101523312 G A 0.660111 3.2906e-07
4:101524784 T G 0.268794 7.6861e-06
4:101528287 A G 0.182074 -3.1627e-05
4:101532914 T C 0.152768 -6.4783e-05
4:101551216 A G 1.753300 2.1083e-05
4:101573054 A G 0.063166 -3.3191e-05
4:101576294 T C 0.672143 2.5796e-05
4:101580249 A G 1.747815 2.0401e-06
4:101597810 A G 0.036255 -3.9340e-05
4:101613866 A G 0.257550 1.2250e-05
4:101621398 C G 1.919337 -2.1085e-05
4:101621699 C T 0.153793 -3.3044e-05
4:101625893 A G 0.043068 7.9806e-06
4:101630291 A G 1.030013 -3.0278e-05
4:101637977 G A 0.051484 3.2590e-05
4:101643170 A G 0.053169 -1.5317e-04
4:101649857 A G 0.047794 1.6461e-05
4:101659887 A C 0.041890 -1.5218e-04
4:101663905 A C 0.116708 -1.5627e-05
4:101680533 T C 1.452377 2.5113e-06
4:101681094 T C 0.125354 5.3675e-05
4:101691368 T G 1.942988 -4.4110e-05
4:101698045 A G 0.344689 4.2548e-05
4:101704911 G A 0.033129 -3.0162e-05
4:101708197 T G 0.026690 -1.8670e-05
4:101709265 T C 0.361875 6.4405e-05
4:101709878 A C 0.040543 2.5185e-05
4:101712104 G A 1.036680 -1.2249e-05
4:101712623 T G 0.061439 -2.1807e-05
4:101713337 C T 0.296642 5.9512e-06
4:101714921 G A 1.188374 1.0202e-05
4:101721140 C A 1.474970 -2.8872e-05
4:101724393 G A 0.062452 1.2842e-05
4:101727886 T C 0.039228 -7.3809e-05
4:101735349 G A 0.045843 -6.1819e-05
4:101738082 G A 0.286009 3.6985e-05
4:101745827 T C 0.239819 5.2117e-05
4:101748186 A G 0.413350 -8.8944e-07
4:101770916 T C 0.062215 1.2400e-04
4:101795803 A C 0.882114 4.5414e-05
4:101800570 T G 0.033460 1.2293e-05
4:101800766 C T 0.511634 3.7455e-05
4:101810639 G A 0.133871 4.6827e-06
4:101831449 G A 0.270839 8.3482e-06
4:101848663 G A 0.031390 -3.0034e-05
4:101849797 G T 0.036268 7.0072e-05
4:101857074 A G 0.250767 -4.2119e-06
4:101873322 C A 0.736150 3.2222e-05
4:101877175 T G 0.063756 6.0370e-05
4:101881356 G A 1.299573 1.2047e-05
4:101882409 G A 0.192522 4.1998e-05
4:101889130 T C 0.385365 -4.3974e-05
4:101896207 A G 0.029088 8.1582e-06
4:101896676 C T 1.412821 -1.4257e-05
4:101898865 G A 0.064762 5.4849e-05
4:101902126 A G 1.123533 -1.8084e-05
4:101908012 G T 0.054704 1.3559e-04
4:101909168 G A 0.021996 -1.8604e-04
4:101920450 C T 1.805261 -6.7959e-05
4:101920544 C A 0.045859 3.2415e-05
4:101922931 G C 0.082822 1.3860e-04
4:101931826 A G 0.184742 6.6419e-05
4:101934345 A G 0.033464 -2.3208e-04
4:101934909 G A 1.379867 2.5996e-05
4:101936280 C G 0.042672 -1.2338e-04
4:101940231 C T 0.090433 5.3306e-05
4:101942847 C T 0.451348 -2.8277e-05
4:101951638 C T 0.054795 6.9224e-06
4:101952025 T G 0.039472 2.0960e-05
4:101953182 C T 0.950674 -2.8078e-05
4:101953322 T C 1.510031 -8.8672e-05
4:101953984 A G 0.053571 1.6044e-05
4:101964336 C G 0.029449 -3.1734e-05
4:101965836 A G 0.261731 -2.5024e-05
4:101966852 G T 0.087032 -1.8649e-05
4:101970377 T C 0.163407 -4.2789e-05
4:101972487 C T 0.086950 -6.0486e-05
4:101979867 G A 1.024590 4.8877e-06
4:101980673 A T 0.023853 -6.6569e-05
4:101986236 C T 0.052003 2.6929e-05
4:102006277 C T 0.674584 -4.0366e-05
4:102006490 T C 0.274847 3.5882e-05
4:102007478 C G 0.074380 2.1308e-05
4:102009827 T C 1.188474 1.9733e-05
4:102020946 A C 0.040364 -8.2112e-05
4:102024696 T C 0.127016 -1.6539e-05
4:102025763 C G 0.024272 -4.3758e-06
4:102026137 G A 0.102111 4.0068e-05
4:102033675 T C 0.206128 1.0166e-04
4:102033997 C T 0.105737 1.1823e-05
4:102035405 C T 0.071286 5.6858e-05
4:102048330 T C 0.079407 2.8810e-05
4:102057833 T C 0.257245 -4.0159e-05
4:102058325 G A 0.844603 -1.3866e-05
4:102060940 T C 0.112008 1.3486e-04
4:102074319 T G 0.169701 2.9775e-06
4:102083892 C A 0.818056 -6.2708e-06
4:102085628 A C 0.039228 1.3576e-05
4:102087247 C A 0.138659 6.0077e-06
4:102089733 T C 0.177468 2.2358e-05
4:102090785 T G 0.039936 2.6258e-05
4:102100034 T C 1.175426 3.1786e-06
4:102100469 T C 0.087921 -2.0149e-05
4:102116498 T C 0.064204 -2.9715e-05
4:102122755 T C 1.354702 -4.9661e-06
4:102123597 T C 0.185748 -2.2119e-05
4:102131678 C T 1.249793 -8.9572e-07
4:102139425 T C 0.050481 -4.6812e-05
4:102158450 G A 1.612616 -2.6515e-05
4:102159289 T C 0.074406 -5.8576e-05
4:102160502 T G 0.130664 2.8373e-06
4:102161380 A G 1.479846 -1.5778e-05
4:102174349 C T 0.117097 2.4899e-05
4:102178963 G T 0.225077 4.3808e-05
4:102183826 C A 0.061731 -5.4915e-05
4:102201385 C G 0.037660 4.6373e-06
4:102205385 T C 0.304766 -1.2011e-05
4:102221986 G T 0.755520 2.3979e-05
4:102227246 C T 0.046168 -2.1257e-05
4:102232629 C T 0.586394 -1.9593e-06
4:102264870 T C 0.053805 3.9298e-05
4:102285035 C T 1.434963 -1.7612e-05
4:102286400 C A 0.373456 1.9942e-05
4:102298696 A T 0.880654 -2.7626e-05
4:102318545 C T 0.085951 -2.8735e-05
4:102340407 G A 0.055301 3.7090e-05
4:102341509 T C 1.422892 -1.0007e-05
4:102344793 G C 0.145647 1.2283e-06
4:102352414 T C 0.153261 4.5827e-05
4:102380890 C A 1.931985 6.5385e-05
4:102390918 G A 1.911164 4.5940e-05
4:102393104 G A 0.044431 -3.3109e-05
4:102408230 G A 0.495402 4.9920e-05
4:102427242 T C 0.099378 6.2762e-06
4:102432547 C T 0.643717 1.1090e-05
4:102446170 T C 0.045713 -6.8178e-05
4:102448063 T C 0.031948 3.6988e-05
4:102462028 T C 1.122871 3.5992e-05
4:102476090 C G 0.213220 -4.1406e-05
4:102482390 T C 0.818384 3.6984e-05
4:102482799 A C 0.436632 1.3578e-05
4:102502643 G A 1.711690 -2.1407e-05
4:102504843 T C 0.071816 2.5203e-04
4:102505179 T C 0.875201 -5.6580e-05
4:102521167 A C 0.056135 -7.2372e-05
4:102521938 C T 0.057440 1.2986e-05
4:102524913 T C 0.064318 -3.8131e-05
4:102529098 A G 0.856203 2.9064e-05
4:102541273 A G 0.628634 -6.2793e-06
4:102547060 G A 0.047670 -5.8984e-05
4:102551104 C T 0.253464 3.2906e-05
4:102551570 T C 0.224950 7.7187e-05
4:102560290 C A 0.119995 2.9103e-04
4:102560900 C G 0.234493 1.2195e-05
4:102560933 A G 0.033837 1.0784e-04
4:102565016 G A 0.242153 1.8149e-05
4:102569368 T C 1.261692 -4.5473e-05
4:102573438 C G 0.042581 9.8319e-05
4:102576115 C T 0.563132 2.1461e-05
4:102576912 C T 1.386378 1.6277e-04
4:102583563 A G 0.038641 -7.4527e-05
4:102587222 G A 0.419192 1.8543e-05
4:102589283 A G 0.173580 1.2086e-05
4:102591039 C T 0.193298 5.4848e-05
4:102602528 A G 0.527302 5.2926e-06
4:102606843 A G 0.511235 9.5888e-05
4:102611751 T C 0.046437 3.3677e-05
4:102616092 G A 0.044970 1.0627e-04
4:102616576 A C 0.034385 -6.8922e-05
4:102621251 G T 0.100109 -6.1976e-05
4:102622489 G A 0.247687 -1.4217e-06
4:102622562 C A 1.019887 2.7321e-05
4:102639372 T C 0.028358 1.4258e-05
4:102645847 G T 0.069865 1.9370e-05
4:102656452 T C 0.226852 1.6916e-05
4:102669185 A G 0.121271 1.5482e-05
4:102674762 A G 0.133300 2.4313e-05
4:102675023 T C 1.172048 -2.9886e-05
4:102677497 C A 1.505915 -1.9341e-05
4:102696219 G A 0.145601 1.7298e-05
4:102700194 A G 0.319226 4.1530e-05
4:102700665 T C 0.038342 2.7708e-05
4:102701288 T C 0.251455 6.6587e-05
4:102702604 A C 0.248845 6.3447e-06
4:102706018 G A 0.449722 5.4271e-05
4:102707791 A G 0.157286 -1.1671e-04
4:102707962 C A 0.061848 2.1673e-05
4:102709308 C T 0.886782 -4.2567e-05
4:102709778 C T 0.035210 -3.1002e-05
4:102713097 C T 0.141693 4.1856e-06
4:102716379 C T 0.034889 -1.0856e-04
4:102724506 G A 1.142592 7.1448e-05
4:102727736 A G 0.043315 6.8065e-05
4:102737326 T C 0.121326 -4.7632e-05
4:102741302 G T 0.039653 6.0703e-05
4:102750373 G A 0.031529 5.7528e-06
4:102751014 C G 0.042545 -8.9884e-05
4:102751076 A G 0.624226 -1.4273e-05
4:102755378 A G 0.758682 -1.8505e-05
4:102764358 C T 0.262224 2.6913e-04
4:102766551 A G 0.070258 -5.9411e-05
4:102773979 A G 0.047742 2.0934e-05
4:102777778 G A 0.691874 1.2121e-05
4:102786904 T C 0.116474 -5.1109e-05
4:102789783 C A 0.053717 3.9979e-05
4:102793500 T G 0.795102 1.5103e-05
4:102816467 G C 0.115935 -4.4361e-05
4:102821550 A C 1.088002 2.7515e-06
4:102823426 T C 1.780723 2.8769e-05
4:102835020 C G 0.072078 -4.0884e-05
4:102839287 A G 0.731271 -2.5639e-06
4:102854390 G A 0.895928 3.4285e-05
4:102855110 C G 0.216966 -1.6641e-03
4:102882192 G A 1.965485 5.1714e-06
4:102889707 T G 0.072134 8.3742e-05
4:102904490 G A 0.876236 -9.7057e-06
4:102904544 A G 0.027793 4.5033e-05
4:102914396 G A 1.768438 1.9465e-05
4:102920982 G C 0.110430 -2.2365e-05
4:102926923 A G 0.122842 -2.7368e-04
4:102929715 C T 0.214298 -7.0000e-05
4:102935902 C T 1.931622 1.3685e-05
4:102946392 A G 0.123514 1.7516e-04
4:102948472 G A 0.217822 1.6543e-04
4:102948991 C T 0.230913 -5.9034e-06
4:102950983 T C 0.088064 -1.6003e-05
4:102951663 C T 0.090358 -3.0574e-05
4:102952819 A C 1.163190 1.5918e-04
4:102957885 T C 0.027083 -1.3451e-05
4:102960528 A C 0.029394 1.1374e-05
4:102965043 C T 1.970925 -9.1382e-06
4:102972771 G A 0.058193 9.7683e-05
4:102975423 C A 0.222977 1.5969e-04
4:102997333 C T 1.866914 2.4979e-05
4:103000569 T C 0.021818 8.7281e-06
4:103003758 C T 0.038362 2.8083e-05
4:103006301 T C 0.798325 2.9444e-05
4:103012980 T C 0.065675 1.4402e-05
4:103013751 T G 0.046564 1.7759e-05
4:103016010 G A 0.049608 -2.6191e-05
4:103023049 C T 1.639173 -1.1462e-04
4:103071492 T C 0.055064 -1.5686e-05
4:103072838 C T 0.049955 1.0840e-04
4:103087990 T C 0.098973 -5.8976e-05
4:103090543 T G 0.107029 -8.4252e-05
4:103091730 A G 0.043237 5.0109e-05
4:103092818 C T 0.025122 1.3453e-04
4:103099069 T C 0.316062 -1.8223e-04
4:103103045 T C 0.989760 1.2866e-05
4:103106466 G A 0.318512 1.9373e-05
4:103115045 G A 0.496626 3.6162e-05
4:103115391 C T 0.337162 6.2022e-05
4:103118768 C T 1.015810 -5.8078e-06
4:103118915 T G 1.712504 2.7591e-05
4:103122531 G A 0.111264 -4.9268e-06
4:103122582 T C 0.032276 2.6138e-05
4:103125127 A G 0.568477 6.4504e-06
4:103135250 C T 1.692108 6.9934e-05
4:103137577 A G 0.179701 4.9275e-05
4:103138790 G C 0.065551 3.0962e-05
4:103167394 A C 0.225460 3.9991e-05
4:103172184 A G 0.141719 -4.9230e-05
4:103172826 T C 0.421925 -1.1248e-05
4:103174819 A G 1.154839 4.0961e-05
4:103176308 T C 0.196926 -6.6175e-05
4:103178952 T C 0.108006 2.2839e-05
4:103184239 A G 0.032016 7.2226e-05
4:103186782 A G 1.577669 4.6166e-05
4:103188709 T C 0.149175 -6.9172e-05
4:103191137 T C 0.026706 -3.6622e-05
4:103203467 G A 0.746419 1.1310e-04
4:103205769 A G 0.182781 -8.0657e-06
4:103206555 T G 0.452883 2.1046e-06
4:103207765 C T 0.126143 5.3379e-05
4:103213879 A G 0.074117 1.2608e-04
4:103220206 G A 0.136253 6.4750e-06
4:103224534 C T 0.340661 3.6314e-06
4:103224594 C T 0.054607 -1.6595e-05
4:103226969 T C 0.102868 -1.4775e-05
4:103228976 A G 0.218780 2.6919e-05
4:103235173 G A 0.125539 4.0846e-06
4:103244470 G A 0.086529 -5.2951e-05
4:103258848 A G 0.180785 -1.3427e-05
4:103262478 A G 0.368997 9.6407e-06
4:103267785 T C 0.061588 6.6941e-05
4:103270187 G A 0.049907 1.7536e-05
4:103272760 T C 1.886778 -2.5245e-05
4:103283117 G A 0.141482 -3.6516e-05
4:103285705 G A 0.752541 -1.6381e-07
4:103308071 C T 1.357649 -5.7734e-06
4:103319681 C A 1.356345 -1.0537e-05
4:103324849 C T 0.599396 -3.8246e-06
4:103327679 T C 0.053727 -2.4810e-05
4:103344382 T C 0.691543 1.6978e-06
4:103363763 G A 0.187374 -1.5842e-05
4:103365842 T C 1.144465 -6.0305e-05
4:103369642 G A 0.212691 1.3087e-05
4:103376592 A G 0.055489 -4.4552e-05
4:103378675 A C 0.111167 -3.6737e-05
4:103387413 A G 0.261666 1.7838e-06
4:103388303 C T 0.056314 1.4173e-05
4:103388565 G A 1.460442 7.7409e-05
4:103389013 C T 1.276772 1.7399e-04
4:103389409 A C 1.434684 -1.4070e-04
4:103389514 T C 1.196809 -4.4592e-05
4:103390671 G T 0.047362 3.7558e-05
4:103397014 T C 0.612305 1.0808e-06
4:103414175 G A 0.816021 1.0224e-04
4:103423230 A G 0.140259 3.2749e-05
4:103427476 G A 1.826021 -3.2347e-05
4:103430534 T C 0.088921 2.6510e-05
4:103444698 T C 0.800782 5.9822e-05
4:103459740 A G 0.544485 -4.4187e-05
4:103468518 A G 0.874253 -1.6597e-05
4:103496437 T C 0.159840 -2.2042e-04
4:103505189 G A 0.142213 3.0678e-05
4:103505961 T C 0.060501 -5.7054e-05
4:103511388 C T 0.035745 -4.7269e-05
4:103518843 T G 0.029919 -2.1198e-05
4:103519397 A G 0.069365 -3.3766e-05
4:103524935 C A 0.078453 8.9777e-05
4:103535881 G A 0.050939 -2.5528e-05
4:103539993 G A 0.029663 6.8790e-06
4:103553372 T C 0.036476 -2.3901e-06
4:103554552 C T 0.130223 6.1389e-05
4:103557077 A G 1.043422 2.2113e-05
4:103558731 T C 0.172752 -5.0415e-05
4:103573082 T C 0.918227 5.2573e-06
4:103578637 A G 0.928451 1.0818e-05
4:103598385 A G 0.108950 -2.7105e-05
4:103607806 T C 1.320450 1.5070e-04
4:103611108 C T 0.050416 -4.9592e-05
4:103611845 T C 0.951534 2.2177e-05
4:103638420 C T 0.096298 1.7715e-04
4:103640758 C T 0.583820 -5.3778e-05
4:103641837 A G 0.047294 2.6675e-06
4:103645082 T C 0.035200 -6.6104e-05
4:103651441 T C 0.037524 -9.1469e-05
4:103673907 C A 0.109333 4.6151e-05
4:103680599 C A 0.165790 6.9519e-06
4:103685514 C G 0.041779 -2.4592e-05
4:103691796 G A 0.493403 1.1840e-04
4:103698324 A C 0.075996 9.1232e-05
4:103713894 T G 0.088765 3.1082e-05
4:103722069 G A 1.943183 1.9236e-05
4:103724101 C A 0.039141 2.2709e-06
4:103731282 A G 0.306464 -2.5845e-05
4:103736838 G A 0.035466 -7.8858e-05
4:103738108 C T 0.968529 -2.6681e-04
4:103747122 G T 0.068826 2.6268e-05
4:103749792 T C 0.149557 -1.6447e-04
4:103777146 T C 0.045888 -6.3578e-05
4:103788211 G A 0.974066 -2.8045e-04
4:103804194 T C 0.253792 -2.0658e-05
4:103849758 C T 0.976261 -3.7335e-04
4:103902748 C T 0.039462 3.4941e-06
4:103907010 T G 0.068213 -6.1553e-05
4:103911781 A G 0.973343 -4.1746e-04
4:103922109 A G 0.151619 -1.9191e-04
4:103941075 C T 0.075899 9.5456e-05
4:103941222 A G 0.040601 -1.3246e-05
4:103941426 T C 0.076684 5.7265e-05
4:103942553 T C 0.021338 -1.0144e-05
4:103949607 G C 1.883111 -6.6541e-05
4:103964529 C A 0.236249 -7.0120e-05
4:103966802 T C 0.156909 -1.6610e-04
4:103974122 G A 0.766400 -9.5229e-05
4:103975508 T C 0.100609 -3.7836e-05
4:103983087 G T 0.038855 -8.8214e-05
4:104003148 T C 0.384846 -2.4254e-05
4:104004064 C T 0.164521 2.4044e-07
4:104008364 A G 0.065262 6.2346e-05
4:104010837 A G 0.090300 1.6877e-05
4:104013796 C T 0.318833 -1.6190e-05
4:104017305 C T 0.042396 -5.3933e-05
4:104025945 T C 0.040267 5.1919e-05
4:104027644 A G 0.361518 -4.1055e-05
4:104046098 T C 0.038426 -5.3640e-05
4:104061993 G C 0.361483 -3.0613e-05
4:104062223 T C 0.361752 -2.6527e-05
4:104066461 G A 0.403908 -4.8974e-05
4:104069822 T C 0.110498 2.9931e-05
4:104089466 G A 0.049533 -6.1472e-05
4:104105099 T C 0.038968 2.5568e-05
4:104105573 T C 0.065282 -3.8899e-05
4:104117191 G A 0.400789 -4.9615e-05
4:104121428 T C 0.036946 9.4994e-05
4:104126183 C T 1.917250 4.7605e-05
4:104130986 C A 0.985602 -4.0055e-05
4:104134008 C T 0.054529 -2.6288e-05
4:104156174 T C 0.021188 3.6448e-05
4:104178315 C A 0.286373 -1.1655e-04
4:104179541 G A 0.438381 -1.4447e-05
4:104192050 G A 0.490634 -3.3028e-05
4:104212400 G A 0.065272 -5.2285e-05
4:104225160 G A 0.360580 -5.7137e-05
4:104229587 T C 0.090073 -5.6878e-05
4:104232957 A G 0.044337 2.7312e-05
4:104240255 C A 0.512949 7.0661e-05
4:104257723 A G 0.469959 -2.5428e-05
4:104257898 A G 0.115273 1.2656e-04
4:104262333 T C 0.085230 2.1359e-04
4:104265007 C T 0.059147 3.1554e-05
4:104266305 T C 0.109184 -6.8116e-05
4:104276096 T C 0.025499 -9.2261e-05
4:104288620 A G 0.791561 -2.7299e-05
4:104296612 G A 0.215606 -8.0421e-06
4:104322585 C A 0.074088 -6.2982e-05
4:104324914 T C 0.038478 -9.0404e-05
4:104335667 G A 0.820770 -2.3459e-05
4:104340317 G A 0.021305 1.9336e-07
4:104346057 A G 0.177867 1.8165e-06
4:104348373 T C 0.046603 1.1901e-05
4:104354925 T C 0.022087 -3.4697e-07
4:104361011 T C 0.041146 -2.0327e-05
4:104374130 T C 0.057028 -8.1809e-06
4:104374596 C T 0.655827 -4.2573e-05
4:104379180 A G 0.079703 -2.2764e-05
4:104381986 T G 0.029280 5.6807e-06
4:104384356 T G 0.033220 -2.6826e-05
4:104385161 C T 0.067924 -6.1268e-05
4:104386152 A G 0.052834 -2.5564e-05
4:104391457 C T 0.231240 1.2598e-05
4:104391911 A G 0.130200 3.0444e-05
4:104408721 G T 1.765692 1.0019e-06
4:104415083 A G 0.022801 -3.2045e-05
4:104416044 T G 1.434411 -1.2008e-05
4:104417366 A G 0.069141 -8.3414e-07
4:104418307 C A 0.152326 -1.6612e-05
4:104419380 G A 0.103377 5.2980e-05
4:104421949 A G 0.044081 -6.5813e-06
4:104424222 C T 0.217365 -2.3445e-05
4:104424934 T C 1.226414 3.1644e-06
4:104431581 T G 0.086691 2.1258e-05
4:104435456 T G 1.505669 1.7479e-06
4:104439329 T C 0.198692 7.8807e-06
4:104446321 G T 0.065353 -6.0129e-06
4:104467267 C T 1.517087 1.0522e-05
4:104473391 T C 1.513770 1.2342e-05
4:104483422 G A 0.060861 -1.0408e-04
4:104491078 G C 0.024934 -1.2749e-04
4:104491757 T C 0.064792 8.2273e-05
4:104494044 A C 0.058790 9.1381e-06
4:104506389 G A 1.298629 2.0167e-05
4:104529139 C A 0.058823 6.4675e-06
4:104541985 T C 0.076226 3.2630e-05
4:104543602 C T 0.473867 1.6989e-05
4:104543839 A G 0.078486 4.6079e-06
4:104545224 C T 1.038008 -2.8765e-06
4:104553287 C A 0.232308 -4.3177e-05
4:104555117 A C 0.099625 6.3678e-05
4:104555791 C A 0.606540 -3.5466e-06
4:104565065 G A 0.032730 -2.8823e-05
4:104567015 C T 0.359211 -2.4806e-05
4:104567057 A G 0.121716 3.0942e-05
4:104569676 A C 0.111654 -6.5339e-05
4:104574605 T C 0.655418 -6.2958e-05
4:104587361 T C 0.116776 3.3283e-06
4:104595380 G A 0.102670 -3.8661e-05
4:104597079 T C 0.171327 -3.6551e-06
4:104603346 C T 0.124426 -6.5512e-05
4:104607175 C T 0.051601 2.5184e-05
4:104612368 G A 0.182755 5.2147e-05
4:104624663 G T 0.171441 2.0596e-10
4:104638049 G T 0.051728 3.6664e-05
4:104642796 A C 0.105935 -2.8997e-05
4:104654727 T G 0.090112 8.0116e-06
4:104654879 C G 0.114828 1.4460e-05
4:104658712 G C 0.026690 6.3580e-05
4:104668662 T G 0.166932 -7.1160e-06
4:104670141 G A 0.869436 -7.1068e-05
4:104670180 T C 0.048962 7.2309e-05
4:104671002 G T 0.038563 -2.6441e-05
4:104684146 C T 0.024453 3.9414e-05
4:104687412 A G 0.087824 -2.9511e-05
4:104695920 A G 0.878005 -8.4614e-05
4:104704772 C G 1.950454 -1.3623e-04
4:104723875 G A 0.853068 -4.2498e-07
4:104734438 C T 0.101637 1.1957e-05
4:104762857 T C 0.243480 3.0122e-05
4:104764758 G T 0.295019 -1.0467e-04
4:104789014 G T 0.098434 -1.8253e-04
4:104789707 C T 0.665081 -4.0197e-05
4:104793165 G A 0.916006 1.5003e-05
4:104794429 C T 0.116269 -7.1374e-05
4:104798439 T G 0.078356 -7.6018e-05
4:104812749 G A 0.063841 -5.6952e-05
4:104816926 G A 0.735582 -1.4686e-05
4:104833752 A G 0.601727 1.4483e-06
4:104846201 C T 0.035655 -3.9908e-05
4:104847577 C T 0.048297 2.1979e-04
4:104847606 C T 0.028261 -5.5354e-05
4:104853243 T C 0.070887 5.0421e-06
4:104865955 T C 0.046002 -3.2761e-05
4:104869717 T C 0.051244 2.8803e-05
4:104873754 T C 1.312199 1.5141e-04
4:104881825 T C 1.720839 1.6095e-04
4:104883831 A G 0.056418 2.7896e-05
4:104895480 G A 0.119645 -5.8169e-06
4:104896723 T G 0.045577 1.7360e-04
4:104902094 C G 0.181636 -1.3207e-04
4:104903451 A G 0.045129 1.0915e-04
4:104903537 C T 1.419293 2.1170e-04
4:104908168 T G 0.093984 -2.4227e-05
4:104911291 T C 1.763612 1.8749e-04
4:104919854 A C 0.065253 -1.5272e-05
4:104939232 G A 0.408650 -3.9839e-05
4:104941286 C T 0.088258 1.7891e-05
4:104943786 A T 0.039657 9.1855e-06
4:104944617 T C 0.080462 2.3468e-05
4:104946704 G A 1.969243 3.1357e-05
4:104949606 A G 1.368185 -3.9590e-06
4:104963964 C T 0.420773 2.0601e-06
4:104972117 G A 0.271566 -5.5089e-05
4:104973196 C G 0.234509 5.6093e-05
4:104978031 C T 0.512141 -1.4148e-05
4:104982466 A G 0.033600 1.4687e-05
4:104987418 G A 0.093260 -2.9618e-06
4:104996005 T C 0.033610 2.6090e-07
4:105010119 T G 0.027939 -2.6696e-05
4:105011169 A C 0.495227 -6.7535e-05
4:105015277 A C 0.033555 1.4115e-05
4:105042741 C T 0.040160 5.1119e-05
4:105059241 A C 0.853006 2.9437e-05
4:105060524 C T 1.183294 2.1426e-05
4:105065029 C T 0.031312 -2.3747e-05
4:105086146 A C 1.158867 -4.8701e-05
4:105108617 A G 0.080144 -2.3740e-05
4:105129571 A G 0.031633 3.2812e-05
4:105136908 G A 0.025502 -5.5345e-05
4:105137412 G A 0.122913 2.3226e-05
4:105143071 A C 0.329963 -9.4106e-06
4:105145350 C T 0.021354 -1.3383e-05
4:105171008 T C 0.064636 6.7397e-05
4:105184790 A G 0.098810 1.5245e-05
4:105185596 A C 0.048018 7.0287e-05
4:105201445 G A 0.096590 -4.8119e-05
4:105211358 T C 0.795836 -2.0190e-05
4:105217098 G A 0.200289 9.3933e-06
4:105221167 C T 0.033772 3.4167e-05
4:105230802 G A 1.012058 -3.1626e-05
4:105242420 C T 0.045963 4.6181e-05
4:105272051 C T 0.118713 -1.7540e-05
4:105273141 C A 1.869112 1.9914e-05
4:105274123 T G 0.039390 -6.4329e-05
4:105289082 T G 0.099080 1.1681e-05
4:105294968 A G 0.246359 5.0952e-05
4:105301788 A G 1.038637 5.3037e-05
4:105302220 G A 0.034817 2.2954e-05
4:105306382 T C 1.560911 -6.0707e-06
4:105306883 A G 0.053779 3.4408e-05
4:105306893 G C 0.142245 -1.6191e-05
4:105311957 T G 1.614560 -2.6854e-06
4:105314128 T C 0.022269 -1.4955e-04
4:105316677 T C 0.026154 -3.8858e-05
4:105322746 T C 0.364222 -5.5004e-05
4:105343783 C T 1.425521 -3.4008e-05
4:105379781 T C 0.064022 -1.3203e-04
4:105380785 C A 0.050335 -6.5239e-06
4:105382908 T C 0.087405 -2.1028e-05
4:105388556 A G 0.034226 1.4282e-04
4:105390165 C T 1.333352 -9.8673e-05
4:105395619 G A 0.026920 6.5325e-05
4:105429377 G T 0.062377 1.2247e-05
4:105431905 C A 0.064655 5.4108e-06
4:105432627 G C 0.288690 2.6233e-06
4:105433088 T C 1.072689 -3.0475e-05
4:105434961 T G 1.591441 3.1034e-05
4:105444337 T C 0.206975 -1.3931e-05
4:105445679 A G 0.474357 -2.9293e-05
4:105454573 T C 0.479015 9.3251e-06
4:105460288 G A 0.023613 3.4639e-05
4:105469120 T C 0.043130 2.8965e-05
4:105470968 T C 0.023551 4.7259e-05
4:105471485 T C 0.031279 -1.0981e-04
4:105473581 A G 1.439955 -4.8029e-05
4:105474132 C T 0.061877 -7.5190e-05
4:105493387 A G 1.362060 -7.0706e-05
4:105497463 T C 0.826541 -1.3854e-04
4:105500120 G A 0.535893 2.3479e-05
4:105507674 T C 1.225531 -2.8429e-06
4:105516772 G A 0.163060 5.9802e-06
4:105517973 T G 0.708703 -2.6979e-05
4:105541393 T C 0.568104 -1.3543e-05
4:105546953 T C 0.621208 -2.1264e-05
4:105560094 G A 1.608676 2.5996e-06
4:105584709 G A 0.128295 1.2664e-05
4:105587537 G C 0.023214 2.9056e-05
4:105619841 A G 0.138389 -3.1747e-05
4:105624313 G T 0.999893 -7.6131e-06
4:105635412 C T 1.692708 5.4969e-05
4:105637717 C T 0.083218 9.8106e-05
4:105640806 T C 0.047758 4.3175e-05
4:105671319 C T 0.033805 2.9985e-05
4:105673264 T C 0.104714 1.7198e-05
4:105678372 A G 0.048381 3.2144e-04
4:105684113 T G 0.163128 -4.2791e-04
4:105693258 C A 1.699813 4.1827e-05
4:105696569 G A 0.422143 5.5787e-06
4:105706327 G A 0.746280 -2.5541e-05
4:105706547 G T 0.802392 -6.5261e-05
4:105707555 T G 0.084961 5.1482e-05
4:105716473 T C 1.609552 2.6509e-05
4:105722860 G A 0.066690 3.9154e-05
4:105730767 C T 0.109755 3.8414e-06
4:105732804 A G 0.925030 4.5071e-05
4:105733641 C T 0.061348 1.6718e-05
4:105745818 A G 0.563258 8.9434e-05
4:105747210 T C 0.189643 2.4717e-05
4:105772094 T C 0.551804 1.2132e-04
4:105775985 T C 0.035547 1.1004e-04
4:105778330 A C 0.741716 6.0346e-05
4:105794260 A G 0.916295 -3.0711e-05
4:105804916 T C 0.025171 1.1942e-04
4:105805832 T C 0.062426 9.0528e-05
4:105810813 C T 0.125043 1.6969e-05
4:105821677 G A 0.104033 -7.6168e-05
4:105827355 A G 0.178205 1.1117e-05
4:105831751 T C 0.045862 7.1135e-06
4:105837965 A G 0.027605 1.2175e-05
4:105839220 C G 0.124786 2.6060e-05
4:105841429 G A 0.125419 2.8553e-05
4:105861894 T C 0.081361 1.3533e-04
4:105866724 C T 0.276658 2.0817e-04
4:105867630 A G 0.113793 2.0968e-05
4:105869123 G A 0.031549 1.3829e-04
4:105883158 G A 0.326107 6.1979e-06
4:105887763 G A 0.115562 3.0295e-05
4:105894642 G A 0.045924 -6.7988e-05
4:105897524 A G 0.306944 -4.3797e-05
4:105898301 T C 0.040669 1.3237e-05
4:105908782 A G 0.074604 -1.0234e-04
4:105918000 C A 0.902163 -3.3121e-06
4:105920752 A G 0.100787 4.8342e-05
4:105933951 A G 0.098190 -1.1876e-05
4:105944654 G A 0.229419 -1.6121e-06
4:105958142 C T 0.207796 -4.8737e-05
4:105976299 C T 0.348613 -8.1018e-05
4:106000437 A G 0.062107 5.3117e-05
4:106011086 T C 0.395375 6.3571e-05
4:106014524 A G 0.068959 -1.5721e-04
4:106019837 C T 1.372473 9.8819e-04
4:106037168 A G 0.107395 -6.1466e-07
4:106041211 T C 0.076132 -1.6104e-04
4:106041239 G A 0.069527 4.5584e-05
4:106061125 A G 0.046882 -1.4008e-06
4:106061199 T C 0.056658 -6.8773e-06
4:106061534 A C 0.743495 -3.4520e-05
4:106066982 C T 1.257768 1.9235e-05
4:106069919 T C 0.036865 -5.5817e-05
4:106071064 G A 0.725945 7.3443e-05
4:106074826 G T 1.257917 2.8393e-05
4:106081636 C T 0.741314 6.8330e-05
4:106083776 T C 0.724072 6.6345e-05
4:106088864 G C 0.021039 -1.9962e-05
4:106095619 C T 0.076259 5.2723e-05
4:106096764 A G 0.097421 -2.1713e-05
4:106107483 G C 0.042224 1.3989e-05
4:106111280 T G 0.024476 9.7765e-06
4:106112232 T C 0.066603 1.3565e-06
4:106131025 A G 0.020137 -6.4182e-05
4:106146477 C A 0.200769 5.8072e-05
4:106148222 G A 0.057203 -2.1249e-05
4:106155185 G C 0.020341 -5.7619e-05
4:106155199 T C 0.034908 -8.7249e-05
4:106155751 A G 0.036339 -6.7202e-05
4:106156163 A G 0.091400 1.5415e-05
4:106156187 T C 0.107136 -8.6189e-05
4:106157698 C T 0.027933 6.3718e-05
4:106184597 C A 1.098135 6.2420e-07
4:106191680 G A 0.101521 1.1678e-06
4:106196834 T C 0.027797 4.3414e-05
4:106197000 G A 0.063058 -2.0195e-05
4:106212562 A G 0.774953 -4.5228e-05
4:106213874 A G 0.023210 -4.9313e-05
4:106238401 G A 0.068898 -9.6407e-05
4:106249102 G A 1.181665 2.4108e-05
4:106255976 A G 0.099508 1.5453e-04
4:106260737 A G 0.035999 7.9395e-06
4:106262167 T C 0.056629 2.5090e-05
4:106264681 C T 1.854340 -2.7116e-05
4:106265348 A T 1.122874 1.5458e-05
4:106265432 C T 0.270527 2.9326e-04
4:106268594 G A 0.163524 -5.2143e-05
4:106269402 A G 0.032659 -8.0492e-05
4:106287738 A G 0.037570 1.7567e-05
4:106290757 A G 0.046284 7.2885e-06
4:106293125 G A 0.522018 1.9394e-04
4:106293217 A G 0.031318 1.1576e-04
4:106293434 T C 0.050618 -6.0985e-05
4:106297513 A G 1.941349 1.0239e-04
4:106302076 C T 0.029163 3.5507e-06
4:106302145 T C 0.070592 8.1089e-05
4:106304683 C T 0.169961 4.1941e-06
4:106306104 A T 0.065840 2.2187e-05
4:106308048 G C 0.052422 -6.0680e-05
4:106308363 G A 0.051754 -4.0887e-05
4:106317429 G C 0.928431 3.3217e-05
4:106318456 A G 0.162589 -1.2463e-04
4:106321933 A G 0.051650 1.8864e-05
4:106325025 C T 0.042136 2.1808e-05
4:106326569 T C 0.054555 3.9153e-05
4:106337279 C T 0.053594 3.3699e-05
4:106338434 T C 1.941434 9.9945e-05
4:106338742 A G 1.249660 2.1118e-04
4:106356594 T C 0.261114 1.5195e-04
4:106357735 A G 0.066434 -8.7062e-05
4:106360595 T G 1.131537 5.5564e-05
4:106373914 C G 0.052149 -5.0237e-05
4:106374291 C T 0.047716 4.0803e-05
4:106374316 G A 0.060176 -3.8233e-05
4:106379218 T C 0.060478 -2.6726e-05
4:106380960 G C 0.051095 -6.2061e-05
4:106381155 G T 0.062137 -2.8604e-05
4:106382495 C G 0.059534 -4.2894e-05
4:106386297 A G 0.061118 -5.3347e-05
4:106387037 G T 0.060874 -5.0648e-05
4:106387204 T C 0.061991 -5.5962e-05
4:106389337 C G 1.445817 2.2841e-05
4:106389388 A G 0.085892 1.6646e-04
4:106391880 G A 1.725491 -4.8186e-05
4:106392203 C T 0.059209 -5.0293e-05
4:106394792 T C 0.111076 1.4422e-04
4:106394926 A G 0.174359 9.0258e-05
4:106394997 T C 0.034123 5.8111e-06
4:106397270 C T 0.061406 -5.8794e-05
4:106397746 T A 0.052322 -5.7171e-05
4:106398921 A C 0.060498 -2.8605e-05
4:106404987 T C 0.058297 -7.7180e-05
4:106408436 T C 0.060082 -4.5742e-05
4:106408838 G A 0.133559 -2.9345e-05
4:106410443 G T 0.066785 1.5648e-07
4:106412474 C T 0.051929 -6.0898e-05
4:106412691 A G 0.147610 8.4175e-06
4:106417608 A C 0.050624 -5.9750e-05
4:106418386 T C 0.062039 -6.2838e-05
4:106418834 C G 0.060478 -5.9504e-05
4:106419700 G T 0.060024 -4.1957e-05
4:106428657 G T 0.025667 3.9281e-05
4:106429568 T C 0.102851 -1.2060e-04
4:106430976 C A 1.824460 -5.6480e-05
4:106431423 T C 0.035233 1.3765e-05
4:106445844 A G 0.071199 -6.5456e-06
4:106449292 C G 0.056100 1.4775e-05
4:106451081 C T 0.050523 -3.6716e-05
4:106459205 G A 1.827365 -3.6976e-05
4:106459881 T C 0.547750 -3.3087e-05
4:106460584 A G 0.049306 -9.2926e-05
4:106463713 T C 1.499077 2.1958e-05
4:106466128 A G 0.051140 -4.0660e-05
4:106466334 G A 0.073682 2.8473e-05
4:106474078 A G 0.121255 -4.2623e-05
4:106475092 T C 0.076272 -5.7656e-05
4:106478863 T A 0.076304 -5.6221e-05
4:106479425 A G 0.302287 1.0322e-04
4:106480674 A C 0.050666 -2.9800e-05
4:106480737 G A 0.078265 -6.7369e-05
4:106481673 C T 0.059293 -2.1017e-05
4:106482235 T G 1.246742 1.3381e-04
4:106483898 G A 0.172788 -6.4212e-05
4:106486617 G T 1.901378 -4.8301e-05
4:106487288 A G 0.045213 -9.4807e-05
4:106491511 C T 0.402850 7.7213e-06
4:106492228 G A 0.141252 -4.5239e-05
4:106493969 G A 1.940395 -3.9266e-05
4:106504490 T C 1.766101 3.8324e-05
4:106504630 A G 1.940681 -4.9090e-05
4:106504943 C T 1.445486 -4.6388e-06
4:106505353 A G 0.113283 6.0811e-06
4:106508526 A G 0.141336 1.0094e-05
4:106509644 G C 0.142148 1.0105e-05
4:106510470 G A 0.178435 3.1482e-05
4:106513533 T C 0.040835 1.5190e-05
4:106516028 T C 0.473078 1.1637e-05
4:106517999 G C 0.439374 4.9917e-05
4:106519663 A G 0.113695 4.3301e-05
4:106520325 G A 0.046716 4.4803e-05
4:106528223 G A 0.135413 -6.9414e-05
4:106534157 A C 0.396891 7.2948e-05
4:106538537 C T 0.106022 -5.2669e-05
4:106540698 G A 0.055947 -1.1659e-04
4:106541028 C A 0.035927 -6.0830e-05
4:106546142 T C 0.035856 -5.7415e-05
4:106546912 A G 0.035564 -6.3775e-05
4:106549096 T G 0.334829 1.5084e-07
4:106549284 C T 0.327993 9.8286e-06
4:106549786 T C 0.027446 8.2391e-05
4:106560504 C T 0.107460 1.0023e-05
4:106563284 G A 0.147393 5.7102e-05
4:106568722 A T 0.033759 1.6301e-05
4:106572456 T C 0.318003 -2.4376e-06
4:106573131 A C 0.056694 -1.3114e-04
4:106575269 G A 0.126302 1.5251e-05
4:106580340 G A 0.449481 1.6352e-04
4:106583042 C T 0.091196 8.5474e-06
4:106585951 C T 0.036557 -1.8333e-05
4:106587316 C T 0.180448 1.6501e-05
4:106590830 C A 0.109421 2.3405e-05
4:106591656 C T 0.038521 -4.7228e-06
4:106593886 G C 1.885578 -1.8150e-05
4:106597295 C G 0.288901 4.9852e-05
4:106600622 A T 0.055496 2.1001e-06
4:106601989 C T 0.165978 3.2494e-05
4:106622630 C A 0.056408 -5.2203e-06
4:106627948 T C 0.447943 -5.9216e-04
4:106646182 T G 0.073903 5.0210e-05
4:106659345 A C 0.129697 1.1871e-05
4:106662341 T C 0.253977 -1.4268e-05
4:106666580 G A 0.165972 2.4617e-05
4:106681729 A G 0.046194 -5.0117e-05
4:106682752 T C 0.096155 1.6689e-05
4:106683451 T C 0.116980 1.6577e-05
4:106686096 G T 0.031364 3.9716e-05
4:106688904 G A 0.130723 2.0595e-05
4:106690466 G C 0.092708 2.4656e-06
4:106701591 C T 0.038115 -3.6693e-05
4:106711416 A G 0.089956 2.5832e-05
4:106723497 A G 1.925536 -2.6247e-05
4:106731410 G A 1.693913 -1.1661e-04
4:106732957 A G 0.116769 1.9077e-05
4:106733662 G C 0.074467 2.3198e-05
4:106736086 T C 0.025275 1.4374e-05
4:106736504 A G 0.026122 1.6650e-04
4:106740492 G C 1.918509 -4.2875e-05
4:106740767 C T 0.023989 6.2779e-06
4:106741143 G A 0.183992 5.2141e-05
4:106742216 C T 0.130973 1.6639e-05
4:106743674 C T 0.032681 1.2071e-05
4:106749312 C A 0.055934 5.7431e-05
4:106755110 G A 0.074902 -3.3868e-04
4:106767226 T C 0.142479 4.3288e-05
4:106789420 A G 0.041490 1.7125e-05
4:106791573 C A 0.200230 -2.1679e-05
4:106792380 T C 1.231429 -5.2742e-05
4:106793618 T G 1.533946 -1.3411e-04
4:106796865 G A 0.117892 1.8658e-05
4:106800117 C A 1.921638 -2.6704e-05
4:106810807 G A 0.116519 3.1189e-05
4:106812732 A G 0.469102 1.1610e-04
4:106817221 G A 0.771093 3.9325e-05
4:106817415 T G 0.047050 4.0789e-06
4:106817492 C A 0.221734 4.4445e-05
4:106818592 G C 0.102361 2.0668e-05
4:106819053 A G 0.517016 -3.7439e-05
4:106819537 T C 0.095042 3.6075e-05
4:106819613 C T 0.188581 -1.8591e-05
4:106820344 G T 0.102063 2.7790e-05
4:106820702 T C 0.075165 3.8768e-05
4:106821578 T C 0.095347 3.7491e-05
4:106826973 C G 0.099943 3.1879e-05
4:106827643 A G 0.027923 -1.2488e-05
4:106828430 G A 0.027011 -4.0271e-06
4:106828795 C T 0.596310 -5.7230e-05
4:106830890 C T 0.034155 -1.0008e-05
4:106836257 T C 0.091482 3.5287e-05
4:106836894 A G 0.071929 2.5809e-05
4:106841296 A G 0.060407 -3.5346e-05
4:106841817 T C 0.073666 2.2195e-04
4:106844048 T C 0.097798 3.0606e-05
4:106844153 C A 0.070868 4.0856e-05
4:106845508 G A 0.025281 -1.1485e-05
4:106846289 A G 0.025843 -1.4731e-05
4:106854924 A G 0.030903 3.0562e-05
4:106855536 A G 1.812331 -5.4686e-05
4:106861730 G A 1.813246 -6.1794e-05
4:106864927 G A 0.025823 -9.3890e-06
4:106870348 G A 0.025885 -2.1154e-05
4:106876915 A T 0.025943 -1.8050e-05
4:106878045 A C 0.102358 2.9988e-05
4:106879592 G A 0.025917 -1.8990e-05
4:106880056 G A 0.161204 7.3224e-05
4:106883617 C T 0.161434 6.9186e-05
4:106888075 T C 1.317775 1.1592e-06
4:106890350 A G 0.107850 2.3272e-05
4:106892575 A G 0.072491 -1.6045e-04
4:106899334 A G 0.039098 2.3319e-05
4:106909597 A G 0.091037 9.2836e-06
4:106909915 G A 0.795219 8.9701e-05
4:106910301 C G 0.044551 6.5936e-06
4:106910453 A C 1.699995 3.6978e-03
4:106913997 C T 0.186027 -3.0494e-04
4:106920644 G A 0.045606 -8.7471e-05
4:106921594 C T 1.761476 4.7993e-05
4:106924150 G A 0.046385 -8.3309e-05
4:106936604 G A 0.183641 -3.4192e-05
4:106938124 G A 0.045466 -3.1772e-05
4:106940065 G C 0.699541 3.4546e-05
4:106945060 G C 0.579870 1.3506e-04
4:106954373 G T 0.056914 6.3776e-05
4:106955885 C T 0.060085 1.1576e-05
4:106965077 T C 0.073542 -4.3456e-05
4:106983604 C T 0.669521 1.4663e-04
4:106998315 A G 0.166780 -3.5997e-06
4:107022157 G A 0.036339 -1.3352e-05
4:107022503 T C 0.577604 1.6207e-04
4:107035798 A G 0.038472 -1.0338e-04
4:107040393 C T 0.076918 2.8796e-04
4:107047744 G T 0.104091 3.6059e-05
4:107068581 T C 0.149853 -4.7613e-06
4:107073921 A G 0.076882 2.7127e-04
4:107089112 G A 0.045119 2.8782e-05
4:107095505 C T 0.731537 1.0051e-04
4:107112208 A G 0.020783 1.4790e-05
4:107113572 T C 0.029484 -7.9282e-07
4:107127490 C T 0.147386 1.3705e-05
4:107128928 C A 0.084837 -7.3600e-05
4:107156462 T C 0.352943 2.2820e-04
4:107158109 C T 0.053532 -4.6030e-05
4:107165240 T C 0.131677 7.3221e-05
4:107173358 A G 0.126357 -2.8424e-06
4:107174698 A G 0.569185 -2.4518e-05
4:107181616 T C 0.032892 8.2328e-05
4:107182809 T C 0.353949 3.0095e-04
4:107206834 A G 0.171911 -2.9096e-06
4:107238015 G A 0.107350 -4.2779e-05
4:107240605 C T 0.057606 6.4259e-05
4:107273754 G A 1.487330 5.6183e-05
4:107274422 A G 0.086730 -2.3751e-05
4:107279386 G A 0.030715 -2.9593e-05
4:107282717 C T 0.351414 4.4292e-04
4:107305758 G A 0.592807 -1.1913e-05
4:107334361 C T 0.376926 1.6680e-05
4:107336974 A G 0.024875 -8.7408e-05
4:107338993 A G 0.038579 3.7481e-05
4:107339397 T C 0.067132 -3.8830e-05
4:107362111 T C 0.023876 -7.7800e-05
4:107363272 A G 0.140908 4.0289e-05
4:107370685 G A 0.865707 -9.3098e-05
4:107375566 A G 1.051085 -4.2651e-05
4:107382780 G A 0.117691 1.5153e-05
4:107383617 C T 0.046268 8.5029e-05
4:107399532 G A 0.047709 1.0791e-04
4:107433996 C T 0.046427 1.0717e-04
4:107443416 A C 1.130966 -6.5051e-05
4:107443465 T C 0.212607 -1.6301e-05
4:107445120 G A 0.092351 9.2601e-05
4:107450087 T G 0.102030 2.9470e-05
4:107451256 C T 0.046839 2.5918e-05
4:107451539 C T 0.094464 -8.9411e-05
4:107452623 G T 0.091112 2.8947e-05
4:107475012 C T 1.964657 -5.8488e-05
4:107477804 T C 1.764874 3.0037e-05
4:107486259 G A 0.068609 -7.8225e-05
4:107487061 C T 0.174174 -2.9002e-05
4:107488790 C G 0.332972 -4.9376e-06
4:107500264 T C 0.605297 -9.9334e-06
4:107500406 C T 0.044110 2.0956e-05
4:107501140 C T 0.063208 6.9225e-06
4:107501341 A G 0.378753 3.5381e-05
4:107502718 T C 0.059874 3.0741e-05
4:107502839 C T 0.026018 6.1204e-05
4:107502909 A G 0.386391 -6.4424e-05
4:107506021 G A 0.049835 -1.2924e-04
4:107509199 G A 0.316669 8.6394e-05
4:107524329 T G 0.067245 3.9956e-05
4:107536434 C T 0.039170 6.8557e-05
4:107541316 G A 1.259874 1.4776e-05
4:107542072 A G 0.980165 -3.4628e-05
4:107547045 T C 0.038495 3.3569e-05
4:107555976 G T 1.614612 1.7841e-05
4:107563393 G T 0.119603 -5.3832e-05
4:107569424 A G 0.181684 -1.2335e-05
4:107573647 T G 0.814940 -1.5332e-06
4:107574716 T C 0.067771 -4.1701e-05
4:107579439 A G 0.073825 4.0524e-05
4:107579479 C T 0.048657 -2.8916e-05
4:107610487 A G 0.042708 5.3404e-05
4:107613166 T G 0.218007 5.3432e-04
4:107618212 G A 0.039696 -5.5693e-05
4:107628936 C T 0.081786 1.8578e-05
4:107630738 G A 0.043431 -1.3423e-04
4:107654468 T G 0.024791 9.3896e-05
4:107671350 C T 0.052558 -4.3407e-05
4:107674347 G T 0.031075 1.1391e-06
4:107681636 A G 0.190013 -8.0022e-06
4:107683070 G A 1.935358 1.5061e-07
4:107683121 G A 1.706694 1.8911e-05
4:107706236 C T 0.027300 7.6908e-05
4:107710155 A G 0.047784 -5.8380e-05
4:107720526 C T 0.063880 -2.0142e-05
4:107726803 G A 1.745987 5.4686e-06
4:107728775 C T 0.020750 6.5885e-05
4:107744613 G A 0.040754 3.7403e-05
4:107747513 A G 0.057648 3.1898e-04
4:107749581 G A 0.062069 6.3487e-05
4:107758067 C T 0.142329 5.3205e-05
4:107759200 C T 0.033899 -3.9905e-05
4:107766458 A G 0.123134 -2.1477e-05
4:107769255 G A 0.376313 1.4964e-04
4:107774514 C G 0.104280 -2.0412e-05
4:107787331 C T 0.079518 -3.5495e-05
4:107809828 T C 0.095425 8.9633e-06
4:107828001 C T 0.605651 -8.4914e-05
4:107836183 T C 0.033967 1.0419e-05
4:107839573 G A 0.506685 -6.6196e-05
4:107843493 A G 0.132261 -1.0100e-05
4:107845794 T C 0.208575 -7.7820e-05
4:107847043 G C 0.086490 4.0079e-04
4:107854667 A G 0.064652 5.5475e-07
4:107855269 T G 0.419981 2.6235e-05
4:107855674 G A 0.047907 -1.6873e-04
4:107879506 A G 0.151168 1.7986e-04
4:107889798 T C 1.032935 -6.2247e-05
4:107891021 A G 0.090819 -5.8661e-05
4:107892974 C T 0.065343 4.4669e-05
4:107901015 G A 0.380357 -1.0925e-05
4:107901087 C T 0.322401 -8.1204e-06
4:107907924 G A 0.076399 -1.0199e-05
4:107923572 T C 0.123757 8.3661e-05
4:107930375 C T 0.150979 1.4909e-04
4:107933767 A G 0.057817 -9.5902e-06
4:107939938 T C 0.185771 -6.1055e-06
4:107948044 A G 0.435720 3.3255e-05
4:107949256 T C 0.034772 -6.5505e-05
4:107950212 T C 0.041961 4.4996e-05
4:107951360 A G 0.996099 -1.4141e-06
4:107953879 T G 0.170714 -2.7832e-05
4:107955723 C G 0.056547 -3.3868e-05
4:107956446 G A 0.096678 3.1914e-05
4:107958676 C T 0.035324 2.7260e-05
4:107960572 G A 0.966923 -1.9789e-05
4:107963168 G A 0.105607 1.6642e-05
4:107964935 A C 0.123436 1.2365e-05
4:107971702 C T 1.470572 1.8783e-06
4:107973161 C T 0.020325 9.8066e-06
4:107980705 C T 0.367455 -4.7562e-06
4:107982988 G A 0.048709 2.8884e-05
4:107991032 A G 0.117123 -4.7105e-05
4:107996091 C A 0.178997 1.0796e-05
4:108000299 C G 0.152359 3.0783e-05
4:108010913 G A 1.255334 2.0056e-05
4:108013744 A G 0.060030 1.9821e-05
4:108026708 G C 0.048479 -1.0981e-05
4:108039967 T C 1.666989 3.8362e-05
4:108056630 C T 0.668414 2.1566e-05
4:108059619 T C 1.752745 -1.7922e-05
4:108071736 G A 0.864781 2.7654e-05
4:108088342 T C 0.031750 -1.6067e-06
4:108089920 T C 0.044097 -1.8842e-04
4:108090018 G A 0.052377 4.8669e-05
4:108091379 A G 0.079988 -3.3498e-05
4:108094603 T C 0.081205 -3.5451e-05
4:108101726 C G 0.045262 5.3971e-05
4:108104916 A G 0.054668 -3.6642e-05
4:108109894 G A 1.589695 9.0610e-06
4:108115222 A G 0.829965 2.3746e-05
4:108116751 C T 0.156377 1.1711e-05
4:108120442 A G 1.286629 -5.1018e-05
4:108122761 T C 0.415891 -6.7074e-05
4:108124706 A G 0.863007 -6.1444e-07
4:108126646 T C 0.092150 -1.9600e-05
4:108135681 T C 0.152349 -1.0939e-05
4:108136082 A G 1.686866 5.5626e-05
4:108140361 A C 0.077304 -7.6173e-05
4:108148408 T C 0.914818 6.1736e-05
4:108158105 T C 1.310550 1.8787e-05
4:108159009 G A 0.067440 -2.1594e-05
4:108164571 T C 0.239300 -8.0448e-05
4:108164829 C T 1.854587 1.4181e-05
4:108174195 T G 0.451633 2.1233e-05
4:108174263 A G 0.046638 -8.0722e-05
4:108174504 G A 0.331726 3.4430e-06
4:108185069 C T 0.072977 7.7934e-05
4:108186091 G A 0.050364 -3.4466e-05
4:108195600 T C 0.086350 -4.2707e-05
4:108196776 C T 0.334390 -3.9521e-05
4:108197243 G A 0.673575 -4.4497e-06
4:108200308 T C 0.088369 2.0346e-05
4:108201956 G T 0.119762 -3.4798e-05
4:108202333 T G 0.127957 -3.5419e-05
4:108205181 C A 0.069307 5.6740e-05
4:108213692 A C 0.077288 2.7912e-05
4:108221549 A G 0.070916 6.0791e-05
4:108222771 C A 0.838793 -4.1717e-05
4:108246148 C T 1.418066 -1.2969e-04
4:108253150 T G 0.045840 6.5442e-06
4:108260989 C G 0.046132 5.3592e-05
4:108279656 G T 0.060631 4.9681e-05
4:108280221 A C 0.066976 6.2553e-06
4:108284843 C G 0.817465 -3.8768e-05
4:108299192 G A 0.050595 -3.6614e-05
4:108304199 T G 0.055600 -1.5735e-06
4:108313081 C T 0.126497 -1.6938e-06
4:108313658 A C 0.798562 1.1955e-04
4:108316982 G A 0.067664 3.6102e-05
4:108318541 A G 1.212292 7.7832e-05
4:108345839 G A 0.091887 -2.5686e-06
4:108356026 G A 0.054639 4.5279e-05
4:108358687 C A 0.467612 -7.3728e-05
4:108369936 T C 0.483779 -5.5619e-05
4:108372577 T C 0.027349 -7.1991e-05
4:108379676 A G 1.388581 4.5798e-05
4:108380600 C T 0.552593 -4.1655e-05
4:108388856 A C 0.836057 1.3500e-04
4:108392715 G A 1.932193 6.7793e-05
4:108412852 C T 0.126614 -1.0320e-05
4:108417053 G T 1.319599 3.6396e-05
4:108435226 T C 0.055116 3.1634e-06
4:108435768 A G 0.550999 -3.3048e-05
4:108459625 G A 0.071397 5.4130e-05
4:108459859 T C 0.069550 1.3561e-05
4:108467023 C T 0.095500 3.2551e-05
4:108467232 T C 0.083150 1.4946e-06
4:108469756 A G 1.255902 2.2226e-05
4:108471044 G T 0.152580 -2.1380e-05
4:108472998 A G 0.538678 5.7122e-05
4:108473598 T C 0.336555 1.4112e-05
4:108482346 G C 0.055249 3.7990e-06
4:108482857 A G 0.100054 -2.8858e-05
4:108493598 C T 0.297928 -3.7306e-05
4:108497905 G C 0.025606 -5.3318e-05
4:108499056 C T 0.981282 6.4872e-05
4:108501562 G A 0.086886 2.9887e-05
4:108515963 C T 0.568328 -2.6023e-05
4:108517054 G A 1.103186 1.7469e-05
4:108528923 C T 0.067830 1.5331e-04
4:108531269 G A 0.651526 -2.6349e-05
4:108536833 A G 0.173700 9.3178e-05
4:108537766 G A 1.245109 7.3289e-06
4:108538215 G A 0.075629 -7.2620e-05
4:108538361 A G 0.164251 -3.0050e-04
4:108542623 C T 0.075003 3.4291e-05
4:108549223 C A 0.106360 1.9206e-07
4:108549551 A C 0.463484 5.0722e-05
4:108551763 T C 0.038829 -9.7965e-05
4:108551972 C T 0.591490 3.8423e-05
4:108566204 C T 0.048037 9.5689e-05
4:108566940 A G 0.070972 1.6749e-05
4:108568027 G A 0.056272 5.1052e-06
4:108571120 C G 0.035775 -7.2750e-05
4:108574393 T C 0.064224 8.2263e-05
4:108584371 T C 0.828462 -4.2226e-05
4:108591510 A G 0.450173 -1.4104e-06
4:108602036 T C 1.872199 -4.5354e-05
4:108603314 A G 0.042993 1.6557e-05
4:108611504 C T 0.047758 1.2118e-04
4:108621139 C T 0.032110 2.9345e-07
4:108622241 T C 1.229968 -1.5559e-06
4:108626850 T C 1.889479 -1.8057e-06
4:108637618 C T 0.025288 1.2376e-05
4:108639491 C A 0.612746 1.4088e-05
4:108642953 A G 1.838514 2.9327e-05
4:108652950 T C 0.028089 -2.5228e-06
4:108655834 T C 0.934215 4.5822e-05
4:108661272 A G 0.079966 1.4096e-05
4:108664579 G T 1.835966 4.3507e-05
4:108671723 T C 0.612003 4.4005e-06
4:108681819 A G 1.721738 4.0540e-05
4:108700006 C T 0.030484 -3.0548e-05
4:108700380 G A 0.045434 6.7784e-05
4:108701710 G A 0.179607 -4.6398e-05
4:108715410 G A 0.132764 -4.0715e-04
4:108724485 G A 0.045908 8.3603e-05
4:108737814 T C 0.064373 -1.7611e-04
4:108742286 C T 0.243746 -1.8285e-05
4:108743095 C G 0.048589 8.0797e-05
4:108757097 T C 0.082131 -3.9660e-05
4:108758470 C A 0.917185 1.0157e-05
4:108762613 G A 0.072598 -1.8774e-05
4:108765857 A G 0.251299 -5.2746e-05
4:108780006 C T 0.155371 2.8391e-05
4:108784558 A G 0.028248 9.8487e-05
4:108786729 T G 1.080534 -9.4313e-06
4:108794813 T C 0.190996 -5.5432e-05
4:108795568 T C 1.391574 -8.7297e-05
4:108799821 C T 0.057275 1.6897e-05
4:108812149 G A 1.283643 5.2148e-05
4:108818147 G C 1.849462 -1.9460e-04
4:108819891 G C 1.511754 -2.9884e-05
4:108824019 A G 0.055246 2.6995e-05
4:108828418 G C 0.067995 1.2517e-04
4:108837629 G A 0.532401 4.8526e-06
4:108860978 G A 1.125708 8.4017e-05
4:108873285 C T 0.425966 -2.6692e-05
4:108874039 A C 1.334316 -1.0118e-04
4:108887158 G T 0.402999 2.3272e-06
4:108887224 T G 0.048225 1.2685e-05
4:108890396 A G 1.802911 -5.3791e-05
4:108900891 T C 0.077492 5.3097e-06
4:108906300 T C 0.201837 3.6626e-06
4:108906428 G T 0.098817 -4.1506e-05
4:108912668 T A 0.294091 -2.5240e-06
4:108919128 A G 0.033629 -1.1388e-04
4:108927740 T C 1.311057 -3.6575e-05
4:108944579 T C 1.839825 1.6901e-05
4:108944732 A G 0.119713 -6.7470e-06
4:108945083 G A 0.047739 -3.9616e-05
4:108948284 T C 0.074792 -1.6168e-05
4:108958693 C T 0.160973 -1.3833e-05
4:108964201 T G 0.038615 2.2735e-04
4:108965265 T C 0.057060 -1.1106e-05
4:108966518 T C 0.646187 -9.2815e-05
4:108972707 A C 0.447128 5.0559e-06
4:108983524 T G 0.057966 5.9084e-05
4:108983704 A C 1.806420 5.7604e-06
4:108993579 A G 0.191639 2.2595e-05
4:109000418 A G 1.657946 5.0636e-06
4:109008905 C T 0.079755 -4.7695e-05
4:109013313 T C 0.214486 -7.6610e-05
4:109026801 T C 0.058054 6.3882e-05
4:109028614 G A 0.037401 2.7131e-05
4:109029350 G C 0.064603 2.6624e-05
4:109037677 C A 0.074110 -1.2037e-06
4:109046960 A G 1.135137 -2.1389e-03
4:109050566 C T 0.058641 -2.8585e-05
4:109059514 A G 0.057002 2.4525e-05
4:109063784 A G 0.073903 -1.5878e-05
4:109085387 C T 0.342304 -3.4219e-05
4:109091834 G A 0.530242 9.9402e-05
4:109095552 A G 1.141732 -1.0219e-04
4:109104134 A G 0.810266 -6.1600e-05
4:109108331 A G 0.405479 -3.1444e-05
4:109111805 T C 0.041740 7.2230e-05
4:109113323 C A 0.194508 -1.3797e-05
4:109113914 T C 1.161703 -1.8210e-05
4:109119090 C T 0.828787 2.8018e-05
4:109120601 T C 0.544082 -4.5538e-05
4:109121730 G T 0.057817 1.0547e-05
4:109127156 C T 1.816644 3.6781e-06
4:109132670 A G 0.105127 7.2768e-06
4:109133249 G T 0.057693 5.3967e-05
4:109135144 C G 0.944478 9.1819e-05
4:109145164 G A 0.068969 4.5106e-05
4:109146481 G A 0.888742 3.6700e-04
4:109147557 G A 0.240264 -3.8438e-05
4:109158769 A G 0.072945 4.1748e-05
4:109158945 G T 0.048930 -5.8307e-05
4:109162596 G A 1.710313 1.8331e-05
4:109179026 C T 0.526205 -3.2672e-05
4:109179605 T G 0.101719 1.7424e-04
4:109180954 A G 0.027294 -6.1680e-05
4:109182814 C T 0.457476 -7.7939e-05
4:109184613 C T 0.049842 -1.1367e-05
4:109190116 T G 0.052951 -1.7514e-05
4:109191041 C T 0.037333 -1.6562e-05
4:109191130 T C 0.040952 -4.9366e-05
4:109192155 A G 0.402236 -4.1613e-05
4:109196136 A G 0.025356 1.5651e-04
4:109198960 G A 0.037092 2.4376e-05
4:109199665 G A 0.026969 -1.1906e-05
4:109211760 G T 0.095016 -1.4227e-06
4:109211978 A G 0.465574 2.4966e-05
4:109215680 T C 0.028043 5.8077e-06
4:109217929 C T 1.358873 8.0538e-05
4:109226839 C T 1.355205 7.4759e-05
4:109232189 A C 0.046888 -3.5728e-05
4:109237391 T G 0.079372 -8.1624e-05
4:109238788 T C 0.061280 -1.9583e-04
4:109240841 G A 0.072478 -3.8151e-05
4:109243039 A G 0.056022 2.7052e-05
4:109243204 G A 0.328840 -1.0715e-04
4:109246832 A G 1.787023 -2.8272e-05
4:109260797 A G 0.024726 -2.0114e-05
4:109263475 T C 0.074860 2.3471e-04
4:109263707 C T 0.023334 -6.4833e-05
4:109264055 G A 0.220909 -6.1107e-05
4:109266894 C T 0.147273 3.5097e-05
4:109275826 A G 0.081608 2.6008e-05
4:109283913 A G 0.076450 -8.2141e-05
4:109288854 C T 0.754449 1.5941e-05
4:109289367 G A 0.030098 -7.1719e-05
4:109291748 T C 0.023272 9.6844e-06
4:109294589 T C 0.591977 -3.1697e-07
4:109296917 C T 1.477408 6.0464e-05
4:109297685 T C 1.841520 -3.2630e-05
4:109301049 C T 0.275077 -2.1913e-05
4:109306398 T C 0.073214 -6.3656e-05
4:109312666 C G 0.063922 2.0839e-05
4:109313388 C T 0.079492 1.5788e-05
4:109314702 T C 0.044675 6.6006e-05
4:109317508 A G 0.046567 3.8204e-05
4:109322493 G T 0.048242 -2.2851e-05
4:109322782 A G 0.859177 3.5781e-06
4:109323153 C A 0.286503 -1.5594e-05
4:109324446 A G 0.038592 -1.1200e-05
4:109326693 T C 0.118282 1.3313e-05
4:109332724 G A 0.048842 3.9843e-05
4:109340680 T C 0.606216 -1.2589e-04
4:109344013 G A 0.643801 1.1652e-05
4:109346057 A C 0.023035 2.4719e-05
4:109365511 A G 0.332433 -1.9033e-05
4:109369131 C T 0.112297 2.1315e-05
4:109371376 T G 0.091465 2.7718e-05
4:109380177 T C 0.045522 -3.0976e-05
4:109398109 A C 0.072315 4.2613e-05
4:109399024 G A 0.050429 -7.8393e-05
4:109403528 C T 0.257502 -1.1280e-04
4:109404119 C T 0.083708 5.4804e-05
4:109405180 A G 0.053136 1.0948e-04
4:109407640 G A 0.743758 -2.6862e-06
4:109408023 C T 0.061043 3.8659e-05
4:109408667 T C 0.035148 1.8498e-05
4:109411079 A C 1.352047 1.7160e-05
4:109417821 T C 0.205297 1.9352e-05
4:109421587 G A 0.592366 5.3902e-05
4:109434995 G A 0.253318 -1.6949e-04
4:109444790 C A 0.792561 -6.7545e-07
4:109447069 G T 0.071251 2.6006e-05
4:109449687 T C 0.043292 -4.2705e-05
4:109457433 G A 0.741411 7.3785e-05
4:109458724 T G 0.990302 9.0232e-06
4:109476983 G A 0.220273 -6.9136e-05
4:109480377 A G 0.050325 4.6959e-05
4:109482192 C T 0.058388 8.5716e-05
4:109487153 T C 1.010072 -1.0374e-05
4:109490564 G A 1.939538 3.8506e-05
4:109492110 C T 0.049404 -1.2977e-04
4:109495267 C T 0.053286 3.1908e-06
4:109497846 T C 0.040014 1.0196e-04
4:109500849 G A 0.489047 3.8155e-05
4:109516434 G A 0.040896 1.5457e-05
4:109517564 G A 0.038706 -1.1542e-05
4:109534448 G A 0.618384 -1.8893e-04
4:109535908 A G 0.071462 6.2487e-05
4:109550641 T G 0.673903 -7.2659e-05
4:109553331 G A 0.315416 4.9356e-05
4:109557594 A G 0.138389 1.1336e-04
4:109562536 C T 0.157004 -8.9783e-06
4:109567277 A C 0.223087 -6.0184e-05
4:109579798 T C 0.287609 5.2952e-05
4:109583504 A G 0.020484 -1.6217e-05
4:109599922 C G 0.041270 -4.4912e-05
4:109604254 T C 0.046713 2.3105e-05
4:109604588 G A 0.051474 1.0795e-06
4:109609309 G T 1.575644 2.5686e-05
4:109618710 A G 0.040004 3.9863e-06
4:109625082 T C 0.495312 4.9109e-05
4:109636947 C T 0.065564 2.0114e-05
4:109637522 T C 1.553180 -4.5748e-05
4:109642764 G T 0.384381 8.2394e-05
4:109650418 A G 0.033415 -3.1918e-05
4:109659232 T C 0.041461 5.3159e-05
4:109659741 A G 0.074750 2.6405e-05
4:109660275 C G 1.533706 -1.5525e-05
4:109660626 A G 0.282968 9.2948e-05
4:109661793 G A 0.042575 1.3828e-04
4:109663614 A G 0.063588 -6.1100e-05
4:109667249 C T 0.128418 -5.4679e-06
4:109687314 C T 0.240387 8.1851e-05
4:109693855 A G 0.055447 7.4494e-05
4:109693926 C T 1.164173 -3.1614e-06
4:109695435 A C 0.087554 2.8414e-05
4:109700050 T C 1.617125 -2.5711e-05
4:109704907 G T 1.023554 -2.0689e-05
4:109708225 A G 0.047911 8.0312e-06
4:109712541 T G 0.108103 5.3123e-05
4:109718245 T C 0.050835 -2.0272e-05
4:109723126 A G 0.720346 -5.9849e-06
4:109723465 A G 0.028988 3.4935e-05
4:109734713 C T 1.148814 -4.4611e-05
4:109737031 T C 0.752690 -3.5224e-05
4:109742147 T C 0.247466 3.4579e-05
4:109748596 T C 0.056901 3.8131e-05
4:109758626 A G 0.107551 -1.6199e-04
4:109760367 C T 0.223470 1.7012e-06
4:109762217 T C 0.044944 -5.7573e-05
4:109762297 C A 1.290083 -1.7769e-05
4:109765005 C T 1.221467 -1.5776e-05
4:109767772 G A 0.104942 8.7786e-07
4:109768025 C T 1.625544 -8.8864e-07
4:109770318 G A 0.068868 -1.8642e-05
4:109771479 A G 1.722368 5.0697e-07
4:109782510 G A 0.053990 -9.0605e-05
4:109785826 C T 0.027907 -2.6462e-05
4:109801662 G T 1.058803 -2.0923e-05
4:109806759 G A 0.195897 2.8081e-05
4:109818227 C T 1.030935 -3.6354e-05
4:109821572 A G 0.031698 3.9588e-05
4:109828652 C T 0.030766 5.1033e-06
4:109828739 G A 1.001328 -3.8315e-05
4:109834017 C T 1.488469 -3.5729e-05
4:109841743 T C 0.463990 1.0871e-05
4:109847429 A G 0.048199 -8.6433e-05
4:109850028 C T 0.024535 -8.0132e-06
4:109857180 A G 0.053487 6.9696e-05
4:109863370 T C 0.283481 4.3875e-06
4:109871134 T C 0.045408 -6.4575e-05
4:109882889 T C 0.032084 3.4487e-05
4:109889837 C T 0.682689 -2.0674e-05
4:109898770 G T 0.475133 2.3802e-05
4:109901424 A G 0.242230 4.5341e-05
4:109922033 A G 1.721466 2.8307e-05
4:109922064 C T 0.481598 2.7805e-05
4:109922708 C G 0.195196 -3.2426e-06
4:109925965 A G 0.033438 -2.3994e-04
4:109926057 A G 0.083013 5.9406e-05
4:109926833 A G 0.028618 2.4478e-05
4:109927860 C T 0.224931 -8.7048e-07
4:109929007 A G 0.033074 1.7320e-05
4:109936332 G C 0.336695 1.8846e-05
4:109939038 C A 0.676655 2.0684e-05
4:109939836 C T 0.139623 1.7069e-05
4:109941043 T C 0.022616 3.7035e-05
4:109942294 A G 0.029501 5.6265e-05
4:109943608 G T 0.026706 1.0871e-04
4:109944142 T C 0.658693 8.8881e-06
4:109944283 T C 0.136990 1.4032e-05
4:109948511 A G 0.263305 4.2411e-05
4:109948532 A G 0.028423 -8.7628e-06
4:109948586 C A 0.118872 4.8817e-05
4:109948837 T C 0.091540 7.9711e-06
4:109957769 G A 0.312238 1.0070e-05
4:109959957 A G 0.023577 -7.1171e-05
4:109964916 A C 0.045343 2.8988e-05
4:109974121 T C 0.198864 4.6744e-05
4:109978306 A G 0.217391 -2.3105e-05
4:109978348 T C 0.710378 2.6791e-05
4:109980374 A C 0.121106 8.5942e-06
4:109981524 C T 1.753070 6.4653e-05
4:109981673 C T 0.022642 -1.9235e-05
4:109981685 C T 0.320184 -1.9601e-05
4:109981764 T C 1.608900 6.0124e-05
4:109982140 G T 0.776507 -1.2198e-04
4:109987288 C A 0.443305 -4.2602e-05
4:109987381 C T 0.819487 -4.3833e-05
4:109993732 T C 0.078969 -6.9004e-05
4:109994314 A G 0.157318 4.1464e-05
4:109995485 C T 0.028829 2.6821e-05
4:110006001 C T 0.245814 2.3661e-05
4:110006183 C T 0.274344 3.0877e-05
4:110014267 T C 0.064792 3.3610e-06
4:110019438 T G 0.163602 1.7489e-05
4:110025606 T C 0.105490 -8.5422e-06
4:110030410 A G 1.352680 -8.2055e-06
4:110030890 T G 0.026930 5.0660e-05
4:110031280 G A 0.205605 -8.1830e-05
4:110043848 C T 0.029400 4.0937e-05
4:110046662 G T 0.162745 -5.0095e-05
4:110055449 G A 0.493338 3.7989e-05
4:110057711 C G 0.036865 -7.7455e-05
4:110069218 T G 0.061432 -7.2871e-05
4:110071640 T C 0.037079 -3.8190e-08
4:110080836 T G 0.056139 1.6275e-05
4:110090166 T C 1.321966 1.2709e-05
4:110098716 G A 0.031146 -2.8354e-05
4:110100094 T C 0.064480 -5.9246e-05
4:110100105 T C 0.064558 -4.9677e-05
4:110103791 A G 0.085857 -1.2364e-05
4:110106581 A G 0.953472 -2.4458e-05
4:110129851 G A 0.037482 2.7236e-05
4:110135740 G A 0.543157 -5.9133e-06
4:110141601 A T 0.042734 1.5741e-04
4:110147949 A G 0.037703 -6.6190e-05
4:110149840 A G 0.088885 2.9555e-05
4:110152912 G A 0.758370 1.3894e-04
4:110162634 T G 1.826018 4.6836e-05
4:110177562 G A 0.113384 1.2618e-04
4:110179436 A G 0.149331 2.8989e-05
4:110185174 T G 0.457349 1.7643e-05
4:110195583 C G 0.090686 -3.9510e-05
4:110198260 C T 0.998724 2.9341e-05
4:110204093 C T 0.091942 3.5481e-05
4:110220402 A G 0.096071 3.1483e-05
4:110223733 G T 0.914143 1.8987e-05
4:110236244 A G 0.111888 -4.0999e-05
4:110250152 C T 0.077577 -2.5809e-06
4:110274833 T C 0.394911 1.6839e-05
4:110278135 A G 0.141859 -4.1308e-05
4:110281155 T C 0.086532 5.3863e-05
4:110310026 C T 0.277255 3.5408e-05
4:110333518 C T 0.104254 -2.5968e-05
4:110337281 C T 0.243000 5.7307e-05
4:110346314 T C 0.090167 -3.7043e-06
4:110350916 T C 0.033856 -2.8791e-05
4:110361683 A G 0.044626 -2.1786e-06
4:110363644 A G 0.244389 4.7990e-05
4:110372480 T C 0.041763 -4.2988e-06
4:110390085 G A 0.070579 -4.4357e-05
4:110425176 C T 1.167585 -7.5839e-06
4:110426688 T C 0.614317 -2.5714e-05
4:110439074 C G 1.939691 1.9591e-05
4:110447163 C T 0.091277 3.6129e-05
4:110452249 C T 0.021646 9.7853e-06
4:110452465 A G 0.084776 2.9216e-05
4:110488076 A G 0.112180 -2.8029e-05
4:110495858 G A 0.312628 3.6922e-05
4:110499402 G A 0.891731 -5.8565e-05
4:110500822 A G 0.070170 -6.8615e-05
4:110509186 T G 0.302488 -7.8343e-07
4:110509489 G A 0.186280 1.7633e-05
4:110537849 C A 0.626414 -5.5152e-06
4:110544696 T C 1.065006 -9.3142e-06
4:110551188 T C 0.021980 -6.0071e-07
4:110563240 T C 0.086671 1.2350e-05
4:110569620 T C 0.041714 2.1037e-05
4:110571181 C T 0.165949 1.9065e-04
4:110572343 G C 0.566212 -1.1082e-05
4:110576703 A G 1.325117 -1.7719e-05
4:110581363 A T 0.618413 1.3218e-06
4:110584034 T C 0.053321 -2.5081e-04
4:110584068 T G 0.038897 -1.1106e-04
4:110602036 G A 0.306444 -1.7301e-06
4:110605744 T A 0.594213 -6.8773e-05
4:110620456 C T 1.931933 -5.9192e-05
4:110622910 C T 1.225927 -2.6622e-05
4:110638810 T C 0.879401 -3.1776e-05
4:110642449 C T 0.131998 -6.2357e-05
4:110642788 T C 0.061088 4.2458e-06
4:110650340 C A 0.034110 2.8518e-05
4:110653491 G A 0.099593 -1.4804e-05
4:110655051 T C 0.067226 -1.3370e-06
4:110658625 G A 0.119869 -1.7643e-04
4:110659067 C T 1.040374 1.9007e-05
4:110663642 A C 0.041081 -6.9334e-05
4:110664797 A C 0.127766 8.7520e-06
4:110665481 C T 0.853010 1.7935e-05
4:110667345 C T 0.076223 -7.3575e-05
4:110669800 G A 1.522280 -1.1292e-05
4:110677014 C T 0.037826 1.1202e-05
4:110679456 T C 0.065243 -3.7687e-05
4:110680632 G A 0.090362 -5.4543e-05
4:110681136 G T 0.117590 1.3603e-04
4:110682953 G A 0.474951 1.1376e-05
4:110686196 T C 0.127165 1.8421e-05
4:110689634 G A 0.035963 -3.3429e-05
4:110693569 A G 1.249488 -9.9562e-06
4:110694753 C T 0.039874 1.3990e-05
4:110714303 T C 0.024882 -1.6931e-05
4:110715459 T G 0.574764 -9.5241e-06
4:110715473 T C 0.060757 2.6056e-05
4:110732386 C G 0.020176 3.4309e-05
4:110732540 T C 0.147821 3.5895e-05
4:110737389 C T 1.482118 -1.0387e-05
4:110739452 G T 0.022240 -4.0438e-05
4:110751439 A G 1.280423 -2.5938e-05
4:110763303 A G 0.248975 -1.0287e-04
4:110765496 C T 0.452623 1.9817e-05
4:110770664 A G 0.267116 -7.2597e-06
4:110772711 T C 0.107843 6.0922e-05
4:110773048 A C 0.058157 3.5062e-04
4:110785699 A G 0.087252 2.3540e-05
4:110786517 G A 1.298070 -1.2559e-05
4:110790911 T A 1.295399 -1.8936e-05
4:110791361 A G 0.275412 7.7653e-06
4:110791413 T C 0.272728 1.0609e-06
4:110792629 G A 1.570610 -8.7813e-06
4:110798937 T C 0.105545 3.6654e-05
4:110800097 G A 1.597530 -1.3147e-05
4:110800432 C G 1.324708 -1.2239e-05
4:110808876 T C 0.029595 3.9877e-05
4:110813939 G A 1.203324 -2.4257e-05
4:110825634 A G 0.528460 -2.1687e-05
4:110834110 G A 0.806745 -4.0798e-05
4:110836843 A C 0.024749 -5.1227e-06
4:110838289 C G 0.115059 -4.0336e-05
4:110839827 T C 0.064282 -4.1647e-07
4:110843282 T C 0.033188 3.3545e-05
4:110846796 G A 0.117519 -2.3968e-05
4:110854544 T C 0.691011 -5.0118e-05
4:110861916 T C 0.078635 -1.9866e-05
4:110882051 C T 0.074032 5.6955e-05
4:110883121 A G 0.116198 -2.3226e-05
4:110892625 A G 0.119879 -3.2337e-06
4:110897585 A G 0.048248 1.4637e-06
4:110901198 A G 0.758935 -5.1089e-05
4:110902111 T A 0.103955 -8.3242e-07
4:110905803 G A 0.032305 3.4192e-06
4:110907486 T C 0.044804 -2.4276e-05
4:110911309 C T 1.913322 -4.7085e-05
4:110912702 T A 0.032561 6.5295e-05
4:110914427 T A 1.573914 -1.4441e-05
4:110920059 G A 0.034385 2.2035e-05
4:110921988 G A 0.025586 -4.7810e-05
4:110928949 G T 0.114620 -4.6317e-06
4:110942102 C G 0.630004 -4.4187e-05
4:110942244 T C 0.055334 6.4352e-05
4:110951450 C T 0.079414 -7.8202e-05
4:110957083 C T 0.082578 9.4239e-05
4:110969572 T C 0.079540 8.0903e-05
4:110977053 T C 0.187361 -1.9784e-05
4:110978022 A G 0.104351 -4.4822e-05
4:110980682 A G 0.032032 -4.7499e-05
4:110985392 A G 0.051818 -4.7195e-05
4:110988287 C T 0.157747 -3.9426e-05
4:110988745 T C 0.096272 8.0726e-05
4:110991568 A G 0.064542 -4.9682e-05
4:110995710 C T 0.145582 2.5713e-05
4:110996443 C A 0.034804 -6.2556e-05
4:111006118 G T 0.042815 -5.6126e-05
4:111010442 T C 0.881180 -1.3421e-05
4:111010465 C T 0.297937 -1.0724e-05
4:111019284 A G 0.162164 3.3220e-05
4:111019426 T A 0.037647 -1.5614e-04
4:111021018 A G 0.223616 -8.3861e-06
4:111021940 A G 0.290985 2.8015e-05
4:111026927 T C 0.379915 -4.6479e-05
4:111030075 C T 0.466077 -2.5598e-05
4:111031251 A G 0.020903 1.2260e-05
4:111032310 A G 0.058255 -1.0211e-04
4:111032489 G A 1.247872 -2.9649e-06
4:111033020 G A 0.053701 -9.9878e-05
4:111033474 C T 0.055074 3.9517e-05
4:111043210 A C 1.366462 6.1371e-06
4:111049490 C T 0.239718 -2.1953e-05
4:111051521 C T 0.045100 8.8607e-06
4:111051584 T C 0.508463 3.5187e-05
4:111052056 T C 0.747721 -3.5102e-05
4:111053652 A G 0.882312 2.1083e-07
4:111055405 T C 1.968623 4.0096e-05
4:111055558 T C 0.104815 4.5071e-05
4:111057512 C T 0.128418 -1.7454e-05
4:111060898 G A 0.590701 -4.3225e-06
4:111065511 G A 0.087366 -4.9532e-06
4:111077091 A G 0.260374 1.0533e-05
4:111081706 G A 0.052883 1.4762e-05
4:111082310 T C 1.054762 9.3110e-06
4:111086284 C A 0.079174 -1.7366e-05
4:111099332 A G 0.202132 -1.1517e-04
4:111102680 C T 0.024408 4.5132e-05
4:111106359 C T 0.094065 -8.3084e-06
4:111107004 A C 0.046129 1.7715e-05
4:111107501 T G 0.030452 -3.3448e-05
4:111109020 G A 0.632045 -3.4640e-05
4:111111475 A G 1.912241 4.4262e-05
4:111111589 A G 0.126029 -1.3723e-04
4:111112610 G A 0.677320 7.5271e-05
4:111114282 C A 0.516097 2.7683e-05
4:111114835 A G 0.324251 -3.0949e-05
4:111127450 G A 0.509216 -7.1602e-06
4:111130186 C A 0.138029 4.5431e-05
4:111132358 C T 0.564881 2.1784e-06
4:111132434 C T 0.368026 -1.1766e-05
4:111132948 G A 0.528292 1.2206e-05
4:111133234 G T 0.033224 -1.5809e-05
4:111133262 T C 0.369039 8.8212e-05
4:111133953 T C 0.041276 -8.0020e-05
4:111134278 T C 0.074983 9.2240e-05
4:111143612 T C 1.331248 -1.8471e-06
4:111143870 C A 0.596374 -2.5727e-05
4:111144766 T G 0.111397 -4.8015e-05
4:111146877 G A 0.049965 5.1574e-06
4:111148022 A G 0.101319 8.8217e-05
4:111151411 C T 1.584794 8.2848e-05
4:111164592 G A 0.366757 1.5111e-05
4:111171406 C T 0.256943 1.1053e-04
4:111173378 G A 0.978036 -1.4452e-05
4:111175900 G A 0.092939 -2.4370e-05
4:111182292 A G 1.218364 6.7472e-05
4:111186352 T C 0.059300 1.5779e-04
4:111189343 G A 1.182853 -6.2311e-05
4:111206131 T C 0.047011 -1.9911e-05
4:111213163 T C 0.056911 1.7925e-04
4:111213607 C T 0.515559 1.4119e-05
4:111216524 A C 0.028384 5.3991e-06
4:111216632 T C 0.043289 2.0639e-04
4:111217233 G A 0.038190 -1.9407e-05
4:111219385 C A 1.970048 7.3934e-05
4:111225049 C A 1.493702 4.3027e-05
4:111225212 G A 0.369617 -9.3583e-05
4:111225558 T C 0.224077 2.5928e-05
4:111229995 A C 1.366676 1.0915e-04
4:111231794 A G 0.028624 -2.8221e-05
4:111233911 A G 0.331914 6.0698e-04
4:111236927 C T 0.046966 1.2291e-04
4:111240860 C T 0.206975 2.1463e-05
4:111249348 G A 0.878395 5.6317e-05
4:111252777 T C 0.295422 1.2531e-04
4:111254360 C T 0.676992 -2.2503e-05
4:111254542 G A 0.337883 -6.6672e-05
4:111260708 A G 0.660449 1.1935e-05
4:111267671 G A 1.019767 -2.8518e-06
4:111275367 C G 0.111978 -5.7086e-05
4:111278757 C A 0.576679 -6.2034e-05
4:111282381 C T 0.066557 1.1302e-04
4:111283206 G A 0.073029 3.4528e-05
4:111283708 C T 0.106685 3.5265e-05
4:111288679 G C 0.024554 -3.9737e-06
4:111290726 G T 0.123764 1.4152e-04
4:111293480 A C 0.339999 3.7522e-05
4:111306385 A C 0.400026 -2.8843e-05
4:111312885 C T 0.085282 -4.3045e-07
4:111314575 G A 0.604330 7.5886e-05
4:111317679 A G 0.117594 -8.4291e-06
4:111324086 G A 0.047862 9.8782e-05
4:111324679 A G 1.336958 5.5281e-05
4:111324997 C T 0.639163 -3.7655e-05
4:111335722 T C 1.600730 -5.3983e-04
4:111345401 A G 0.076067 1.4986e-04
4:111364167 C T 1.775264 -6.0585e-05
4:111375433 G C 0.058553 -1.3697e-05
4:111385564 A G 0.033766 -9.6576e-05
4:111386198 C T 1.698879 -2.1439e-04
4:111386250 A G 0.031490 1.9263e-05
4:111388784 A G 0.031990 -2.1278e-05
4:111389101 A C 1.595187 -1.1348e-03
4:111392963 T C 0.181197 2.8342e-04
4:111397585 A G 0.083507 -2.3466e-05
4:111398208 G A 1.756556 -1.2952e-04
4:111403271 G A 0.631260 1.1956e-05
4:111404879 G A 0.053873 -7.9903e-05
4:111409705 C T 1.115815 -4.2915e-04
4:111431444 A G 0.025096 1.9463e-03
4:111431628 A G 0.044678 -2.2315e-05
4:111431816 G A 0.260121 2.0963e-06
4:111434406 C T 0.068937 8.8657e-05
4:111437127 C A 1.116000 -7.9289e-04
4:111440302 C T 0.066895 4.5784e-05
4:111444176 C T 0.111170 2.7880e-05
4:111454716 G A 0.057859 -6.7176e-05
4:111466163 G A 0.722806 6.0762e-05
4:111467303 C T 0.340135 1.4562e-06
4:111467459 C T 1.931258 -1.4306e-04
4:111472052 G C 0.155514 4.7888e-05
4:111473276 G T 0.031653 5.5292e-05
4:111473366 A G 1.600461 -1.6517e-04
4:111473485 G T 0.345095 -5.4105e-05
4:111478230 G A 0.193960 -2.1301e-06
4:111484143 T C 1.118350 -3.4892e-05
4:111492369 G A 1.727328 -2.5048e-05
4:111498665 A G 1.183168 -5.4715e-05
4:111501269 T C 1.786079 1.9326e-05
4:111506225 G A 0.241624 2.0373e-05
4:111508108 C T 0.625606 4.8537e-05
4:111508427 T C 0.102689 -1.9945e-04
4:111510571 T C 0.387715 3.1133e-06
4:111511042 T C 1.822285 -1.4016e-05
4:111517240 A G 0.049809 -1.3156e-05
4:111519619 C T 0.344757 1.9709e-05
4:111519936 A G 0.120852 4.9747e-06
4:111530999 T C 0.118168 -1.4276e-04
4:111534849 A G 0.047261 -5.4045e-05
4:111535300 T C 0.106857 2.7219e-06
4:111545323 G A 0.647521 -5.4061e-05
4:111558994 A G 0.526175 -1.3949e-04
4:111560793 A C 0.033305 -1.0348e-04
4:111566877 A C 0.101819 1.9149e-04
4:111576244 T C 0.036385 2.6954e-05
4:111580135 T C 0.042360 -5.2279e-05
4:111590961 T C 0.045574 -4.6227e-06
4:111596577 G A 0.089495 -3.8393e-05
4:111597910 C T 0.042516 4.1794e-05
4:111602558 G C 0.020847 3.0271e-05
4:111604344 A G 0.215606 -1.2009e-04
4:111608485 C T 1.448683 -3.8660e-05
4:111621161 C G 0.100953 -9.9373e-06
4:111622134 A G 0.287421 -4.7631e-05
4:111625464 T C 1.410506 -3.1826e-05
4:111626456 C T 0.044616 -3.9442e-05
4:111627394 G A 0.200188 4.2230e-05
4:111637935 T C 0.052487 -3.3386e-06
4:111639749 G A 0.292562 -3.3017e-05
4:111641053 G A 0.487129 5.3164e-05
4:111651782 A G 0.116029 4.3783e-05
4:111653211 T G 0.209416 1.0579e-04
4:111656408 C T 0.276574 -1.0891e-06
4:111662621 T C 0.087356 -3.0123e-05
4:111686986 T C 0.105669 -1.7400e-05
4:111688915 G A 0.058544 -4.1293e-05
4:111699091 A G 0.219413 -1.1370e-05
4:111707130 A C 0.103406 -8.8261e-05
4:111709375 C T 0.040582 -2.8354e-05
4:111710169 T C 0.203853 2.7173e-04
4:111712429 G C 0.021591 1.1425e-04
4:111714934 T C 0.021454 2.6906e-06
4:111718067 A G 1.613944 -1.6502e-04
4:111719685 G A 0.535932 1.1066e-04
4:111720761 G T 1.817550 -5.3670e-06
4:111725901 A G 0.190243 -3.1228e-05
4:111728614 G A 1.294604 -1.3957e-04
4:111734934 G A 0.064162 -1.1741e-05
4:111735480 T C 0.188348 7.7112e-06
4:111739156 T C 1.006365 -6.6125e-05
4:111739678 C T 0.372866 2.7185e-05
4:111740207 T G 0.035560 2.0907e-05
4:111745599 G A 0.101982 -3.4934e-06
4:111753481 T C 0.040991 -5.6337e-05
4:111758583 T C 1.655525 -3.0498e-05
4:111761487 C T 0.526445 -1.7330e-04
4:111768750 A C 0.762430 2.0699e-04
4:111774374 A C 0.368542 3.7235e-05
4:111777802 C T 0.349785 4.5020e-05
4:111784205 A G 1.895458 -9.9355e-06
4:111788675 T C 0.408183 -4.7488e-05
4:111790917 A C 0.038056 -5.1783e-05
4:111791909 C T 1.902274 -1.6805e-06
4:111800401 G A 0.063393 -7.4934e-05
4:111801285 G A 0.090394 -3.9579e-05
4:111804004 G A 1.545095 -4.6584e-05
4:111812531 G A 0.398624 -1.6948e-06
4:111815005 G A 0.289761 4.7349e-06
4:111825905 C G 1.737922 -7.4203e-06
4:111848270 A G 0.047067 9.8870e-07
4:111848474 T C 0.020474 4.8080e-05
4:111851364 C G 0.031610 7.1709e-05
4:111855307 G A 0.027923 -6.7634e-05
4:111856631 G T 1.219663 -2.1289e-05
4:111867426 C T 0.341628 -3.1356e-05
4:111885431 T C 0.111371 -1.8594e-06
4:111894848 G T 0.223944 -4.2597e-05
4:111899282 T C 0.367598 4.7623e-06
4:111903838 C A 0.035567 -3.5913e-05
4:111910151 A G 0.057891 -9.1015e-05
4:111914065 G A 1.913790 2.2685e-04
4:111924041 T C 0.024849 -3.5001e-05
4:111924316 T C 0.020938 -4.6925e-05
4:111926834 C T 0.238615 2.3796e-05
4:111928723 A G 0.263711 8.2907e-06
4:111932407 C T 0.104406 1.1939e-05
4:111932682 C T 0.262851 8.8969e-06
4:111934019 C T 0.062335 -3.3422e-05
4:111934020 G T 0.497207 1.0091e-04
4:111942789 C T 0.046947 8.9806e-05
4:111947434 C T 0.167812 3.2884e-05
4:111952339 T C 0.167770 -5.9639e-05
4:111960374 C T 0.091501 1.2617e-04
4:111961850 C T 0.101287 9.4666e-05
4:111963719 T C 0.514108 -2.0304e-05
4:111965970 C T 0.638874 6.8754e-05
4:111966047 A G 0.089917 4.1620e-05
4:111967037 C T 0.095516 1.0326e-04
4:111967200 T C 0.028563 2.4283e-05
4:111975620 G A 0.050436 -6.9979e-05
4:111975638 A G 0.070520 2.7909e-06
4:111986054 A G 0.023765 7.3326e-05
4:111991475 A G 0.171992 6.0182e-05
4:111992160 C T 0.552265 2.7856e-05
4:112003634 A G 1.285811 -8.6500e-05
4:112003987 A T 0.123517 2.2943e-04
4:112004976 A G 0.131307 -2.4054e-04
4:112007258 A C 0.027673 1.6796e-05
4:112013742 C A 0.048868 -7.1564e-06
4:112021953 C T 0.664808 -1.3160e-05
4:112022146 G A 0.103351 -4.3268e-06
4:112026720 C A 0.120375 -3.8669e-05
4:112027100 C T 0.051380 1.1410e-05
4:112029447 G A 1.123059 4.0363e-06
4:112050006 T C 1.842419 -3.4275e-05
4:112051824 T C 0.386848 -4.3259e-05
4:112055102 T C 0.195748 -5.2684e-05
4:112059942 C T 0.028933 3.0447e-05
4:112064426 G T 0.611487 -1.3402e-05
4:112076521 T C 0.045862 -2.7918e-05
4:112102364 A G 0.096788 -3.5853e-05
4:112107847 G T 0.606900 -1.2652e-05
4:112110098 C T 0.222577 -2.2213e-05
4:112122663 C T 0.276512 -1.7139e-05
4:112137795 A G 0.853490 -1.1074e-05
4:112140669 G C 0.059030 -1.3017e-05
4:112147375 T C 0.031821 -5.5816e-05
4:112148939 C T 0.095568 6.2129e-05
4:112159676 A G 0.133358 -1.1709e-05
4:112164810 T C 0.046852 -7.6733e-06
4:112175976 C T 0.246895 7.5780e-05
4:112184751 A G 0.046278 -1.0115e-04
4:112185569 A G 0.083987 5.9569e-06
4:112188931 C T 0.191808 -1.1020e-04
4:112189415 A G 0.393843 -4.8960e-05
4:112192113 A G 0.659969 6.5999e-06
4:112198777 A G 0.092861 8.0514e-05
4:112205778 G T 0.902696 -6.6902e-05
4:112208694 C T 0.046794 2.3524e-06
4:112209297 A G 0.035739 3.0573e-05
4:112215549 G C 0.861679 -7.6925e-05
4:112217944 C T 1.323848 8.3048e-06
4:112220899 T C 0.341515 -8.9454e-05
4:112224576 T C 0.561574 -1.5949e-05
4:112229950 C T 0.032854 -2.9655e-05
4:112230686 A G 0.033146 -2.4935e-05
4:112242549 T C 0.099034 -7.2196e-05
4:112254288 G A 0.251601 -5.7960e-05
4:112274419 C A 0.034713 4.6745e-05
4:112274486 A G 0.029501 -2.1943e-05
4:112292242 A G 1.144699 3.5759e-06
4:112305775 C T 0.227209 -7.3654e-04
4:112306535 G A 0.092114 1.0346e-05
4:112307154 C T 0.093406 8.6735e-05
4:112312290 A G 0.648251 3.7821e-05
4:112314905 G C 0.095695 7.7043e-06
4:112314942 G A 0.044327 1.2424e-05
4:112320855 G T 0.045768 1.3009e-05
4:112322713 T C 0.036726 5.3453e-05
4:112326087 C A 0.070485 7.7082e-06
4:112357272 G T 1.778227 2.0129e-05
4:112361272 G A 0.029598 5.1242e-05
4:112377038 T C 0.233843 -1.3179e-05
4:112391485 A G 0.075558 -9.8759e-06
4:112391590 T C 0.078125 3.4879e-05
4:112392173 G A 0.157429 2.9995e-05
4:112400765 A G 0.024434 -1.8241e-05
4:112413088 T G 0.068489 6.8683e-07
4:112413651 T G 0.480066 6.7361e-05
4:112416058 T C 0.062701 -9.8846e-05
4:112422698 C T 0.037375 -2.7669e-05
4:112424027 G A 0.688375 3.6798e-05
4:112428434 C G 1.956955 -3.8419e-07
4:112431773 T C 0.045674 6.2830e-05
4:112437311 C T 0.031137 4.1663e-05
4:112437510 T C 0.212756 -2.2358e-04
4:112438401 C T 0.029020 6.0435e-05
4:112450875 C T 0.219319 -3.4248e-07
4:112464310 G A 0.209530 -1.7019e-05
4:112503872 A G 0.347513 -2.0190e-04
4:112510973 T C 0.663049 2.6416e-05
4:112511488 G A 0.119827 2.1057e-05
4:112516819 T C 0.177890 -2.4944e-05
4:112519684 G A 0.607975 1.9844e-05
4:112521947 C T 0.248852 3.7433e-06
4:112522203 G C 1.760191 3.0516e-05
4:112522471 A G 0.512757 1.3690e-05
4:112523142 C T 1.039618 -2.1074e-05
4:112530130 T G 1.038972 4.4149e-05
4:112530548 C A 0.737474 -1.1156e-05
4:112532127 C G 0.163411 1.3934e-05
4:112535453 A G 0.056262 -5.8159e-05
4:112536669 A C 1.832146 3.9731e-05
4:112542112 G A 0.056005 -6.0971e-05
4:112542699 G T 1.273766 1.7655e-05
4:112552163 C T 0.056869 -4.6437e-05
4:112555474 A C 1.977225 3.3568e-05
4:112561857 C T 0.136078 1.2491e-05
4:112569676 T C 0.040380 -8.4321e-05
4:112575984 C A 0.568760 -1.0216e-05
4:112576171 A G 1.252406 -2.5176e-06
4:112588953 A G 0.195024 -7.8362e-06
4:112590997 A T 1.259543 -2.2945e-06
4:112598200 A G 0.064107 2.2081e-06
4:112611750 C T 0.606459 -1.1376e-04
4:112625942 A C 0.041416 -1.0597e-05
4:112627571 T C 1.937539 2.1698e-04
4:112644323 C T 0.161113 3.2409e-05
4:112644720 T G 0.107457 9.1481e-05
4:112659803 C G 0.061896 -1.9650e-04
4:112661037 A G 0.055460 -5.4419e-05
4:112665488 T C 0.124049 1.2347e-04
4:112685906 C T 0.105325 4.1191e-05
4:112696927 C T 0.114458 -1.6071e-04
4:112702635 G A 0.608306 -1.7416e-04
4:112717249 G A 0.064337 -6.8292e-06
4:112717959 A G 0.063763 1.7390e-04
4:112728127 A G 1.257323 3.0915e-05
4:112747243 A G 0.038355 1.2861e-04
4:112751775 T C 0.187556 -1.3983e-05
4:112759366 T C 0.066256 7.2816e-05
4:112760016 T C 0.059715 -1.3330e-04
4:112760875 A G 1.226132 2.9765e-05
4:112775994 G C 0.085759 5.4749e-05
4:112785354 T G 0.486126 -4.1505e-05
4:112800144 T C 0.055191 -3.3897e-05
4:112801126 T G 0.067869 -4.7153e-05
4:112804814 C T 0.036090 5.1748e-05
4:112807126 T C 1.288849 4.4872e-05
4:112826287 A C 0.022717 -5.3347e-05
4:112827818 C T 0.206982 -2.0319e-05
4:112828794 C T 0.036953 -5.0046e-05
4:112851332 T C 0.411308 -8.4162e-05
4:112855431 T G 0.100229 -1.5143e-05
4:112883200 A G 1.730009 -3.8196e-05
4:112885609 G A 0.088833 -1.0989e-05
4:112889125 C G 0.026768 -5.0236e-05
4:112906965 C T 0.453789 -6.9212e-05
4:112917562 G A 0.575858 -2.8338e-06
4:112921066 G A 1.066674 -2.3700e-05
4:112926113 A G 0.085642 -1.1187e-05
4:112930514 T C 0.119541 7.1084e-05
4:112947023 A G 0.110479 9.5205e-06
4:112952999 T C 0.052575 -2.6919e-05
4:113001490 T C 0.023519 -3.0477e-05
4:113003543 C A 0.554066 2.1673e-05
4:113015919 A G 0.091556 -3.2197e-05
4:113019575 A C 0.631104 2.0956e-05
4:113034269 T G 0.067369 -2.2220e-07
4:113037579 C T 0.172580 -2.8646e-05
4:113044466 T C 0.757296 7.8288e-07
4:113045662 T G 0.584437 1.8252e-05
4:113054029 T C 0.106769 2.9898e-06
4:113058276 A G 0.039598 -3.3255e-05
4:113092540 C T 0.879245 -1.5382e-05
4:113098671 G C 0.051082 -1.0648e-04
4:113119806 G A 0.719272 5.7886e-06
4:113133627 C T 0.923131 2.7748e-05
4:113134887 C T 0.075477 -2.9153e-04
4:113153607 G A 0.039072 3.8383e-05
4:113159393 C A 0.026041 -1.3093e-04
4:113160044 T C 0.055882 3.7010e-05
4:113164158 T C 0.100618 -3.0081e-05
4:113174700 T C 0.540233 -1.1704e-05
4:113175100 T A 0.999390 4.4735e-07
4:113190116 T C 0.043120 8.0574e-05
4:113196545 G A 1.006248 -3.0240e-07
4:113207277 T C 0.182307 1.6315e-05
4:113212607 T C 0.128564 8.7857e-06
4:113219101 A G 0.064675 -1.2308e-05
4:113220802 C T 0.980155 -9.9817e-07
4:113221722 G A 0.036563 -2.8192e-05
4:113231806 A G 0.104617 -5.0325e-05
4:113233848 G A 0.111404 -1.5617e-05
4:113240137 G T 0.614973 -7.9534e-07
4:113244979 A G 0.651111 -1.8880e-05
4:113246438 G A 0.175423 1.2009e-05
4:113246963 G T 0.033331 -2.7812e-05
4:113246972 T C 1.353836 1.1963e-04
4:113247435 A G 0.081903 9.4310e-05
4:113247576 G T 0.505828 1.3242e-04
4:113253372 G A 0.083241 3.3003e-05
4:113260117 G A 1.365459 1.8501e-04
4:113262195 T C 0.363959 1.4015e-04
4:113274746 A G 0.232866 -3.9863e-06
4:113279466 G A 1.631039 1.4060e-05
4:113289667 T G 0.613334 2.2780e-05
4:113292764 G A 0.066716 -3.7084e-05
4:113302950 G A 0.784015 3.8330e-06
4:113310635 T C 0.627287 4.0040e-05
4:113311790 A C 0.802522 5.3272e-06
4:113312105 T C 0.536864 4.7425e-06
4:113318324 A G 0.777143 -2.9453e-05
4:113324499 A G 0.030218 1.3750e-05
4:113325910 A G 1.031854 6.1076e-06
4:113329347 A G 0.024944 3.9194e-05
4:113329465 T C 0.615180 2.4205e-05
4:113330772 C T 0.160139 -3.7733e-05
4:113339238 A T 1.128567 -1.1439e-05
4:113345147 G A 0.213463 4.4660e-06
4:113348088 G A 0.499989 -2.5878e-06
4:113348233 T C 1.045165 1.0316e-05
4:113349025 G A 0.046661 -1.2725e-04
4:113351822 A G 0.121342 -5.9447e-05
4:113352745 A G 0.026920 6.7734e-05
4:113352899 A G 1.253165 1.5630e-06
4:113353285 C T 1.302903 -1.9742e-05
4:113353321 T G 0.021136 8.1012e-05
4:113355879 C T 0.657213 -1.0373e-05
4:113357440 C T 0.048719 -1.2738e-04
4:113359702 A G 0.029452 2.6950e-05
4:113359801 C T 0.024590 8.3979e-05
4:113366455 G A 0.084750 -1.2830e-05
4:113374354 G A 1.815096 2.4586e-05
4:113377878 A G 0.043876 -1.0657e-04
4:113378200 T C 0.073886 -7.7969e-05
4:113408396 C T 1.015187 4.0776e-05
4:113409270 A G 1.186303 1.7019e-05
4:113426972 T C 1.029841 4.4803e-05
4:113432037 A G 0.044814 1.3148e-05
4:113432634 T C 0.129986 1.4019e-05
4:113435512 G A 0.069884 -6.6473e-05
4:113436044 G T 1.713358 -4.5146e-05
4:113445495 A G 0.044905 -3.7878e-05
4:113446318 G A 0.023405 2.4340e-05
4:113452642 A G 0.803823 7.0877e-05
4:113474762 A G 0.083267 -6.7365e-05
4:113479971 A G 0.185018 -3.6644e-05
4:113482146 A G 0.193716 -1.0145e-04
4:113485525 G A 0.058271 1.1743e-04
4:113490417 T C 0.249189 -2.4618e-05
4:113527072 G A 0.141982 -5.5156e-06
4:113536068 C T 0.041854 -1.2910e-04
4:113539969 C T 0.860176 4.7552e-05
4:113553325 A C 0.082247 -4.6247e-06
4:113557905 A G 0.204103 4.1166e-04
4:113558640 A C 0.192730 -7.9259e-05
4:113564007 A C 0.119139 -4.4334e-05
4:113565835 A G 0.076687 4.2042e-05
4:113568359 C G 0.026719 5.6757e-05
4:113568544 A G 0.075704 5.5119e-05
4:113590000 A G 0.239559 -7.7336e-05
4:113594681 A G 1.329642 -8.0796e-06
4:113613649 T C 0.036528 -8.6605e-05
4:113637288 C T 1.726175 -8.1555e-06
4:113650273 G T 0.057417 -5.7767e-05
4:113657956 G A 0.037073 1.0538e-04
4:113671775 T C 0.049689 -4.9609e-05
4:113672693 A G 1.011360 2.1573e-05
4:113674445 G A 0.073270 -1.5500e-04
4:113675573 C T 1.302218 -3.2485e-06
4:113687108 C T 0.286626 -3.1069e-05
4:113693620 G A 0.179844 -1.4989e-05
4:113715671 G A 0.041899 6.9326e-05
4:113719068 C G 0.031292 2.2324e-05
4:113719759 G A 0.565209 1.3692e-04
4:113729605 A G 0.088921 -3.6345e-05
4:113732529 C T 0.293620 -4.9261e-05
4:113744857 C T 0.105052 4.4851e-05
4:113747792 A G 0.984489 5.5873e-06
4:113754494 C T 0.030383 -1.1544e-04
4:113760045 A G 0.044457 -1.6104e-05
4:113762539 A T 0.125637 -7.9000e-05
4:113768661 T C 0.278018 -3.0715e-05
4:113769107 G A 1.268995 -3.3735e-06
4:113775517 A G 0.036687 -7.0530e-05
4:113775868 C T 0.477414 2.4144e-05
4:113775901 G A 1.251461 1.7715e-05
4:113782267 T C 0.036456 -1.0873e-05
4:113782314 G T 0.023499 4.3719e-05
4:113782530 G A 0.059540 7.2484e-05
4:113785004 T G 0.044493 -1.6645e-04
4:113787575 G A 0.028423 1.2497e-05
4:113796033 C A 0.428365 9.8729e-05
4:113797986 G A 0.208731 5.6820e-06
4:113799366 T C 0.053029 6.3864e-05
4:113804516 G A 0.045135 3.6187e-05
4:113810946 T C 0.107720 -5.0872e-05
4:113813347 A G 0.058521 -4.6893e-05
4:113814868 A C 0.029744 -4.2730e-06
4:113815743 G A 0.143138 1.4573e-04
4:113816350 C A 0.025742 -5.9868e-06
4:113828285 C T 0.023016 -3.0432e-05
4:113829624 G A 0.023107 2.3569e-05
4:113830885 A C 0.347464 6.4124e-04
4:113839253 C T 0.022483 -6.0922e-05
4:113843443 G A 0.026141 3.5000e-05
4:113848213 A G 0.068950 -1.1054e-05
4:113848638 G A 0.095211 1.0165e-04
4:113855781 T C 0.036651 -9.4499e-05
4:113856415 G T 0.073257 -3.0782e-05
4:113857234 G A 0.068388 -2.6474e-05
4:113865145 A G 0.034781 -5.6040e-05
4:113869892 A G 0.055817 2.1835e-05
4:113881014 T A 0.088051 -1.3323e-05
4:113889057 G A 0.035509 -2.5868e-05
4:113891081 A G 0.493549 1.3283e-04
4:113895585 G A 0.070871 1.9373e-04
4:113900157 G A 0.022506 -3.7740e-05
4:113909519 C T 0.420062 3.3619e-05
4:113912003 C A 0.068706 -7.2065e-05
4:113913272 T C 0.053646 -2.0042e-05
4:113915647 A G 1.563865 -1.3984e-06
4:113917110 C T 1.416070 -1.6228e-05
4:113917314 G A 0.051653 -7.1555e-05
4:113918703 C T 0.524952 2.6048e-05
4:113920748 T C 0.307337 3.7309e-05
4:113926159 G A 0.180529 -6.0478e-06
4:113928525 A G 0.065902 6.5759e-06
4:113930955 T C 1.571986 -1.4348e-04
4:113933568 A G 1.380282 -5.8847e-05
4:113934066 C T 0.032620 -2.7145e-05
4:113935987 G A 0.077599 -1.0324e-05
4:113938138 T C 0.468248 1.4828e-05
4:113946384 C T 1.339152 -3.3978e-05
4:113946683 T C 0.603268 1.2099e-04
4:113946975 A G 0.068524 -9.1759e-06
4:113948864 G A 1.398364 1.0439e-05
4:113949726 A G 0.302634 1.5573e-05
4:113960961 A G 1.350428 -3.0003e-05
4:113962386 G A 0.037336 -4.8853e-05
4:113962454 T C 0.070215 -1.9425e-05
4:113963746 T C 1.746046 2.5549e-05
4:113964984 C T 0.023710 3.4172e-05
4:113967942 C T 0.177286 -3.5588e-06
4:113968160 A G 1.479930 -8.2170e-06
4:113968198 A C 0.043876 1.5588e-05
4:113968208 C T 1.456814 6.5992e-06
4:113968893 C T 0.183787 -2.5462e-05
4:113968987 T C 1.251708 1.1963e-05
4:113969392 G A 0.147584 -1.7908e-05
4:113970759 T C 0.030052 -5.4964e-05
4:113971374 G T 0.350551 3.6232e-06
4:113974641 C T 0.026777 5.5606e-06
4:113978279 T C 1.550327 4.9081e-06
4:113979040 T C 0.199594 -5.7872e-07
4:113981777 G A 0.256535 -3.4130e-06
4:113987074 A G 0.161096 7.4839e-06
4:113987084 G A 0.034298 2.5880e-05
4:113987369 A G 0.367257 1.1793e-05
4:113988045 C T 1.037982 -3.5595e-06
4:113988125 T G 1.604034 3.4188e-06
4:113988161 A G 0.069472 1.4552e-05
4:113989326 C T 0.226209 1.3341e-06
4:113990943 G A 0.821695 -2.8581e-05
4:113991016 C T 0.538444 -1.5268e-05
4:113991285 C A 0.033447 -9.7394e-05
4:114000956 C T 1.641997 2.9214e-06
4:114003295 G A 0.591451 9.3847e-06
4:114003816 C T 0.065129 -3.4372e-06
4:114005546 A C 1.016083 -1.1573e-05
4:114005610 T C 0.037404 1.3134e-04
4:114005890 G A 0.035035 -4.5687e-05
4:114009803 T C 0.077736 4.3375e-05
4:114016267 C T 0.063753 -2.5903e-05
4:114016978 G A 1.564134 2.0529e-05
4:114018650 C T 0.041886 4.3081e-05
4:114020462 T C 0.792207 1.3301e-06
4:114024092 A G 0.455820 -7.1804e-05
4:114034113 G T 1.381308 -5.0227e-05
4:114040919 C T 1.951210 1.9323e-05
4:114040993 T C 0.360188 1.7259e-05
4:114054088 T C 1.119979 -3.7265e-05
4:114054619 T C 0.303458 -1.9850e-05
4:114055351 C T 1.801681 -1.9988e-04
4:114064023 C T 0.897424 6.6895e-06
4:114068306 A G 0.846680 -1.1418e-05
4:114071379 A C 0.520135 -8.0471e-05
4:114072037 G A 0.088801 5.4290e-05
4:114078612 A G 1.288609 -2.3510e-05
4:114080306 A G 1.651247 -2.8745e-05
4:114080552 G A 0.260575 -4.5414e-05
4:114081584 A G 0.068093 1.2603e-04
4:114086242 A G 1.313121 5.7820e-05
4:114089743 T C 0.260218 3.5521e-05
4:114102929 C A 0.672010 7.0017e-05
4:114103048 A G 0.201344 2.4647e-05
4:114108275 C A 0.095630 4.7081e-05
4:114128444 C T 0.034149 6.7497e-05
4:114130063 G T 0.895925 -3.1370e-05
4:114130590 G A 0.059115 6.4299e-05
4:114138659 A G 0.222444 -3.6698e-05
4:114141123 T G 0.073565 3.1884e-05
4:114149272 C G 0.380522 4.8878e-05
4:114149713 T C 0.026265 3.4545e-05
4:114150017 A G 0.118606 1.8529e-05
4:114153241 G A 0.073896 -9.5294e-05
4:114156117 A G 1.555871 -1.8198e-05
4:114156430 A G 0.039348 8.2044e-05
4:114159636 A C 0.096152 2.5013e-05
4:114171076 G A 0.089729 4.8435e-05
4:114173079 T C 0.042542 4.8247e-05
4:114180042 A G 1.008621 -8.9456e-06
4:114192493 G A 1.517107 6.3491e-06
4:114198063 A G 0.131713 -4.7266e-05
4:114199205 C T 0.057463 -3.1948e-04
4:114200033 G A 1.868219 -1.0449e-06
4:114207666 C T 1.137250 -1.5161e-05
4:114222271 A G 0.087918 4.8906e-05
4:114231125 G A 0.210906 -3.0854e-05
4:114231411 C A 0.082111 1.2699e-05
4:114244155 T C 0.232630 2.5321e-05
4:114258996 T C 0.080897 5.8966e-05
4:114260641 A G 0.197176 1.8369e-04
4:114268702 G A 0.031734 6.9074e-05
4:114273272 T C 0.031617 1.4943e-05
4:114276880 C T 0.219221 3.5521e-05
4:114278277 T C 0.078119 6.1858e-05
4:114279674 A C 0.058401 4.3319e-05
4:114284645 T C 0.218527 4.4301e-05
4:114289062 A G 0.052614 2.8914e-05
4:114299872 A G 0.040046 -1.9845e-05
4:114300604 T C 0.124679 -8.8038e-06
4:114302634 T C 0.067547 3.4705e-05
4:114311339 C T 0.043477 2.8052e-05
4:114312389 T C 0.131508 -5.5531e-05
4:114313687 C T 0.038164 -1.3599e-05
4:114318133 A G 1.151096 1.2167e-04
4:114322473 T C 0.042023 -5.9136e-05
4:114324867 G A 0.174966 1.9549e-05
4:114328292 A G 0.103815 1.5746e-05
4:114329115 C A 0.231169 4.8254e-05
4:114329729 T G 0.055350 1.5703e-05
4:114330615 T G 0.599809 4.4724e-05
4:114330801 T C 0.064324 -2.7047e-05
4:114332302 A G 0.263435 5.8830e-06
4:114334384 A G 0.059261 -8.0680e-05
4:114345420 G A 0.412850 -1.4335e-06
4:114353172 G A 1.189023 7.7405e-06
4:114354242 A G 1.057982 9.0774e-06
4:114357286 G A 0.046882 -5.7095e-07
4:114359700 C G 0.598724 5.6183e-06
4:114360625 T C 0.532271 -4.2724e-06
4:114360710 T C 0.126883 1.5399e-05
4:114361625 G T 0.079232 7.7201e-06
4:114361886 A G 0.182567 -3.6466e-06
4:114369065 T C 0.330388 6.7416e-07
4:114377928 T C 1.930969 1.5100e-05
4:114390703 T C 0.746241 1.6834e-06
4:114407184 C G 0.025213 -1.0190e-05
4:114410283 A G 1.053974 6.5241e-06
4:114416419 T C 1.049628 9.8374e-06
4:114416588 G T 0.043321 2.2044e-05
4:114444394 G A 0.524861 -3.8461e-06
4:114447089 C T 0.152287 4.5561e-06
4:114464138 C T 0.612363 7.7163e-06
4:114466441 A C 0.042575 3.8484e-05
4:114478653 G A 0.390052 2.0618e-05
4:114482072 A G 0.080125 -2.0261e-05
4:114484884 T C 0.105902 -4.0392e-05
4:114485889 T C 0.036453 -8.6295e-06
4:114488847 A C 0.108671 2.3253e-05
4:114499230 T C 1.527126 5.1934e-06
4:114502911 C T 0.055353 -1.7510e-05
4:114505296 C T 0.171058 1.4161e-05
4:114507466 G A 1.457661 9.3239e-06
4:114510797 C G 0.058174 -1.9477e-05
4:114513009 C T 0.053811 -4.7510e-05
4:114518363 C T 0.052153 -1.4446e-04
4:114519885 A G 0.112663 1.1328e-04
4:114527882 C T 0.312176 -1.3776e-05
4:114529545 C T 0.186491 2.6473e-06
4:114535976 C T 0.148763 2.2250e-05
4:114545577 C T 0.098252 -5.7306e-05
4:114554509 C T 0.065717 2.0162e-05
4:114557099 C T 0.051312 -1.7446e-05
4:114557474 C T 0.919713 1.7371e-05
4:114560543 C T 0.195709 2.9604e-05
4:114565222 C T 0.023772 -5.3615e-07
4:114573698 A C 0.113416 -2.6044e-05
4:114579271 G A 0.024233 -1.1475e-05
4:114585800 C T 0.779140 1.9648e-05
4:114591099 T C 0.032779 -3.8013e-05
4:114596156 A C 0.092757 7.4106e-05
4:114601380 T C 0.026005 -2.5802e-05
4:114604593 G A 0.367555 -1.9011e-05
4:114611875 G A 0.959461 7.5764e-05
4:114611948 C A 0.265068 -9.9351e-05
4:114619388 C T 1.225856 2.8199e-05
4:114619496 G C 0.155296 2.5616e-05
4:114619923 C A 0.231289 -1.1701e-05
4:114626178 G C 0.049731 -1.1320e-04
4:114651674 T C 0.033039 5.3088e-05
4:114653768 T G 0.047369 -1.1141e-05
4:114657811 A G 0.800656 5.2367e-05
4:114666597 T C 0.212019 5.7795e-05
4:114667335 C T 1.089193 6.5084e-05
4:114683706 G T 0.855110 6.6240e-05
4:114690563 A G 0.046521 -2.0423e-05
4:114692396 T C 0.636606 4.8719e-05
4:114701020 A G 0.124789 3.9749e-05
4:114704040 T C 1.041189 -3.9563e-07
4:114711344 T C 0.194972 2.2940e-05
4:114728877 C T 0.045927 1.0791e-04
4:114729983 A G 0.087476 -3.3859e-05
4:114733368 A G 0.033003 -8.0113e-05
4:114733651 T C 0.162541 -1.1881e-05
4:114742637 C T 0.315594 -3.7201e-05
4:114752771 G A 0.035366 2.0222e-05
4:114754266 A G 0.752872 -1.8130e-06
4:114754705 C G 0.060371 6.2980e-05
4:114756091 C T 1.618059 1.8636e-05
4:114758751 C T 0.029075 -6.4502e-05
4:114783355 A G 0.021613 -2.5765e-05
4:114800619 A G 0.158782 -7.0860e-06
4:114810247 T C 0.146435 3.5523e-06
4:114817140 T G 0.089209 1.3987e-04
4:114833650 C T 1.518668 -2.5888e-05
4:114836100 A G 0.044230 -4.8911e-05
4:114856175 T C 0.146416 3.6154e-05
4:114863593 G C 0.498035 3.8623e-05
4:114866838 T C 0.100992 -6.2080e-05
4:114867558 G A 0.033483 -3.3157e-04
4:114869867 G C 0.286499 3.1130e-05
4:114870673 T C 0.241026 4.6464e-05
4:114870980 A C 0.754027 -1.9041e-05
4:114884055 C A 0.198867 6.4785e-06
4:114885883 C T 0.886191 -5.9630e-06
4:114889662 T G 0.637592 -2.1294e-05
4:114894291 T G 0.056431 -3.3942e-05
4:114897412 C T 0.087690 2.1003e-04
4:114908629 G C 0.021260 2.8714e-05
4:114922093 A G 0.660803 -4.7158e-06
4:114924532 T C 0.115185 -4.8520e-05
4:114947414 A C 0.046976 -3.1380e-05
4:114952049 A G 0.126321 9.2513e-05
4:114957341 G T 0.062331 7.4527e-06
4:114957773 G A 1.742245 2.9511e-05
4:114978596 G T 0.048469 -1.6859e-05
4:114987352 C T 0.083809 -2.3511e-05
4:115000971 A T 0.032266 1.8710e-05
4:115006730 C T 0.058534 -4.4492e-06
4:115013126 C T 0.339590 -1.9457e-05
4:115026022 T C 0.874023 3.8198e-05
4:115048844 G A 0.042958 8.3669e-06
4:115056034 C T 0.077249 -2.6554e-05
4:115075550 A G 0.895623 6.2047e-05
4:115083815 A G 0.878018 5.4971e-05
4:115085403 T C 1.644165 2.6640e-05
4:115098343 G A 0.057703 -6.4500e-05
4:115114722 T G 1.431078 4.1614e-05
4:115122705 A G 0.067048 2.8096e-05
4:115146328 C T 1.456009 4.3878e-05
4:115148384 G A 0.022535 1.9942e-05
4:115151502 T C 0.166517 -3.1744e-05
4:115157452 T A 0.022399 2.1882e-05
4:115167948 C A 0.563648 -2.3871e-05
4:115195117 G C 0.197855 -1.0445e-05
4:115197799 G A 0.159973 -7.3615e-05
4:115201300 A C 0.037011 -1.1785e-06
4:115204939 T C 0.178065 -2.6306e-05
4:115207052 G A 0.386024 -1.7574e-05
4:115207650 A C 0.036794 2.5217e-05
4:115223513 G A 1.063503 -2.3398e-05
4:115228560 T C 0.144501 -1.6131e-04
4:115237349 A C 0.429423 -1.3381e-05
4:115242602 G T 1.034506 -2.8068e-05
4:115245137 T G 1.267804 8.5701e-06
4:115247158 G A 0.026203 -8.7548e-06
4:115248040 A G 0.598228 -4.2325e-06
4:115248754 G A 0.031610 -7.6324e-06
4:115249113 G A 0.037501 -5.8309e-06
4:115251586 A G 0.282608 3.0744e-05
4:115256668 T A 0.133186 7.6761e-05
4:115258930 A G 0.021256 3.7266e-05
4:115259368 G T 0.047667 -4.2757e-05
4:115264948 C T 0.592210 -3.8219e-05
4:115266184 T C 0.715244 5.7881e-06
4:115277768 A C 0.427154 1.4316e-05
4:115281494 C T 1.451900 8.1999e-06
4:115283928 T C 0.383366 -2.7806e-07
4:115287331 C T 1.919505 -9.2711e-06
4:115289204 G A 1.240004 3.5347e-05
4:115290918 A G 0.031526 -2.0923e-05
4:115293152 G A 0.141797 -2.8528e-06
4:115295472 A C 0.072088 -2.6316e-05
4:115295841 G A 0.065042 -1.8316e-05
4:115296142 T C 0.192775 -9.6633e-05
4:115296674 G C 1.145695 -3.0672e-05
4:115301900 C T 0.035937 6.1127e-06
4:115302276 A G 0.136296 2.5648e-05
4:115306036 G A 0.068722 -3.2112e-05
4:115308760 T C 0.265256 -2.2081e-05
4:115311817 T C 0.869381 3.3098e-05
4:115312045 G C 0.066210 -1.6422e-05
4:115313167 G A 0.509745 1.2956e-05
4:115315128 A G 1.567643 8.5782e-05
4:115318502 T G 0.972976 4.9477e-05
4:115321343 C T 0.030478 -5.8908e-06
4:115329198 G A 0.313033 9.8104e-05
4:115334619 G A 0.859527 -2.5971e-05
4:115345063 A G 0.091436 -6.4949e-05
4:115359532 C T 0.324621 1.1888e-05
4:115363921 T C 0.032889 -8.5684e-06
4:115366322 G A 0.108249 2.8445e-05
4:115367825 G T 0.048605 4.9743e-05
4:115368970 C T 0.101829 1.2239e-05
4:115370762 C T 0.119557 1.2213e-04
4:115376214 T C 1.124789 -8.2734e-06
4:115381412 G T 1.172599 -1.4953e-05
4:115384107 T C 1.079005 -1.7992e-05
4:115392367 A G 0.083299 7.9872e-07
4:115393014 C T 0.041572 7.5953e-05
4:115422439 A G 0.141385 -1.0891e-05
4:115439574 G A 0.042886 -1.0105e-05
4:115447914 T C 1.059741 -2.2175e-05
4:115447990 A G 0.041289 3.8661e-05
4:115455964 G A 0.086538 1.7957e-05
4:115456500 A G 0.095584 7.5125e-05
4:115457781 G T 0.044645 -2.3756e-05
4:115480387 T C 0.025538 1.8716e-05
4:115488559 T G 0.074133 5.1470e-06
4:115490786 C A 0.184651 -3.3695e-05
4:115490824 G A 0.431487 1.0239e-05
4:115494308 A G 0.025288 1.0098e-05
4:115504727 G A 0.691404 -4.3545e-06
4:115506818 T C 0.037573 1.3252e-05
4:115514352 A G 0.034373 -3.1215e-05
4:115514740 C T 1.954965 1.9633e-05
4:115515948 G A 0.259806 -2.7859e-05
4:115519163 G C 0.046060 3.6799e-05
4:115520103 G A 1.951609 -4.9337e-06
4:115534816 G T 1.471994 -1.7290e-05
4:115544713 T C 0.055525 -7.3970e-05
4:115548153 G T 0.061971 2.0985e-05
4:115566991 G A 0.063529 -6.9461e-05
4:115568846 A G 0.149639 -5.9982e-06
4:115580933 G A 0.147643 1.9875e-06
4:115598321 T C 0.022318 3.7241e-05
4:115613324 T G 0.046667 -3.1432e-05
4:115613966 C T 1.951859 1.6344e-05
4:115618704 G A 0.028839 -5.2024e-05
4:115623999 G C 0.025466 2.3410e-05
4:115633413 G A 0.053282 -9.4071e-05
4:115639557 G C 0.045729 8.5151e-05
4:115639769 T C 0.095587 -3.5865e-05
4:115649267 T C 0.068333 9.4379e-05
4:115651434 T C 1.951810 1.8395e-05
4:115656533 G A 1.564303 4.0273e-05
4:115659881 C A 0.177225 -9.6512e-05
4:115662566 G T 1.570165 6.9448e-05
4:115663352 G A 1.746513 3.6476e-06
4:115665320 T C 0.178675 -8.8698e-05
4:115673992 A C 0.208406 3.4156e-05
4:115674851 T G 0.687716 5.3755e-07
4:115688354 C T 1.191194 2.4244e-06
4:115701822 C A 0.087295 -3.9671e-05
4:115701894 A G 0.030702 9.9057e-06
4:115703970 G A 0.073380 -3.5040e-05
4:115704749 G A 0.353654 1.1566e-05
4:115711213 A T 0.022889 7.7357e-05
4:115713709 T C 0.212584 1.3353e-05
4:115730892 C T 1.339551 4.6972e-05
4:115737007 T C 0.091030 -2.9699e-05
4:115740573 A G 0.044340 -2.6500e-05
4:115741885 T C 0.049309 1.5162e-05
4:115743207 G A 0.040806 1.2678e-04
4:115743218 G T 0.080969 -9.3758e-05
4:115764600 A C 0.066158 -4.9028e-06
4:115775297 A C 0.235002 -2.2246e-05
4:115778741 G A 0.049988 -2.3197e-05
4:115781482 A G 0.057401 -1.0037e-04
4:115782849 T G 0.117977 -8.3643e-05
4:115801577 C T 0.036239 -4.3612e-05
4:115813407 C A 0.029945 -4.5875e-05
4:115818929 G A 0.139684 3.0645e-05
4:115832576 T C 0.182035 -2.1969e-06
4:115835786 C T 0.298301 -6.2681e-05
4:115845669 C T 0.106113 -1.5189e-04
4:115849290 A C 0.855970 -3.0479e-05
4:115849464 A G 0.046369 1.2647e-04
4:115858597 T C 0.075344 -6.6643e-05
4:115861885 G C 0.200062 -3.6339e-06
4:115865849 C T 0.165800 -2.5355e-05
4:115867213 T C 1.444626 1.8840e-05
4:115876697 T G 0.204340 -1.7467e-05
4:115892773 G T 0.611373 -1.1071e-05
4:115898200 A G 0.114672 -5.3560e-05
4:115899626 G C 0.135952 2.9545e-05
4:115907147 C T 0.071098 -1.5487e-04
4:115907555 C T 0.143167 -1.8864e-05
4:115915617 T C 1.185264 1.7084e-05
4:115920824 T C 0.066613 -6.4477e-05
4:115921185 G A 0.285717 -9.0105e-05
4:115938689 T C 0.088762 -7.8809e-05
4:115948802 A G 1.789308 8.2589e-07
4:115956273 A C 0.203570 -8.1612e-06
4:115962757 C T 0.031542 -6.4191e-05
4:115971881 C T 0.399562 6.1276e-05
4:115980099 G A 0.033548 -2.1427e-05
4:115986385 T C 0.226343 1.4724e-05
4:115996268 T C 0.070238 4.3770e-06
4:115997346 C T 0.023525 -9.6714e-05
4:116007081 G A 0.027436 1.4918e-04
4:116010768 C T 1.031532 8.1039e-06
4:116015679 G A 0.076853 2.3971e-05
4:116025453 G T 1.505808 -2.6467e-06
4:116066343 T G 0.116302 1.1668e-05
4:116081812 C T 0.099755 -1.5175e-05
4:116082713 C T 1.473672 6.6175e-06
4:116106302 T A 0.076817 2.0220e-05
4:116113038 C T 0.332904 -1.0059e-05
4:116134873 T C 0.032289 -3.3849e-05
4:116145518 C A 0.074299 -3.8079e-05
4:116156100 T C 1.460128 1.0340e-05
4:116157385 G A 1.948957 8.7330e-05
4:116183666 G A 0.107415 -2.5106e-05
4:116191908 C T 1.380295 2.6110e-05
4:116196306 T A 0.167072 2.2694e-04
4:116197185 T C 0.030497 -3.4232e-05
4:116207061 G A 0.039777 -2.7690e-05
4:116223707 T C 0.757400 1.4063e-05
4:116228264 G A 0.079677 3.3032e-05
4:116242277 T C 0.144384 4.5155e-05
4:116245745 G A 0.042484 -3.6605e-05
4:116262602 G A 0.317506 3.5477e-05
4:116275782 A G 0.492543 5.7631e-05
4:116297232 T G 0.052821 -3.2213e-05
4:116318639 A C 1.306143 5.1663e-05
4:116341865 C T 0.038637 2.8735e-04
4:116346486 C T 1.392132 4.0533e-05
4:116349239 G A 0.040303 -9.7447e-06
4:116375464 G A 0.476149 4.5971e-05
4:116376956 A G 0.567043 2.1534e-05
4:116378597 G T 0.078859 -1.0175e-05
4:116384844 C A 1.963089 5.4250e-05
4:116389105 A G 0.025716 -5.9928e-06
4:116389628 A G 0.025161 5.1512e-06
4:116389792 C T 0.510235 2.6882e-05
4:116391152 C T 1.479738 8.2242e-06
4:116417132 A G 0.037777 3.4505e-05
4:116425499 C T 1.474305 2.8704e-06
4:116427506 A G 0.062211 -9.8558e-05
4:116428377 A G 0.182739 -6.1992e-05
4:116453323 C T 0.665934 1.3319e-05
4:116454236 T C 0.042909 -6.5736e-05
4:116457579 T C 0.140106 1.0043e-05
4:116480279 C A 0.048631 1.1804e-05
4:116482173 T A 0.035593 -7.7256e-06
4:116491523 T C 0.170749 -7.7708e-05
4:116494767 C T 0.045976 -2.0276e-04
4:116497627 G A 0.036434 -2.4562e-05
4:116509945 A G 0.576108 -2.3205e-05
4:116513313 G T 0.042974 1.5017e-04
4:116520042 A G 0.513157 7.6960e-05
4:116523881 A G 0.913290 -5.0316e-05
4:116527415 C T 1.970081 6.2028e-06
4:116542911 C T 0.722167 1.0876e-05
4:116554262 A C 0.022353 -3.0666e-05
4:116587547 G A 0.068407 2.5961e-05
4:116587862 A C 0.226057 -1.1541e-03
4:116589473 C T 0.245038 -1.6192e-05
4:116591863 A G 0.128629 -7.9571e-05
4:116592402 T C 0.130187 -1.2902e-05
4:116615425 A G 0.403093 8.9517e-05
4:116621873 G A 0.039725 1.7303e-04
4:116633535 T C 0.134864 4.7868e-05
4:116634638 C T 0.037316 4.5142e-05
4:116638883 T C 0.026170 9.9182e-05
4:116658760 T C 0.665798 4.4093e-05
4:116660232 C T 0.042870 1.3661e-05
4:116664094 A G 0.092407 -3.0706e-05
4:116672086 G A 0.043065 -3.9190e-05
4:116679800 T C 0.063055 -4.1889e-05
4:116681720 T C 0.186290 2.0473e-05
4:116690684 C A 0.036703 -1.6514e-05
4:116706316 G A 0.038284 3.1003e-07
4:116718383 C T 0.038365 2.8452e-05
4:116722098 A G 0.044340 -2.1417e-05
4:116725715 G A 0.036966 -8.3537e-06
4:116727973 C A 0.687450 -4.8560e-05
4:116729292 G A 0.580029 1.3761e-04
4:116729456 C G 0.132761 1.1214e-04
4:116762720 T C 0.039189 -4.7197e-05
4:116766026 T C 0.069690 -3.9105e-05
4:116766149 A G 0.034794 -1.2269e-05
4:116801185 A C 0.044610 -1.8419e-04
4:116819243 G A 1.592986 1.6157e-05
4:116848573 T C 0.500453 2.3064e-04
4:116861121 G T 1.527613 1.6822e-05
4:116861242 T C 0.021393 1.1307e-04
4:116874295 A G 0.035927 -5.7488e-05
4:116888557 T C 0.893575 2.7375e-05
4:116890495 G A 0.321953 2.2939e-05
4:116890817 T C 0.044707 -5.4011e-06
4:116894599 C A 1.323004 3.4685e-05
4:116904971 G A 0.103728 -1.3871e-05
4:116909331 C T 1.183778 8.2770e-06
4:116912940 G A 1.081773 9.7961e-06
4:116914997 C T 0.041520 7.2441e-05
4:116920044 C T 0.860063 -5.2068e-06
4:116921678 A C 0.044490 2.4931e-05
4:116937971 T G 0.054288 -2.2935e-05
4:116939551 T C 0.033714 3.2200e-05
4:116942470 A G 0.329755 3.2269e-05
4:116958075 A G 0.048388 -1.9379e-05
4:116961109 A G 0.033681 -1.0578e-05
4:116963444 C T 0.032088 -6.1121e-05
4:116985212 C T 0.876655 -7.2923e-06
4:116987408 G A 0.054840 4.5090e-05
4:116994917 A C 0.043308 1.9437e-05
4:116998449 G A 1.120521 1.3898e-05
4:117012132 G A 0.769980 -1.5040e-05
4:117013834 C A 0.067038 1.2303e-04
4:117027063 T C 0.046099 -2.5949e-05
4:117042872 C G 0.923231 -1.8262e-05
4:117043009 G A 1.309658 -6.8979e-05
4:117045108 A G 0.771467 -1.3960e-04
4:117047556 T C 0.297434 7.9915e-05
4:117049539 G C 0.153978 8.0847e-05
4:117067437 C T 0.127720 1.5342e-05
4:117067537 G A 0.029475 -1.6313e-05
4:117070610 C T 0.073545 -2.3970e-05
4:117073915 T C 1.340499 -1.0233e-04
4:117078074 A G 0.035859 -2.3064e-05
4:117088609 A G 0.610997 4.3783e-05
4:117101883 A C 0.028543 -4.9944e-05
4:117111112 T C 0.034499 -4.5086e-05
4:117136133 A C 0.049605 -4.0980e-05
4:117137953 C T 0.047206 -8.3321e-05
4:117149433 C G 0.068459 -1.2808e-05
4:117157255 T G 0.251147 1.9547e-05
4:117167340 G A 0.021117 5.0117e-05
4:117172342 A G 0.299414 2.4639e-05
4:117205847 G A 1.680225 -6.1481e-05
4:117221170 A G 0.023960 1.9781e-04
4:117227270 C T 0.035827 -7.5626e-05
4:117236075 G T 0.057304 -6.7691e-05
4:117237644 A C 0.576523 2.1776e-05
4:117248757 G A 0.067664 2.0762e-04
4:117254289 T A 1.792243 4.8586e-05
4:117271792 G T 0.225525 -5.0079e-05
4:117280184 T C 0.564368 7.3283e-05
4:117281692 C G 0.023879 2.7945e-05
4:117283969 A C 0.989111 -2.4950e-05
4:117303678 A G 0.033334 1.0835e-05
4:117303750 G T 0.072497 1.3484e-05
4:117340361 G A 0.481809 6.0648e-05
4:117349878 A G 0.237047 -7.6301e-05
4:117355940 A G 0.197507 -2.7554e-05
4:117357739 T C 0.023671 2.9483e-05
4:117358823 C T 0.195660 -2.6295e-05
4:117360242 G A 0.691803 3.5383e-05
4:117394752 A G 0.135617 7.4435e-06
4:117402547 T G 0.089128 4.6545e-05
4:117406228 A C 0.669709 8.0770e-06
4:117414942 G A 0.189640 -2.7724e-05
4:117434605 G T 0.247196 -5.1385e-05
4:117436411 T C 0.042172 6.5894e-05
4:117449463 G T 0.647495 1.1931e-05
4:117452605 A G 0.041325 3.2607e-05
4:117455654 G A 0.047625 3.6287e-04
4:117474376 T C 0.077810 -6.4925e-05
4:117496223 G C 0.036946 9.3161e-06
4:117497430 T G 0.120443 -8.7839e-06
4:117498752 C T 0.536825 -2.4140e-05
4:117517333 G A 0.100589 1.0171e-04
4:117520072 C T 0.033970 2.4448e-05
4:117520126 G C 0.205995 1.9594e-05
4:117525362 T C 0.021964 1.2474e-04
4:117527158 G A 1.780769 2.9617e-05
4:117528559 A G 0.023418 7.3851e-05
4:117533667 A G 0.029708 7.7273e-06
4:117543629 T C 0.026089 3.8230e-05
4:117546094 G A 0.575436 -6.1188e-05
4:117553092 A G 0.998617 8.8852e-06
4:117553297 T C 0.374190 1.6092e-04
4:117560979 C T 0.264720 -5.0016e-05
4:117571751 C T 0.086752 3.5872e-05
4:117579214 C T 0.427485 2.6817e-05
4:117582565 A G 0.419679 2.1378e-05
4:117582846 G T 0.767393 2.1916e-05
4:117584424 T C 0.053857 8.3628e-05
4:117590845 C T 0.877197 1.8255e-05
4:117597824 A G 0.450131 -1.0403e-06
4:117603235 G A 1.948756 -3.9760e-06
4:117610104 G A 0.070303 -9.1011e-05
4:117623204 A C 0.115870 -1.1889e-04
4:117624268 A G 0.262984 1.0983e-04
4:117624926 T G 0.080611 -1.0565e-04
4:117625217 C T 0.441779 3.1666e-05
4:117626529 T C 1.355254 3.0142e-05
4:117645889 A G 0.076756 2.1569e-05
4:117646754 C T 0.102858 -2.0440e-05
4:117658370 T C 1.053029 5.1406e-06
4:117660631 T G 0.051656 5.6336e-07
4:117664643 A G 0.160074 5.0933e-05
4:117669193 G A 0.080855 1.9243e-05
4:117682123 C T 0.461864 -6.4134e-05
4:117710550 G A 0.458255 -4.0120e-05
4:117713700 T C 0.022211 5.0064e-05
4:117734518 C A 0.083101 3.1259e-05
4:117752928 G T 0.080952 2.9244e-05
4:117758216 T C 0.415959 -2.9181e-04
4:117759830 T C 0.076571 3.3309e-05
4:117759945 C T 0.285753 -1.2554e-05
4:117772588 C T 0.139168 -1.7110e-05
4:117785638 T C 0.026716 -2.7750e-05
4:117793032 A G 0.071147 -6.1285e-05
4:117799554 T C 0.079092 3.1332e-05
4:117801514 A G 0.674824 1.0016e-05
4:117825122 C T 0.375566 7.9822e-05
4:117837711 A G 1.589198 -8.7106e-06
4:117838049 A G 0.077496 2.7084e-05
4:117848472 G A 0.189815 -6.9758e-05
4:117850776 T C 0.096928 -4.0701e-05
4:117862229 C T 0.028991 -8.1973e-06
4:117885513 C T 0.020400 5.8751e-05
4:117886619 C T 1.061374 9.8440e-05
4:117889740 G A 0.036249 6.8806e-05
4:117902222 T C 0.687626 3.6830e-06
4:117904737 A G 0.092825 1.1282e-05
4:117914570 A G 0.021201 -6.1738e-05
4:117927985 A C 0.072088 4.3217e-05
4:117950943 G A 0.020929 -1.0506e-05
4:117951977 C T 0.086386 3.1475e-05
4:117957242 G T 0.702076 1.4489e-06
4:117958503 A G 0.049770 9.9954e-06
4:117962010 C T 0.161914 -1.7323e-04
4:117969236 A G 0.040643 -1.2791e-05
4:117974920 G T 0.029423 -7.2478e-05
4:117981272 G A 0.097515 1.6080e-05
4:117986767 T C 0.137084 1.8691e-04
4:117988401 T C 0.203275 -2.5278e-05
4:118006307 A G 0.070744 5.5349e-05
4:118016251 T C 0.373537 1.3931e-05
4:118022609 G T 1.340090 -3.7983e-05
4:118023183 C T 0.063623 7.3016e-05
4:118040818 A C 0.202623 -3.8928e-05
4:118043043 T C 0.319379 3.9303e-05
4:118053387 C G 1.026683 -1.1138e-04
4:118053959 C T 0.177004 -6.3822e-05
4:118057336 A C 0.069157 -9.4187e-05
4:118068675 T G 0.026862 -8.6563e-05
4:118079907 A G 0.239485 7.5154e-06
4:118087480 A C 0.280420 2.6052e-05
4:118088133 C A 0.038650 9.2073e-05
4:118089886 T A 0.060569 -8.3582e-05
4:118093137 C T 0.689145 1.7994e-05
4:118118372 C T 0.255246 5.9854e-06
4:118127891 A G 0.051237 -1.4434e-05
4:118133230 C T 0.085727 -2.7390e-05
4:118145851 A G 0.020984 2.8702e-05
4:118146983 G A 0.033668 -1.1432e-04
4:118147752 G A 0.889826 -1.2275e-04
4:118161455 G A 1.161879 -9.7156e-05
4:118164717 C T 0.756173 -1.4301e-04
4:118165691 A C 0.048232 7.8953e-07
4:118184558 G A 0.193265 3.7992e-05
4:118185553 C G 1.754550 -5.9774e-05
4:118190932 G A 0.206329 1.2519e-05
4:118193083 A C 0.044084 2.4100e-05
4:118199237 A G 0.092692 3.2148e-10
4:118208639 C A 0.588179 1.0330e-05
4:118217125 T C 0.032393 -3.2356e-06
4:118218453 A C 0.090982 -6.4908e-05
4:118221551 T C 1.231211 -3.9755e-06
4:118221968 G A 0.597543 -2.4773e-05
4:118222093 C A 0.078044 2.2491e-05
4:118225758 G C 0.106986 -1.2152e-04
4:118226058 A G 0.407387 1.2744e-05
4:118230098 A G 0.659508 4.5089e-06
4:118230910 T C 1.968510 3.2269e-05
4:118235444 G A 0.437673 -3.6174e-04
4:118235447 A G 0.024518 8.0353e-06
4:118239302 A G 0.204541 5.4299e-05
4:118241056 T C 0.023350 -3.0016e-05
4:118244472 A C 1.606764 -1.0083e-04
4:118251823 A G 0.203765 5.2361e-05
4:118251881 G C 0.050484 2.2942e-05
4:118257714 A G 0.052507 8.7008e-05
4:118259897 T C 0.038069 2.5442e-05
4:118274518 A G 0.354193 -1.0505e-04
4:118274608 T G 0.050394 2.3360e-05
4:118282119 G T 0.040293 -6.9227e-06
4:118294054 G A 0.100453 -2.3688e-05
4:118302334 T C 0.042675 -1.9909e-04
4:118302682 T C 0.041585 -2.2279e-06
4:118306884 C T 0.029092 2.7797e-05
4:118307420 T G 0.087895 -2.7800e-06
4:118307453 C T 0.523465 6.2331e-05
4:118319901 T C 0.251111 2.4381e-05
4:118320218 C A 0.247998 1.5083e-04
4:118322528 T C 0.059056 -8.4708e-05
4:118327211 G A 0.833285 1.0114e-04
4:118330629 A G 0.121219 -5.2704e-05
4:118332255 A G 0.163648 -9.0442e-05
4:118333514 T C 1.266025 1.3427e-04
4:118333836 T C 0.097386 -1.4628e-05
4:118336673 T C 0.069764 8.9065e-05
4:118337773 A G 0.041968 -3.4188e-07
4:118340731 G A 0.557445 5.9185e-05
4:118343634 C T 0.103036 3.2290e-05
4:118346319 G A 0.101741 2.1953e-05
4:118353315 A G 0.365647 -1.1478e-04
4:118365280 A G 0.037768 -5.8261e-05
4:118369871 G A 0.044704 4.8774e-05
4:118373599 T A 0.434684 6.2386e-05
4:118376788 T C 0.149542 -3.2872e-05
4:118384890 T C 0.911420 -3.4552e-05
4:118385980 G A 0.266862 4.0559e-05
4:118393611 A G 0.125708 -1.6110e-05
4:118395110 G A 0.021938 -5.1888e-06
4:118395930 A G 0.152044 -3.6939e-05
4:118396886 C A 1.046122 -2.4933e-05
4:118403587 G A 0.028494 -3.7967e-05
4:118424175 G A 0.989091 3.3921e-06
4:118426507 T G 0.021743 -6.2509e-05
4:118430823 T C 0.135273 -4.1376e-05
4:118434893 A G 0.167607 -3.3648e-06
4:118435842 C T 0.782466 3.8591e-05
4:118439398 C T 0.391892 -6.2029e-06
4:118445383 G A 0.085990 -4.8334e-05
4:118447811 G A 0.058605 1.8533e-05
4:118456446 C T 0.039095 1.5801e-04
4:118463402 G C 0.037170 8.7713e-05
4:118464296 G A 0.026677 -5.2557e-05
4:118464339 C T 1.018147 7.6346e-06
4:118476688 T C 0.058258 -2.0668e-06
4:118477191 C T 0.040945 3.1136e-05
4:118479521 T C 0.143375 -2.5826e-05
4:118490110 C T 0.026995 -7.9895e-05
4:118491827 C T 0.082604 -3.2523e-05
4:118492731 C T 0.332495 -1.4444e-05
4:118493541 G T 0.820961 2.3204e-05
4:118500979 C T 1.493841 3.7162e-05
4:118504022 C T 1.199176 -3.5486e-06
4:118515156 T C 0.606001 1.2401e-05
4:118519766 A G 1.184404 2.0136e-05
4:118532889 T C 0.282608 7.9900e-05
4:118533952 G A 0.028248 -7.3987e-06
4:118536829 C T 0.318674 -3.0420e-06
4:118541082 A G 0.100566 2.1399e-05
4:118543044 T C 0.167591 1.0489e-05
4:118551566 C A 0.052990 7.3881e-05
4:118553272 A G 1.306172 2.8447e-05
4:118556306 A C 1.851458 -1.1162e-05
4:118560175 T G 0.102111 -8.2462e-06
4:118564339 A G 0.408987 -4.0043e-05
4:118585249 A G 0.044775 -8.3741e-05
4:118594117 G A 0.119483 5.2488e-06
4:118600261 G A 0.480089 -4.5530e-05
4:118607706 C T 0.340554 -5.7480e-05
4:118612335 C A 0.095425 2.4502e-05
4:118618115 A G 0.036680 -8.0954e-05
4:118624261 G A 0.382638 -9.1729e-05
4:118637301 A C 0.037537 7.7271e-06
4:118640122 A C 0.193057 3.3630e-05
4:118641892 A G 0.139265 -4.2257e-05
4:118646769 G A 0.021347 2.5970e-05
4:118651823 C T 0.906720 3.0858e-06
4:118653690 T C 0.201694 1.2587e-05
4:118664539 C T 0.028715 3.8025e-05
4:118672160 G A 0.116123 6.4409e-05
4:118687524 G T 0.070981 3.2556e-05
4:118691842 G T 0.582720 3.0769e-05
4:118694458 A C 0.254532 6.8437e-05
4:118702237 C A 0.820815 -2.3438e-06
4:118705939 A G 0.120872 -3.8791e-06
4:118710162 G A 0.101371 -1.7645e-05
4:118727351 G A 0.217261 -8.8033e-05
4:118736089 A C 0.214022 -7.7617e-05
4:118743375 G A 0.236859 -2.4039e-06
4:118765210 A C 0.519129 8.3723e-05
4:118767071 A G 0.036077 3.7147e-05
4:118772486 A G 0.110862 -7.9896e-05
4:118786434 T C 1.042247 -3.1709e-06
4:118791407 C T 0.107288 -1.8973e-05
4:118797309 T C 0.087690 -3.5722e-06
4:118800506 C A 0.028449 5.4206e-05
4:118802784 A G 0.646320 -1.4962e-05
4:118804868 A G 0.035057 -6.6868e-05
4:118825678 C T 0.211071 2.1319e-05
4:118827312 G A 0.066165 -2.6407e-07
4:118829518 T C 0.721531 2.9333e-05
4:118836749 G A 0.632815 2.1039e-05
4:118854058 G A 0.625723 1.2762e-05
4:118854771 A G 0.037849 -3.6803e-05
4:118855055 G A 0.040234 5.6429e-05
4:118881361 T C 0.034243 3.9954e-06
4:118888787 A G 0.083864 -2.3326e-05
4:118889047 C T 1.861140 -8.6197e-06
4:118889310 G T 0.063230 -2.0116e-05
4:118898416 A G 0.021925 1.6080e-05
4:118920107 A G 0.038040 4.9899e-05
4:118931891 A G 0.686441 1.8922e-05
4:118939835 C T 0.186504 7.4799e-06
4:118939953 G T 1.366536 -6.3333e-06
4:118944812 A G 0.031231 1.9685e-05
4:118948963 T C 0.044068 2.5378e-05
4:118949069 C T 1.694065 1.0018e-05
4:118965050 C A 1.518340 -1.8733e-05
4:118968438 G A 0.055168 -2.9757e-05
4:118970072 G A 0.056856 9.5901e-06
4:118974820 A G 1.739116 3.6316e-05
4:118975146 T C 0.356251 -1.2139e-04
4:118978870 C T 0.030393 -6.2505e-05
4:118981759 C T 1.322031 9.0476e-05
4:119003533 G T 0.354929 -1.3998e-04
4:119007638 G C 0.037459 -2.3067e-05
4:119012917 C G 0.109726 -1.0886e-05
4:119014301 C T 0.050186 -7.2857e-05
4:119023828 C T 0.178406 2.8165e-05
4:119026709 T C 1.740875 8.1048e-06
4:119036245 T C 0.060679 -6.0630e-05
4:119046998 T C 1.809163 5.0281e-06
4:119053969 G A 0.064925 8.6572e-05
4:119056686 A C 0.096844 -4.3179e-05
4:119060838 T C 1.291426 1.1811e-04
4:119067553 G A 0.569668 -1.1532e-04
4:119080781 T C 0.327993 -1.8438e-04
4:119096261 A G 0.031322 -4.1156e-05
4:119115366 G A 1.860066 -7.4242e-06
4:119117260 C T 1.292611 7.8852e-05
4:119131956 T G 0.154079 1.2638e-05
4:119133111 T C 0.346228 -7.7888e-05
4:119142749 C T 0.296165 -9.4368e-05
4:119146868 G C 0.072779 1.7158e-05
4:119156533 C A 1.859959 4.4566e-06
4:119156708 A C 0.092150 5.0240e-05
4:119163681 C T 0.172547 -2.1769e-05
4:119185699 C T 0.144566 3.0899e-06
4:119189981 G A 0.120034 -2.6636e-05
4:119190401 G T 0.239053 -1.7066e-05
4:119194401 T C 0.525935 5.7043e-05
4:119203221 T C 0.119681 1.1714e-05
4:119219909 A C 0.296438 -5.8432e-05
4:119224851 G C 0.123040 3.0410e-05
4:119225940 T C 0.806631 9.1072e-06
4:119233946 C T 0.150035 5.1955e-05
4:119237594 T C 0.060747 4.5003e-05
4:119240523 G A 0.096610 6.9662e-05
4:119240620 G A 0.040679 5.5998e-07
4:119249262 G A 1.896980 3.9569e-05
4:119255835 T C 0.063451 1.2096e-04
4:119256296 G T 1.892549 4.4251e-05
4:119266088 T C 0.063662 -7.1689e-05
4:119270794 C T 1.890375 1.8421e-05
4:119272822 A G 0.084630 8.5374e-06
4:119277266 T C 0.097622 1.7894e-04
4:119279441 C A 0.141502 1.3901e-05
4:119280167 T G 1.301060 2.1114e-05
4:119294331 G A 0.023217 2.2207e-05
4:119297657 G A 0.729350 -4.8492e-07
4:119300600 A G 0.047219 -1.1221e-05
4:119318214 T C 0.043649 8.1993e-06
4:119320176 G C 0.048147 -7.9446e-05
4:119336720 T C 0.187715 -6.0865e-05
4:119338829 A G 0.453931 -4.6740e-07
4:119407189 T C 1.098207 -1.0748e-05
4:119437972 G A 0.893413 -1.9884e-05
4:119445773 G A 0.107538 -2.7261e-05
4:119452562 C A 0.316497 -3.9168e-05
4:119455055 G A 0.430877 2.4612e-05
4:119462685 C T 0.558948 4.2378e-06
4:119468741 G C 0.989211 1.5546e-05
4:119475430 A G 1.291361 7.0093e-06
4:119483512 C T 0.063253 -4.0357e-05
4:119490685 C T 0.130327 -4.9513e-05
4:119500014 T C 0.109525 -1.4545e-05
4:119501954 C T 0.081264 -3.2489e-05
4:119503530 T C 0.033879 -3.3313e-06
4:119507486 A G 0.170558 -1.3583e-05
4:119510402 A G 0.623993 6.4977e-06
4:119511022 G T 0.751703 -5.3184e-06
4:119596158 A G 0.072513 -2.3449e-05
4:119610606 G A 0.085772 -2.3408e-05
4:119622832 C A 0.107405 -8.0586e-05
4:119625000 G A 0.739116 7.9950e-06
4:119631160 T C 0.121586 -3.5901e-05
4:119640869 T C 0.047414 -7.8034e-06
4:119647676 A G 0.065798 -9.3409e-06
4:119651705 T C 0.598341 1.8801e-05
4:119656088 G C 0.031951 6.8699e-05
4:119664162 T C 0.032928 7.1447e-05
4:119665632 A G 0.033626 1.0266e-04
4:119671794 G T 0.044402 -4.2064e-05
4:119682877 C T 0.067580 2.1360e-04
4:119691624 A G 0.206290 -4.6444e-06
4:119696450 T C 0.041896 -3.9694e-05
4:119714179 A G 1.455983 9.0800e-06
4:119715434 G A 0.036807 6.0864e-05
4:119717634 G A 0.150794 -2.1582e-05
4:119717713 C T 0.595901 4.7973e-05
4:119721275 T C 0.051543 1.0439e-04
4:119729825 T C 0.126727 -1.2312e-05
4:119731590 G A 0.035797 7.8179e-05
4:119737860 A G 0.765326 8.6610e-06
4:119739562 T G 0.039501 4.0850e-05
4:119742854 T C 0.023100 -2.4094e-05
4:119766693 T C 0.512436 -2.4224e-05
4:119768598 C T 1.770817 9.8626e-06
4:119769081 T C 0.139476 3.4426e-05
4:119772147 C G 0.026553 1.0814e-04
4:119774706 C T 0.057693 -6.1326e-05
4:119786049 A G 0.375459 -5.0417e-05
4:119795145 C T 0.289959 -3.7812e-05
4:119801353 G A 1.418611 3.0370e-05
4:119806348 G T 0.047294 7.9187e-05
4:119812197 C T 0.398517 -6.5153e-06
4:119812339 G C 0.280540 7.2961e-05
4:119820251 T C 0.025648 -3.9280e-05
4:119820281 T C 0.767023 -5.4210e-05
4:119825802 G A 0.411380 -5.7436e-05
4:119826376 G A 0.035622 -1.0384e-06
4:119826754 G A 0.046223 -1.9433e-05
4:119845197 A G 1.713861 -1.1054e-04
4:119845614 G A 0.406151 2.8878e-05
4:119860972 C T 0.051945 -1.5218e-05
4:119867905 G C 0.143131 -5.0629e-05
4:119873099 A G 1.766458 -5.1830e-05
4:119874611 A G 0.450958 -4.0413e-05
4:119880919 G A 0.214041 -2.4629e-06
4:119882491 T C 0.170616 -5.6322e-06
4:119890101 A G 0.325221 3.1309e-05
4:119892661 A G 1.682828 -3.6927e-06
4:119895409 A G 0.352771 2.7145e-06
4:119896223 C A 0.674941 1.7477e-05
4:119896633 T C 0.208923 -3.3527e-07
4:119900144 T C 0.182914 -1.5708e-05
4:119903080 A G 0.837563 -2.1754e-05
4:119904315 G T 0.478203 2.6514e-05
4:119911122 A G 0.448884 7.0453e-05
4:119912286 T C 0.684211 -2.6017e-05
4:119914078 T C 0.225778 2.3508e-05
4:119917479 G A 0.459959 -4.0785e-05
4:119923289 C T 0.291634 -3.6922e-05
4:119929733 A G 1.760532 6.0706e-06
4:119932280 T C 0.134238 1.3098e-05
4:119933026 C T 0.030935 4.1534e-05
4:119933997 A C 0.469076 6.1855e-06
4:119934384 A G 1.797092 -3.7169e-06
4:119937360 T C 0.079157 -1.4185e-05
4:119940545 A G 1.016988 1.6861e-06
4:119941512 G A 0.372061 4.0976e-05
4:119947135 T C 0.736727 -1.2821e-05
4:119947985 C G 0.544848 -2.9411e-05
4:119948046 C A 0.473627 -3.2126e-05
4:119951647 G A 1.730836 -3.9793e-05
4:119952955 T C 0.204671 1.0725e-04
4:119956685 T C 1.726769 -4.8415e-05
4:119962105 G A 0.228043 1.8857e-05
4:119962741 G A 1.576611 1.8487e-05
4:119963646 C A 0.618916 -7.6615e-06
4:119976605 A G 0.055467 -4.4378e-05
4:119981978 T C 0.233723 -2.5610e-06
4:119990756 G A 0.381993 -1.7825e-05
4:119991558 A G 0.786248 2.4666e-05
4:120014179 C T 0.300297 -1.2507e-05
4:120015277 C T 0.274526 2.6452e-05
4:120017786 G A 0.814684 2.2489e-05
4:120018167 G A 1.558269 9.7193e-05
4:120019660 T C 0.597744 7.0275e-05
4:120026166 C T 0.980766 -6.3256e-06
4:120043903 C A 0.045496 5.5188e-05
4:120046859 G A 0.028585 1.5357e-04
4:120049109 A G 0.078817 1.5248e-05
4:120049915 C T 1.038102 1.3728e-05
4:120055838 C T 0.127513 -1.3394e-04
4:120063531 A G 0.115627 -1.5934e-05
4:120065431 A G 0.081812 -1.5586e-05
4:120075123 G A 1.459861 3.5296e-06
4:120096381 T C 0.544439 -1.4666e-05
4:120112159 A G 0.028108 2.5781e-05
4:120127761 C G 0.613476 8.8386e-05
4:120131644 T C 0.250410 2.2404e-06
4:120132185 C T 0.068716 9.9554e-06
4:120132520 G C 0.250712 3.0839e-05
4:120133549 G T 0.535474 -3.0662e-05
4:120136135 A G 0.634275 -7.4450e-06
4:120144807 T C 0.062753 -2.2110e-05
4:120155806 A C 0.806190 -1.6732e-05
4:120165752 G A 0.131956 -6.7700e-05
4:120167627 T G 0.053928 5.1088e-06
4:120201360 G T 0.385586 -3.3301e-05
4:120214030 G T 0.666775 -3.8319e-05
4:120222798 G A 0.049329 -3.8583e-05
4:120231150 A G 1.359334 -6.3987e-05
4:120239074 G A 0.687989 -3.5947e-05
4:120241902 C T 1.485597 -5.4648e-05
4:120248463 A G 0.033720 -9.0764e-06
4:120257739 C T 1.025112 -2.5688e-05
4:120259052 G A 0.664655 -1.7000e-05
4:120263315 G T 0.750415 -1.1972e-05
4:120274661 T C 0.273451 -1.6919e-05
4:120275046 C T 0.272809 -2.4002e-05
4:120277395 G A 0.462078 -1.7039e-05
4:120284333 C T 0.025525 -8.5750e-05
4:120284971 G A 0.680988 -1.5646e-06
4:120285806 T C 0.617300 -2.7947e-05
4:120323188 A G 0.369178 -4.0409e-05
4:120393769 C T 0.601938 -2.6988e-05
4:120396928 G A 0.063480 -2.2837e-06
4:120397772 G A 0.069654 -3.7852e-05
4:120417256 A G 0.083890 -2.6227e-06
4:120424580 G T 0.389221 -1.8720e-05
4:120429649 T C 0.033723 -8.0867e-06
4:120439128 T C 0.026537 1.7270e-04
4:120447642 C A 0.602606 -2.0754e-05
4:120456160 A G 0.131492 -1.0830e-05
4:120473204 G A 0.112303 -5.0170e-06
4:120480695 C T 0.027748 1.0793e-05
4:120494217 G A 0.119191 -2.5995e-05
4:120505628 C T 0.039485 2.1653e-05
4:120507162 A G 0.063682 1.2166e-06
4:120510535 T G 1.569084 1.6561e-05
4:120511817 C T 0.967977 2.7058e-05
4:120522579 C T 0.808845 2.6340e-05
4:120528064 C A 0.063123 7.0457e-05
4:120528327 A G 1.637920 9.0361e-06
4:120539249 C G 0.173511 1.5593e-05
4:120542870 T C 0.298700 -3.9783e-05
4:120561041 T C 0.052877 -8.4255e-05
4:120563833 C T 0.116779 2.0111e-06
4:120566782 T C 0.063490 6.3433e-07
4:120567635 T C 1.850020 -1.7708e-05
4:120576818 C T 0.344653 5.0336e-05
4:120581259 C T 0.067265 6.9676e-05
4:120585308 T C 0.591110 -2.2508e-05
4:120588315 A G 0.073169 -6.7106e-05
4:120604782 A C 0.063406 -3.7672e-06
4:120612718 T C 1.885915 -2.8715e-05
4:120622789 G T 0.420471 -1.0288e-04
4:120649398 A G 0.614551 -2.2850e-05
4:120657355 T C 0.803048 4.4585e-05
4:120668317 G A 0.055665 3.6581e-06
4:120682464 A G 0.519918 -3.4506e-05
4:120684053 A C 0.076097 9.5820e-05
4:120692697 T C 0.112105 4.8745e-05
4:120692781 G A 0.031085 -9.9676e-05
4:120695172 A G 0.039926 7.7442e-05
4:120703104 C T 0.520430 4.0833e-05
4:120709561 T G 0.280092 -1.9068e-04
4:120734835 A G 0.054723 4.3968e-06
4:120743502 G A 0.073627 -6.4335e-06
4:120746947 A G 0.167591 -3.3996e-05
4:120747574 T C 0.660429 7.7032e-06
4:120750416 T C 0.509862 -4.2890e-05
4:120753496 T C 0.041474 1.1490e-04
4:120756690 T C 0.032831 1.9174e-05
4:120773074 T G 1.153346 4.1852e-05
4:120777306 A G 0.058294 -1.1148e-05
4:120784320 G A 0.232260 1.1715e-06
4:120784802 T G 0.154397 -2.8159e-05
4:120791114 A G 0.038878 -8.8976e-05
4:120794385 T C 1.509794 -3.2768e-05
4:120794727 C T 0.052344 -1.7195e-04
4:120797098 G T 1.052205 -4.1355e-05
4:120812601 C T 0.116552 -1.0932e-05
4:120816087 G A 1.972502 1.1881e-05
4:120837103 G A 0.232062 3.8106e-05
4:120849319 A G 1.191808 -5.6791e-05
4:120850031 T C 0.391600 -3.7583e-05
4:120852984 T C 0.148357 -1.9903e-05
4:120858335 G A 0.130508 1.0447e-05
4:120864103 G A 1.332034 -3.3338e-05
4:120865419 G A 0.031468 -1.4180e-04
4:120876576 T C 0.066690 1.0280e-04
4:120898509 G A 0.731119 -5.1457e-05
4:120898674 T C 0.039449 7.6197e-05
4:120900602 G A 0.049978 2.5452e-05
4:120901336 G A 0.630017 6.5380e-05
4:120902801 T A 0.780782 3.4724e-05
4:120920813 A C 0.553420 -1.5667e-06
4:120920963 G A 0.620662 2.3323e-05
4:120922938 G A 0.030543 2.6841e-05
4:120923685 T C 0.056973 -1.8946e-05
4:120933463 T C 0.052711 3.8628e-05
4:120939151 A C 0.159321 -6.6718e-05
4:120944333 T C 1.206131 6.6436e-05
4:120949655 A G 0.083786 -4.5539e-05
4:120951207 A G 0.079742 2.4256e-05
4:120956663 T C 0.048917 4.5240e-05
4:120962385 T G 0.676512 -8.4835e-06
4:120971613 T C 0.049180 1.7944e-05
4:120974611 G T 0.213645 5.4968e-05
4:120979791 G A 0.026557 3.5645e-05
4:120984077 G A 1.433577 3.5389e-05
4:120985479 A G 0.192889 1.6595e-05
4:120988405 A C 0.059861 1.3269e-04
4:120989229 A G 0.146130 2.3484e-05
4:120990445 G A 0.032376 5.6198e-05
4:121019286 A G 1.094922 -5.8686e-06
4:121019681 G A 0.111258 1.6015e-05
4:121032246 A C 0.146280 2.1049e-05
4:121041286 G T 0.190285 -5.3757e-05
4:121043787 G A 0.313218 -4.1114e-06
4:121056595 A C 0.267093 2.4316e-05
4:121060811 T G 0.031912 -2.6083e-05
4:121065094 A G 0.034126 3.8376e-05
4:121065711 A G 0.535030 -2.4536e-05
4:121070951 G A 0.112881 -2.9976e-05
4:121082740 C T 0.084649 -3.5764e-05
4:121094945 C T 0.596868 2.0736e-05
4:121098430 T G 0.068674 -6.6356e-05
4:121152200 A G 0.271040 -1.2291e-05
4:121168969 G A 0.103380 1.2119e-04
4:121185053 T C 0.093192 4.8807e-05
4:121192495 G A 0.027832 -7.7295e-05
4:121200405 C A 0.074292 1.0220e-04
4:121213519 T C 1.212272 2.2709e-05
4:121233564 G A 0.078232 -6.8924e-05
4:121235000 T C 1.339947 7.9440e-06
4:121238995 A T 0.038329 1.4419e-05
4:121258205 A G 0.162547 -5.8275e-05
4:121259094 T C 0.061669 1.5270e-05
4:121261483 G T 0.029783 4.6517e-05
4:121262360 C T 0.080417 -3.1838e-05
4:121280131 G A 0.264649 1.7307e-06
4:121283487 A G 0.117990 -4.2243e-07
4:121283617 A C 0.060871 -3.4850e-05
4:121291162 T C 0.344855 -1.5109e-05
4:121297133 G A 0.023655 5.2104e-05
4:121323195 C T 0.035437 5.5847e-05
4:121344880 G A 0.063380 2.2174e-05
4:121346616 G A 0.289479 6.8269e-06
4:121348293 C T 0.064396 6.6243e-05
4:121350663 A G 0.129927 -7.3652e-06
4:121351589 G A 0.202726 -3.6911e-05
4:121361482 A G 0.086256 8.1293e-05
4:121371227 C T 0.032909 1.8535e-05
4:121371794 T C 1.214736 -9.7940e-06
4:121373816 C T 0.662302 -3.9002e-08
4:121374410 T C 0.026943 2.9000e-05
4:121377601 C G 0.287106 -1.5799e-05
4:121395169 C T 1.183421 3.0664e-05
4:121395960 G T 1.448011 -1.2296e-05
4:121396626 C A 0.025473 -1.7819e-05
4:121400811 T C 0.819085 -1.1012e-04
4:121403918 T C 0.577676 -2.8881e-05
4:121409826 A G 0.274318 5.6183e-05
4:121415142 A C 0.313072 1.9710e-05
4:121420836 T C 0.191447 -9.5274e-05
4:121423478 A G 0.022130 7.0220e-05
4:121427700 C A 0.084454 -1.1682e-05
4:121438124 T C 0.127393 9.5884e-07
4:121440626 T G 0.994437 -3.0676e-05
4:121456770 T C 0.153985 4.2718e-05
4:121459144 G A 1.559204 -2.3588e-05
4:121463806 A G 0.421844 -2.1529e-05
4:121467704 A G 0.570347 2.1811e-05
4:121473958 T C 0.642205 -1.3901e-05
4:121477237 G A 0.091017 -3.5466e-05
4:121477873 C G 0.429546 -1.1328e-05
4:121479398 G A 0.158253 -2.1093e-05
4:121481950 A G 1.251237 -7.3517e-06
4:121482428 C T 0.089271 -8.5074e-06
4:121487530 C T 0.222272 -7.3024e-05
4:121488437 G T 1.975874 -1.4817e-05
4:121491996 A G 0.314679 3.5477e-06
4:121504298 T C 0.740797 2.6905e-06
4:121509643 C T 0.065152 -2.0175e-05
4:121512481 A C 0.126773 -3.3538e-06
4:121513215 G A 0.956903 2.4746e-05
4:121533810 T C 0.072046 -4.5455e-05
4:121538785 C T 0.174005 2.2445e-05
4:121540806 T G 0.073114 -3.8235e-05
4:121545927 T C 0.574414 5.1832e-05
4:121555183 C G 0.021847 -2.4921e-05
4:121562145 C T 0.096103 1.0293e-05
4:121563190 A G 0.049968 8.5312e-06
4:121564228 T C 0.022172 2.9477e-05
4:121577949 A G 0.489654 -3.2232e-05
4:121582201 C T 0.123829 3.2993e-05
4:121585244 C T 0.638660 -9.6594e-06
4:121587467 A G 0.484743 4.2460e-05
4:121593813 T C 0.098492 4.7898e-06
4:121616146 G A 0.029971 5.1105e-05
4:121623246 C T 1.785793 1.7271e-05
4:121625733 T C 0.576981 -1.9458e-05
4:121626142 C G 0.063750 -1.7900e-05
4:121633580 A C 0.372460 9.6477e-06
4:121635163 T C 0.360048 1.6588e-05
4:121636629 T C 0.216518 -3.6759e-05
4:121637699 A C 1.003963 3.7958e-05
4:121638089 G A 0.133482 -1.4206e-04
4:121643677 T C 0.073494 2.1666e-05
4:121662404 C A 0.039069 -6.1379e-06
4:121668762 G A 0.055944 9.1890e-05
4:121670978 A C 0.159574 -2.3832e-05
4:121684551 T C 0.123770 -4.3685e-05
4:121688265 A G 0.021201 8.9825e-06
4:121692376 A G 0.049485 -3.1780e-05
4:121707714 T C 0.555202 -5.3471e-05
4:121719544 T A 0.046953 8.1391e-06
4:121738070 T C 0.084104 2.1350e-05
4:121739667 A T 0.029611 -8.9838e-06
4:121759338 C T 1.516130 -1.4396e-06
4:121759873 A C 0.163203 4.2072e-05
4:121765571 T C 0.261845 1.6199e-05
4:121773785 G A 0.064629 -3.4889e-05
4:121776207 C T 0.071199 1.2884e-05
4:121779771 G T 0.120369 -8.9888e-05
4:121783680 A G 0.949996 2.3694e-05
4:121786609 C T 0.283520 1.3108e-05
4:121786776 T G 0.036755 3.5756e-05
4:121794535 C T 0.645983 6.8940e-06
4:121801790 A G 0.394333 3.8252e-05
4:121817290 G T 0.040556 1.2678e-04
4:121819540 C T 0.032649 3.2937e-05
4:121827670 A G 0.257197 -1.1428e-05
4:121834900 C G 0.034645 4.6808e-05
4:121844718 A C 0.165592 5.2091e-05
4:121873887 A G 0.063626 -2.9673e-05
4:121876794 C A 1.326480 -2.1778e-05
4:121879847 T C 0.171045 5.9305e-05
4:121884592 A G 1.723011 -9.7093e-05
4:121893301 A G 1.619965 -1.7166e-04
4:121897672 A G 0.073370 7.9821e-05
4:121923999 T C 0.260803 3.9979e-05
4:121926739 T C 0.531073 1.3374e-04
4:121929778 G T 0.027530 4.3155e-06
4:121939381 C T 0.433133 -3.5951e-05
4:121940998 C T 0.255431 -3.6414e-05
4:121957734 C T 1.744949 3.1144e-05
4:121959850 G A 1.234006 4.2071e-05
4:121966807 T C 1.663026 6.0043e-06
4:121970436 G A 0.047677 4.4895e-05
4:121971213 C T 1.666298 1.9707e-05
4:121971662 C A 1.187348 2.1612e-05
4:121976346 T C 0.542102 -4.3423e-06
4:121976444 C T 0.176978 -4.1364e-05
4:121976906 T C 0.055041 4.7788e-05
4:121978762 A G 1.752424 9.1681e-07
4:121988791 C T 0.124783 -3.7950e-05
4:121990147 A G 0.061565 -6.2437e-05
4:121996180 T C 0.046989 -2.8426e-05
4:122003482 T C 0.063302 -3.1713e-06
4:122010915 G T 0.417595 -2.2279e-06
4:122016504 C T 1.978150 6.1883e-05
4:122018723 G A 0.077645 -4.9076e-05
4:122019692 T C 0.079505 2.3348e-05
4:122020812 T C 0.502167 -2.5783e-05
4:122028619 A C 0.026716 9.5893e-05
4:122028682 A G 0.044223 -1.0007e-04
4:122028995 A G 0.214203 2.3377e-05
4:122030649 A G 0.065593 -6.3890e-05
4:122035676 T A 0.636820 -1.5009e-05
4:122036597 T C 0.045535 1.9174e-05
4:122037185 A G 0.054042 2.1343e-05
4:122039475 G T 1.793612 4.5724e-06
4:122042452 T C 0.099213 -1.5436e-05
4:122043175 T C 0.054058 1.6681e-05
4:122045300 C T 0.093903 1.0937e-04
4:122060414 C T 0.086363 -4.6067e-06
4:122068316 G T 0.050549 -3.6877e-05
4:122074463 A C 1.700592 5.2688e-05
4:122076022 C T 0.045278 3.4417e-05
4:122081730 T C 0.043078 5.0450e-05
4:122085203 G A 0.112482 1.6830e-04
4:122085516 G C 0.048832 -2.7835e-05
4:122096240 C T 0.492037 -4.2271e-05
4:122101935 T C 0.020299 2.5354e-05
4:122105330 T C 1.075613 1.2342e-04
4:122107290 T C 0.021104 -2.2218e-05
4:122110975 C T 0.125994 1.0220e-04
4:122118150 C A 0.051653 -3.5047e-05
4:122121494 G A 0.139168 -2.6885e-05
4:122135476 G C 0.021428 -6.8719e-05
4:122141526 T G 0.078103 -3.1422e-06
4:122142016 T A 0.138785 4.8743e-05
4:122142224 C T 1.544196 -1.4125e-06
4:122146514 C T 1.102082 2.8936e-05
4:122148787 G A 1.658057 6.3432e-06
4:122157496 A G 0.206936 -9.4020e-06
4:122166524 C A 0.689894 1.0002e-04
4:122167001 C T 1.780613 1.0648e-04
4:122174243 G A 0.128473 5.4831e-06
4:122175441 A G 0.372252 1.5565e-05
4:122175878 A G 0.100381 4.3454e-05
4:122180084 A G 0.279891 1.0242e-04
4:122181219 C T 0.100670 4.1617e-04
4:122184778 A G 0.071312 -8.5716e-05
4:122187774 C T 0.114724 9.8150e-06
4:122190167 T C 0.175066 -2.3205e-04
4:122190207 G A 0.039374 -2.6685e-05
4:122193376 T C 0.135812 2.2572e-05
4:122196384 A G 0.051653 8.8747e-05
4:122212431 C T 0.078154 1.1859e-04
4:122216324 C T 0.322511 7.4559e-05
4:122219938 G C 0.025038 -6.7669e-06
4:122221022 C T 1.955478 7.4553e-06
4:122222773 T G 0.433626 1.7604e-04
4:122231301 C A 0.942222 8.1145e-05
4:122232325 C T 0.058901 5.2199e-06
4:122235589 T C 0.067249 1.4028e-04
4:122235791 T G 0.532070 1.5596e-05
4:122235906 C G 0.600594 -7.3830e-06
4:122237301 C T 0.087872 3.9847e-06
4:122237509 T C 0.021549 -1.5949e-05
4:122245347 C T 0.028462 1.0192e-04
4:122250654 A G 0.021201 -4.6479e-06
4:122250734 G A 0.326678 -8.6072e-06
4:122251157 A C 0.275691 -4.4137e-04
4:122251303 A C 0.071900 9.7955e-05
4:122254014 G A 0.193820 -2.3755e-06
4:122257129 T C 1.812100 3.5507e-05
4:122261785 T C 0.742719 -7.3505e-05
4:122265775 T C 0.062611 -6.2011e-05
4:122266198 A G 0.086094 -1.7269e-05
4:122278870 C T 0.060631 -4.2201e-05
4:122280041 G A 0.673250 7.2391e-05
4:122291698 A G 0.128652 3.3405e-05
4:122293215 C G 0.040072 -3.4968e-05
4:122295849 T G 0.082153 -6.0538e-05
4:122301595 A C 0.034859 -6.3346e-05
4:122301622 C A 0.497275 1.0742e-04
4:122304617 G A 0.262822 -8.7810e-05
4:122322242 T G 1.343297 1.5413e-05
4:122323992 A G 0.091037 8.2861e-05
4:122331125 C T 0.075701 1.3352e-05
4:122333765 A C 1.558101 1.0607e-05
4:122344041 A G 0.074497 1.2410e-04
4:122348537 C A 0.344722 -7.5892e-06
4:122359678 C T 0.531648 5.9714e-05
4:122360500 T G 0.092854 -9.5720e-06
4:122361659 A C 0.223616 -2.6986e-06
4:122363698 C A 0.902903 1.8212e-05
4:122371248 C T 0.695198 5.1396e-05
4:122372224 A C 0.129674 -8.4088e-06
4:122376014 A C 0.130609 2.9065e-06
4:122377715 A G 0.518145 -4.9807e-05
4:122378794 T C 0.329103 -6.9164e-05
4:122383032 G A 0.048122 1.7333e-05
4:122384081 C T 0.139661 -1.7978e-05
4:122391603 C T 0.295665 -4.7228e-05
4:122393822 G T 0.106623 1.5536e-04
4:122394498 A G 0.129139 -9.3817e-06
4:122395365 T C 0.045301 2.7989e-04
4:122398739 A G 0.030961 1.4739e-05
4:122399415 T C 0.035797 -4.8879e-05
4:122399520 G A 0.678684 7.0780e-05
4:122413413 C G 0.025989 -1.0266e-05
4:122414834 C T 0.024677 -2.4585e-05
4:122414959 G A 0.041516 -4.8855e-05
4:122415856 G T 1.228498 1.3980e-05
4:122423567 T C 0.146156 -2.7758e-05
4:122429741 C T 0.065214 -1.3005e-04
4:122437789 G A 0.348175 -9.4546e-05
4:122438628 G A 0.082325 -7.7323e-05
4:122440392 A G 0.638923 -1.0384e-05
4:122440717 T C 0.462851 4.2097e-04
4:122444046 G T 1.534001 7.6083e-06
4:122450401 G T 0.321985 -1.2438e-05
4:122453251 A G 1.357435 6.0375e-06
4:122455575 A C 0.108019 -9.2939e-06
4:122457635 G T 1.234749 8.0702e-05
4:122457799 C T 0.255989 9.6943e-05
4:122474390 G A 0.235190 -1.2102e-05
4:122476108 C T 0.040442 4.3071e-05
4:122476726 C T 1.020620 -1.1589e-04
4:122479482 G A 0.166543 -1.1570e-05
4:122482843 G A 0.320843 1.1032e-04
4:122485080 C T 0.045324 1.2534e-05
4:122500032 T G 0.089657 4.6971e-06
4:122503290 C T 0.063211 -1.7941e-05
4:122508346 A G 1.753258 1.6018e-05
4:122515970 C T 0.275775 -6.6242e-06
4:122532446 C T 0.106707 5.1597e-05
4:122532737 A G 0.159610 4.2372e-05
4:122546106 G A 1.234142 -1.2107e-04
4:122550799 T C 1.529194 -1.4871e-05
4:122551278 A G 0.036872 -1.2943e-05
4:122554785 A C 0.282507 4.1512e-05
4:122557607 G A 1.133125 -2.2856e-05
4:122558419 G A 0.053918 2.7963e-05
4:122558900 T C 0.209812 5.6290e-05
4:122559863 A G 0.159970 -1.5771e-05
4:122567739 G A 0.651906 7.4277e-05
4:122569937 A G 0.106130 5.6485e-05
4:122570431 G A 0.243019 1.0886e-04
4:122572851 T C 1.792626 -9.5362e-05
4:122573054 T C 1.069667 1.1537e-06
4:122574693 A G 0.101845 -1.3995e-04
4:122589283 A G 0.032266 2.6907e-05
4:122590913 A G 0.498905 4.6181e-06
4:122594239 A C 0.126042 4.8729e-05
4:122596540 G A 0.577585 -8.5931e-05
4:122596979 A G 0.021954 -7.7901e-05
4:122601781 T C 0.373661 3.0968e-05
4:122606919 C T 0.170006 5.8072e-06
4:122608606 G C 0.105107 -6.1116e-06
4:122611679 T C 1.555812 -7.1547e-05
4:122616673 G A 1.022863 -1.2536e-05
4:122624065 C T 0.719346 -2.8156e-05
4:122627807 C T 0.893143 -1.7325e-05
4:122630617 A G 0.404658 -1.3620e-05
4:122641750 A G 0.084438 1.8227e-05
4:122647119 T C 0.088246 2.6879e-06
4:122648366 T C 1.118911 3.3491e-05
4:122649472 G A 0.785352 -2.7882e-07
4:122652584 A G 0.096454 -1.7568e-04
4:122656648 C A 0.080897 2.6226e-05
4:122657875 A G 1.362966 -1.3118e-05
4:122659704 A C 1.867791 -9.4665e-05
4:122661960 A G 1.533738 -8.3784e-05
4:122663430 A T 0.545179 9.0875e-06
4:122665514 T C 0.777215 4.8151e-05
4:122668842 G T 0.026132 -3.5294e-05
4:122672735 A G 0.043626 -5.0842e-05
4:122683007 A G 1.686324 -1.9911e-05
4:122688724 C A 0.029741 2.4378e-05
4:122689301 A G 0.117678 2.3572e-05
4:122690780 C A 0.059177 3.9856e-05
4:122691653 T C 0.045918 -5.6510e-06
4:122704673 C T 0.125656 9.3689e-05
4:122711635 C T 1.693831 -8.0175e-06
4:122732216 G T 0.794735 -6.4749e-05
4:122735142 G A 0.035035 5.8351e-06
4:122757869 A C 0.113725 2.8618e-05
4:122765986 T G 0.048277 7.6055e-05
4:122790396 G A 1.905513 2.6056e-05
4:122795361 A G 0.617021 3.0781e-05
4:122800987 C T 0.071971 -6.7518e-05
4:122807243 T C 0.124001 1.2018e-04
4:122829257 T C 0.038108 6.3850e-05
4:122832424 G T 0.025148 7.7493e-05
4:122833314 T C 0.688804 -1.2191e-04
4:122833446 C A 0.060653 8.2617e-06
4:122842915 C T 0.082819 1.8529e-05
4:122864368 G A 1.084636 -1.2551e-05
4:122866432 A G 0.036060 -2.9762e-05
4:122870537 T C 0.038900 -2.5087e-05
4:122876290 C G 0.055541 7.0262e-05
4:122881622 A G 1.046989 -4.5323e-06
4:122884990 G A 1.389526 -2.3934e-05
4:122893958 A G 0.031354 -3.9289e-05
4:122895284 C T 0.073588 -3.2114e-05
4:122901139 A G 0.935822 -7.1123e-05
4:122901563 T C 0.475499 2.3204e-05
4:122901933 A G 0.364001 -7.4322e-06
4:122905747 A C 0.941563 -2.5675e-05
4:122909105 C T 0.038994 -1.1900e-04
4:122911241 G A 1.447898 1.5253e-06
4:122914686 G C 0.024901 -1.9937e-05
4:122917062 G A 0.081446 -1.1013e-05
4:122923137 G A 0.150015 3.6952e-06
4:122935807 G A 0.052078 6.3973e-07
4:122937198 A G 0.045879 2.6207e-05
4:122940156 A G 0.059923 -7.4755e-05
4:122940840 T C 0.172453 -4.0143e-05
4:122947939 A G 1.886908 7.2730e-05
4:122949052 A C 0.813979 3.7995e-05
4:122959183 A G 1.665639 8.9314e-05
4:122965655 C T 1.888989 5.7320e-05
4:122968626 T G 0.039403 -5.3779e-05
4:122969004 A G 0.042669 -6.0809e-05
4:122971505 C A 0.794635 1.1633e-04
4:122971782 C A 0.035606 -1.4782e-05
4:122974607 G A 0.288515 6.3034e-05
4:122982314 C A 0.179919 -1.3512e-05
4:122983910 C T 0.846262 3.0179e-05
4:122987188 A G 0.721190 -4.9576e-05
4:123001400 A C 0.170892 1.5598e-05
4:123004183 A G 0.031769 -1.2337e-04
4:123010613 T C 0.046677 7.7144e-05
4:123020923 C T 0.081290 -6.8521e-06
4:123028531 G A 0.609731 -6.5213e-06
4:123052343 T C 0.043483 -1.0598e-04
4:123057411 A C 0.150168 3.2992e-06
4:123075602 G A 0.046385 -5.2088e-05
4:123101170 T C 0.028076 -2.3112e-06
4:123109355 G A 0.025570 -6.8546e-05
4:123115502 G A 0.349980 3.6684e-05
4:123119927 A T 0.073812 -3.8045e-05
4:123131704 A G 0.065045 -2.3971e-05
4:123132492 G A 0.667982 -9.8860e-06
4:123142270 C T 0.092273 8.0397e-05
4:123150286 C T 0.170655 -5.1991e-07
4:123169607 G A 0.081313 -7.0231e-06
4:123171659 A T 0.075305 -9.2416e-06
4:123178574 C T 0.046443 1.2544e-05
4:123179900 T C 0.111998 -7.5904e-05
4:123184411 C T 1.269394 2.1773e-05
4:123187869 T C 0.750142 5.0807e-07
4:123189064 T C 0.033194 -2.7822e-05
4:123192240 C A 0.040864 -4.3501e-05
4:123196582 T G 0.149123 3.1120e-06
4:123210503 T C 0.514916 3.1572e-05
4:123219292 G A 0.021980 1.3240e-04
4:123228832 A T 0.091293 -7.9030e-05
4:123237811 A G 0.035411 -3.6765e-05
4:123268859 G A 0.065574 -2.9910e-05
4:123277192 G C 0.050254 -2.6251e-05
4:123283993 A G 0.353346 3.8107e-05
4:123296642 T G 0.128931 -1.5950e-05
4:123304229 G A 0.021740 -6.4146e-05
4:123310124 G A 0.021266 1.0567e-04
4:123317646 C T 0.026969 -5.4459e-05
4:123329362 A G 0.551479 -4.1087e-05
4:123353520 A G 0.075717 -1.7912e-05
4:123368736 T C 0.114234 1.1991e-04
4:123373133 C T 0.555890 -3.5332e-05
4:123377482 A C 0.667661 -1.1863e-05
4:123388339 A G 0.187075 -3.0295e-05
4:123388516 C T 0.034486 -1.0381e-04
4:123388893 G C 0.112585 -6.7461e-05
4:123434519 G T 0.042604 -1.5700e-05
4:123456858 G T 0.070082 -2.9517e-05
4:123478716 A G 0.582148 -9.4310e-06
4:123484168 G T 0.040027 -7.6995e-06
4:123485364 T G 0.051075 1.8342e-06
4:123501341 C T 0.032331 9.4109e-05
4:123509421 T G 0.349918 3.7976e-05
4:123521559 G T 0.051835 2.0377e-05
4:123523875 T G 0.676165 3.4159e-06
4:123524131 C T 0.154436 1.6946e-05
4:123529756 A G 0.041815 1.9562e-05
4:123531940 G T 0.025505 -9.9200e-05
4:123537221 C T 0.087733 3.0031e-05
4:123547010 G A 0.030082 -3.6006e-05
4:123549699 C T 0.110148 6.6103e-06
4:123558254 G T 1.205657 1.0199e-05
4:123559211 G A 0.149629 2.2121e-05
4:123561067 T C 0.477366 1.7790e-05
4:123561436 A G 1.356549 -1.4305e-05
4:123561459 A G 0.124601 -1.5005e-05
4:123564458 C T 1.002178 -3.0547e-05
4:123565606 G A 0.023327 -2.0089e-05
4:123579141 A G 0.156361 4.1827e-05
4:123581261 A C 0.036596 3.2235e-05
4:123582081 A G 0.599974 8.1097e-05
4:123585110 T C 0.045376 8.6873e-05
4:123585341 A G 0.097029 -3.7095e-05
4:123597171 C T 0.067573 4.0006e-05
4:123605075 A G 0.302027 8.1495e-05
4:123606173 C A 0.049073 -4.6020e-06
4:123610037 T C 0.062406 2.1437e-05
4:123612005 A G 0.120541 4.1219e-05
4:123614734 T C 0.131180 3.8536e-05
4:123618707 A G 1.137451 1.6006e-04
4:123622643 A G 1.922693 -6.6468e-06
4:123629046 C A 0.039413 -2.5948e-05
4:123631112 C T 0.033347 -1.6124e-04
4:123632330 C T 0.068992 -3.6715e-05
4:123635573 A C 0.039429 -5.0866e-05
4:123639347 C T 0.155572 1.3864e-04
4:123640865 C T 0.629452 8.0494e-05
4:123656408 G A 0.192213 7.1150e-05
4:123656903 T C 0.050455 1.0430e-05
4:123658169 G C 0.475285 1.8696e-05
4:123664109 C G 0.038582 -4.7252e-05
4:123664204 A G 0.666486 5.5914e-05
4:123664256 A G 0.038128 -4.1425e-05
4:123664457 T C 0.512598 4.1560e-06
4:123664919 G A 0.474435 1.6162e-05
4:123671595 C T 0.034824 7.5054e-05
4:123705169 C T 0.053276 1.4658e-04
4:123729815 C T 0.126805 -7.2667e-05
4:123736667 T C 0.046752 3.9771e-06
4:123736777 G A 0.053889 4.7844e-04
4:123738546 T C 0.729376 6.0932e-05
4:123748616 G C 0.617190 2.1377e-05
4:123750686 T C 0.115169 2.8369e-05
4:123757748 T C 0.612876 2.5746e-05
4:123761823 A G 0.105708 1.1700e-05
4:123763901 T C 0.235573 3.4549e-05
4:123764234 G A 0.034908 -4.1380e-05
4:123764508 G A 0.267609 1.3395e-05
4:123772018 A C 0.306435 -2.2677e-05
4:123772614 G C 0.332320 6.5786e-05
4:123773439 C T 0.537477 -9.3705e-06
4:123775377 G A 0.176371 1.9039e-05
4:123776531 A G 0.134429 -7.2915e-05
4:123779341 C T 0.123137 4.1015e-05
4:123780587 A G 0.034801 5.1351e-05
4:123783105 A G 1.919057 -2.9703e-05
4:123783194 C T 0.295964 8.7937e-06
4:123785448 T C 0.700102 1.4048e-05
4:123808642 A G 0.035197 -3.8599e-05
4:123825311 A G 0.104426 7.0203e-06
4:123825370 G A 1.157701 -3.0458e-05
4:123826854 A C 0.055158 -3.5672e-05
4:123838758 G A 1.496116 -2.2663e-05
4:123843716 C T 1.802889 -1.1108e-05
4:123845015 C G 0.346552 2.2888e-05
4:123845916 G A 0.048511 -1.1744e-04
4:123846466 G A 0.036479 -9.9177e-05
4:123846569 A G 0.026524 3.5717e-05
4:123855513 C T 0.031789 -3.8167e-05
4:123856536 A G 0.030439 -4.8907e-05
4:123867581 A G 0.345111 1.4654e-05
4:123874080 G A 1.156030 -2.1968e-05
4:123877474 T C 0.032630 -4.1577e-05
4:123880434 C A 0.059641 6.0927e-06
4:123889757 T C 1.835622 -3.3104e-05
4:123915583 G A 0.043104 8.9309e-05
4:123948566 T C 0.081371 1.2815e-05
4:123949389 C G 0.031412 1.4339e-05
4:123952179 T C 0.269686 -9.9426e-06
4:123955831 G A 0.039709 7.3829e-06
4:123957646 C T 0.034405 2.6542e-05
4:123958551 A G 1.833116 -3.0604e-05
4:123959203 C T 0.051971 -8.5508e-05
4:123976639 C T 1.110174 -9.5593e-06
4:123986944 G A 0.036732 4.4015e-05
4:123988355 G A 0.039433 -5.3103e-06
4:124006579 A C 0.054029 2.0995e-05
4:124007053 A G 0.055775 -1.4132e-05
4:124009042 A G 1.917577 -3.2415e-05
4:124012236 G A 0.039280 -1.1501e-05
4:124012841 G A 0.269277 -7.7841e-06
4:124021402 G A 1.535208 2.2152e-06
4:124024947 T C 1.510878 -1.0392e-05
4:124028489 A G 0.291274 6.2770e-05
4:124029344 A G 0.049978 2.2945e-05
4:124052809 G T 0.261290 -1.0307e-05
4:124095752 T C 1.969847 1.5012e-06
4:124109714 C T 0.076097 -3.3091e-06
4:124125243 T C 0.086016 4.6561e-05
4:124133851 G A 0.049027 -7.9496e-05
4:124136884 T C 0.142790 -5.8385e-06
4:124154217 G A 1.373294 -8.1608e-06
4:124157295 T A 0.050075 1.1183e-04
4:124157453 C T 0.051507 3.6026e-05
4:124169694 G T 1.343975 8.6824e-07
4:124179422 A G 0.046982 -4.7980e-05
4:124191698 T G 0.062046 1.2868e-05
4:124206245 C T 0.055249 -4.6164e-07
4:124207309 A C 1.623924 7.8779e-06
4:124207337 T C 0.062393 -1.6906e-06
4:124233161 C T 1.915435 -2.1435e-05
4:124238947 C T 1.606917 2.8730e-05
4:124262249 A G 0.030994 -3.9129e-05
4:124264885 C A 0.205407 -2.1961e-05
4:124265868 G T 0.040010 3.1772e-05
4:124266248 T C 0.173657 1.1220e-05
4:124266738 A G 0.092442 -9.2287e-05
4:124268664 A G 1.347091 1.2175e-05
4:124269916 T G 1.664240 -2.6982e-05
4:124273699 T C 0.116808 2.4950e-05
4:124275553 T G 0.039488 1.0937e-04
4:124278357 C T 1.471647 -3.3916e-05
4:124279754 A G 0.120206 1.0531e-04
4:124280696 T C 0.046119 -1.0080e-04
4:124280826 A G 1.297885 -9.7127e-05
4:124282812 A G 0.028024 -9.5123e-05
4:124286339 A G 0.026138 -3.0268e-05
4:124288412 T G 0.249163 -8.6699e-05
4:124291011 T G 0.050283 -9.6930e-05
4:124291555 G A 0.323848 4.4830e-05
4:124295147 T C 1.719606 1.4694e-05
4:124295507 T C 0.063029 -1.9255e-05
4:124305017 C T 1.767552 3.8585e-05
4:124308649 A G 0.026304 5.6763e-05
4:124312843 T C 0.385664 2.0023e-05
4:124313071 G A 0.228102 8.7128e-06
4:124314283 C T 0.033925 1.3031e-04
4:124318160 C A 0.081303 -3.7956e-05
4:124323738 C T 1.368659 -9.9103e-07
4:124326535 C A 1.076525 9.1721e-06
4:124330841 A G 0.042364 1.2788e-05
4:124334279 C T 0.935517 1.5687e-05
4:124336379 T C 0.452734 -1.6795e-05
4:124340100 C A 0.213528 -6.8017e-07
4:124342509 G A 0.175634 -5.9615e-05
4:124349655 T C 0.054194 -2.9912e-04
4:124352460 T G 1.113377 -1.7663e-05
4:124353663 C T 0.167078 -7.2319e-06
4:124369797 C T 1.655801 -1.1718e-05
4:124370868 T C 0.166806 9.6133e-05
4:124371844 C G 0.061286 -6.9410e-05
4:124374258 G C 0.245317 -2.1892e-05
4:124376055 G A 1.172184 -4.2113e-05
4:124376117 T C 0.034379 -2.3647e-05
4:124386745 A C 1.545809 -3.4711e-05
4:124387047 C T 0.104244 2.5133e-06
4:124387459 A G 1.116841 -1.3467e-05
4:124387560 A G 0.711355 -2.7582e-05
4:124389966 A G 1.231276 -7.4743e-05
4:124391607 A C 0.196261 -3.9949e-05
4:124391697 A G 0.205469 -6.7053e-05
4:124396570 A C 1.573051 1.0833e-04
4:124410268 A G 1.492248 6.8477e-05
4:124423651 C T 0.283682 2.0326e-05
4:124426163 T G 1.138866 6.7617e-05
4:124427276 G A 0.224096 4.5659e-05
4:124429025 C T 0.071241 -2.0339e-05
4:124431267 A G 0.029767 4.1543e-05
4:124436317 C T 1.273296 4.0769e-05
4:124437115 A G 0.069199 3.0755e-05
4:124437413 T C 0.199776 3.4614e-05
4:124437719 T C 0.024210 -5.5208e-05
4:124441290 T C 0.152002 -3.8397e-06
4:124444076 C G 1.437560 2.2516e-05
4:124449757 T C 1.166559 2.4460e-05
4:124463893 C T 0.062812 9.9965e-05
4:124465068 T C 0.087681 -5.8987e-05
4:124470279 G A 1.377500 1.9777e-05
4:124471826 A G 0.079388 -5.4283e-06
4:124472770 G C 0.185521 -6.0363e-05
4:124479200 G A 1.326925 2.9837e-05
4:124480343 A G 0.143047 -5.4608e-05
4:124492531 T C 0.031399 3.0073e-05
4:124496529 A G 0.056869 4.7974e-05
4:124496928 T C 0.093909 1.4241e-06
4:124497725 G A 0.035340 1.2329e-05
4:124497796 A G 0.076736 -9.8891e-05
4:124506175 T C 0.036271 8.4586e-06
4:124508346 T C 1.912017 3.3269e-06
4:124510727 C A 1.665739 -3.8786e-05
4:124522444 G A 0.120245 -2.4273e-05
4:124527958 T C 0.806180 -9.3806e-06
4:124528035 C G 0.112491 7.5583e-05
4:124530321 C T 0.144793 2.9429e-05
4:124535805 T C 0.040134 -1.6874e-05
4:124535987 T C 0.048083 -1.0779e-04
4:124537967 T C 0.035648 -6.1443e-05
4:124538500 C T 0.028235 2.0303e-05
4:124538867 A G 0.095315 -2.2608e-05
4:124543912 T G 0.068622 -1.7905e-05
4:124549244 G A 0.355485 1.7512e-05
4:124550693 C T 0.717795 4.4247e-05
4:124554362 C T 0.165738 1.3769e-05
4:124564011 C T 0.031847 -7.2386e-05
4:124564650 C G 0.052101 -1.1705e-05
4:124565376 G T 0.101323 -1.6484e-05
4:124565964 T C 0.317240 -7.5088e-05
4:124571661 G A 0.447476 -1.8846e-06
4:124573149 G A 0.399312 3.7539e-05
4:124589898 T C 0.048644 5.6860e-05
4:124592485 G C 0.043811 -5.8601e-06
4:124607201 A G 0.403905 -8.3234e-05
4:124613929 A T 0.168143 -2.4040e-05
4:124618007 G A 0.027362 -8.4052e-05
4:124621170 A G 0.081926 -1.0997e-05
4:124621650 C T 1.100492 3.0845e-05
4:124650005 G A 0.686850 2.4223e-05
4:124658552 C T 0.044726 2.9380e-05
4:124658941 A G 0.025557 -1.4899e-05
4:124660644 C A 0.226739 3.2340e-05
4:124662879 T G 0.035427 -3.3624e-05
4:124668875 T C 0.071900 7.5496e-05
4:124671143 T G 0.217553 -6.8516e-05
4:124677651 T G 1.742745 -3.5563e-05
4:124689187 T G 0.062140 1.5834e-05
4:124692198 A G 0.140333 3.1591e-05
4:124729077 G A 0.194833 -4.7287e-05
4:124745047 A C 1.163258 -3.9525e-06
4:124758773 T C 0.219085 1.4034e-05
4:124760240 G A 0.043097 4.7469e-05
4:124764072 A G 0.035947 -5.9193e-05
4:124773268 T C 0.034356 2.5824e-05
4:124774867 C T 0.294919 4.2595e-06
4:124775472 T C 0.916883 -1.4657e-06
4:124784636 G A 0.053165 2.3670e-06
4:124784770 G A 0.212392 7.7006e-06
4:124786473 C T 0.071465 2.6775e-05
4:124790740 A T 0.027878 -8.1543e-05
4:124797364 G C 0.024109 5.6646e-05
4:124804955 G A 0.083007 -8.1058e-06
4:124813057 G C 0.380133 2.2113e-05
4:124821941 T C 0.292738 1.8139e-05
4:124831345 T C 0.069784 -1.5378e-05
4:124838185 A T 0.341158 -3.4685e-05
4:124845636 A G 0.043061 2.3499e-05
4:124845793 A G 0.029874 2.4199e-06
4:124845976 A G 0.106847 3.8035e-05
4:124846484 T G 0.031127 -1.1145e-04
4:124860314 C T 0.090615 5.4716e-05
4:124871004 A G 0.172356 -1.3350e-05
4:124874366 A G 1.663253 8.6004e-06
4:124874590 T C 0.041860 5.5960e-05
4:124876173 A C 0.261929 5.8083e-05
4:124882547 C T 0.033425 1.5656e-05
4:124887458 A G 0.127691 5.9170e-05
4:124888608 T C 0.032944 -2.4589e-05
4:124902049 A G 0.453931 -3.1209e-05
4:124918332 C T 0.119139 2.6459e-05
4:124920718 T A 0.123303 2.7978e-05
4:124936194 T C 0.137876 3.7321e-05
4:124936883 C T 0.054447 3.9009e-05
4:124941233 T C 0.693241 3.2677e-05
4:124943207 G A 0.032357 1.1737e-05
4:124945576 G A 0.028121 4.0955e-06
4:124946229 C T 0.039040 -5.1339e-05
4:124948228 G T 0.040072 4.8776e-05
4:124955880 C T 0.050105 2.6480e-05
4:124966535 A G 0.026239 -3.5990e-05
4:124973086 C G 0.202457 -4.5657e-05
4:124974242 C G 0.266239 -9.1761e-05
4:124974480 C T 0.021665 6.2869e-05
4:124975976 A G 0.117707 5.2529e-05
4:124976421 C T 0.295318 3.7766e-06
4:124977672 A C 0.119229 4.1673e-05
4:124978059 A G 0.035820 6.5390e-05
4:124978353 T C 0.123838 -4.4143e-05
4:124981500 C T 0.075198 -3.2909e-05
4:124985402 C T 0.184054 7.6820e-06
4:125003806 G A 0.158970 -1.4432e-06
4:125006212 G A 0.915273 5.8690e-06
4:125008902 T C 0.087071 2.3532e-05
4:125011207 C T 0.983077 8.1286e-06
4:125012236 A G 0.024580 1.0739e-04
4:125020312 G T 0.475847 -6.9203e-05
4:125021779 G A 0.094383 3.1270e-05
4:125030411 C T 0.046940 -4.8226e-06
4:125041843 C T 0.438485 -4.5222e-05
4:125057644 T C 0.193599 1.1454e-05
4:125070447 T C 0.053759 -2.5385e-05
4:125086858 T C 0.031857 6.1074e-05
4:125102697 G A 0.052169 -1.6864e-05
4:125103747 A C 0.075344 6.9357e-06
4:125120257 G A 0.977893 -5.3621e-06
4:125123223 T C 0.438339 -7.0286e-05
4:125129202 A G 0.043451 1.5649e-05
4:125174320 C T 0.152706 -9.5564e-06
4:125181533 A G 0.109168 1.4343e-05
4:125203892 T C 0.199296 3.6198e-05
4:125209978 G C 0.056804 9.2958e-05
4:125212141 G T 0.025064 6.6505e-05
4:125217944 T C 0.047615 -3.3552e-06
4:125221799 G A 0.088291 -3.5167e-05
4:125237496 C A 0.100105 1.3926e-05
4:125243037 T C 0.088638 3.8291e-05
4:125243147 C T 0.024694 4.1958e-05
4:125250104 G A 0.084789 -1.3872e-06
4:125251254 G A 0.024518 2.7858e-05
4:125252185 A C 0.044584 6.1762e-05
4:125253629 G C 0.024629 -2.9573e-05
4:125254678 C T 0.989315 -1.5233e-05
4:125258247 T C 0.044045 -1.4330e-05
4:125265313 T C 0.514156 -5.7741e-05
4:125268531 A G 1.501524 -9.2953e-05
4:125276803 A G 0.054551 2.2059e-05
4:125291764 T C 0.071932 2.2298e-05
4:125293538 T C 0.100732 -1.6693e-05
4:125298907 C T 0.058732 6.0070e-05
4:125300142 A G 1.788046 -1.4637e-04
4:125303951 G A 0.861475 -4.5824e-05
4:125308446 A C 0.086970 -2.9796e-05
4:125308600 A G 0.059469 -2.3504e-05
4:125312122 G A 0.026193 -4.5265e-06
4:125316839 C T 0.086675 1.3080e-05
4:125318298 G C 0.172330 3.3719e-05
4:125318976 G A 0.080511 -1.0380e-04
4:125327020 T C 0.097798 6.9075e-05
4:125327054 A G 0.563232 -2.5474e-05
4:125334298 G C 0.026005 2.0153e-05
4:125335617 T C 0.041403 -1.3165e-04
4:125336064 C T 0.097155 6.9190e-05
4:125338521 T C 0.020662 -7.1435e-05
4:125347551 T C 1.958201 -2.2425e-04
4:125353520 T C 0.071926 3.1428e-05
4:125356563 G A 1.860442 -2.2211e-04
4:125371974 A G 0.021107 9.5141e-06
4:125379709 C T 0.511164 1.0723e-07
4:125380469 A G 0.104059 2.5920e-05
4:125381169 T C 0.073390 7.6617e-07
4:125384532 A G 0.123845 -9.8962e-05
4:125384661 A G 0.046687 -4.8282e-05
4:125387345 C A 0.032010 4.6744e-05
4:125402198 T C 0.399662 -7.0824e-05
4:125404706 A G 1.210331 4.5044e-05
4:125410297 A G 0.070689 1.7548e-05
4:125416030 T C 0.041662 1.0986e-05
4:125419635 C A 1.169078 6.0480e-05
4:125421750 A G 0.064298 -2.1370e-05
4:125425203 A G 0.178672 -5.1654e-07
4:125433293 G A 0.044317 -2.9061e-05
4:125445182 C T 0.382356 2.5794e-05
4:125447186 G T 0.115016 7.3178e-06
4:125448096 T C 0.146536 -7.3294e-05
4:125457845 A G 0.044178 -9.1801e-06
4:125462125 A C 0.598199 -4.8115e-05
4:125462793 C T 1.828134 -4.7838e-05
4:125470935 G C 0.131735 9.3204e-06
4:125471479 T C 0.107931 -4.9066e-06
4:125472813 G A 0.438407 3.0234e-05
4:125475173 G A 0.034493 1.3205e-05
4:125477213 T C 0.225687 -4.1851e-05
4:125478626 C A 0.115283 2.0205e-06
4:125491069 A G 0.089258 -5.8575e-05
4:125491284 C G 0.176855 -7.4316e-05
4:125491389 T G 0.174618 6.7373e-06
4:125492255 A G 0.046749 2.0008e-05
4:125492465 A G 0.719233 -3.7316e-05
4:125499906 A G 0.739061 2.7674e-05
4:125512252 T C 0.192700 8.1725e-05
4:125512965 G A 1.181188 3.0346e-05
4:125520917 A G 0.074977 1.8379e-05
4:125525671 C T 0.250355 -6.1791e-05
4:125540265 A C 0.126792 6.0099e-05
4:125544184 T C 0.038134 1.0890e-05
4:125559563 T C 0.173086 -8.6830e-05
4:125589326 A C 0.082403 4.1663e-05
4:125592869 A G 0.023233 2.9055e-05
4:125601254 C T 0.330353 2.7636e-05
4:125602470 C T 0.672994 1.1608e-05
4:125624126 T G 0.104789 2.5905e-05
4:125630791 A G 0.056070 6.9497e-06
4:125631199 C T 0.035872 9.0308e-06
4:125632671 C T 0.024155 -3.8583e-05
4:125637722 G A 0.142576 -5.6287e-05
4:125639074 G A 0.109473 -5.0234e-05
4:125642349 C A 0.165417 4.3315e-05
4:125643997 G A 0.077281 -3.8913e-06
4:125644786 T C 0.603057 5.3425e-05
4:125659471 C T 0.520716 -6.1277e-05
4:125662471 T C 0.563758 2.2168e-05
4:125663097 C T 0.076700 -9.7953e-05
4:125666050 C G 0.891021 1.4587e-05
4:125675826 A G 0.095977 2.3783e-06
4:125682603 T C 1.442516 -3.3373e-05
4:125686777 T C 0.099064 -9.4832e-05
4:125699087 C G 0.076019 -4.7798e-05
4:125703249 C T 0.090105 -2.1223e-05
4:125706437 C A 0.187705 4.2123e-05
4:125712074 T G 0.726123 -3.0089e-05
4:125718172 G A 0.120628 2.1315e-05
4:125719272 G A 0.561901 -4.7643e-06
4:125720431 A G 0.645681 -3.2697e-05
4:125747842 A G 0.035226 8.4780e-06
4:125773474 A C 0.029455 1.7564e-05
4:125779518 A G 0.128412 5.2035e-05
4:125779864 T G 1.610490 8.0252e-05
4:125806595 A C 0.181019 -9.8753e-06
4:125813548 A G 0.045236 3.2436e-05
4:125815285 C A 0.804379 9.5407e-05
4:125823016 A G 0.786650 -2.9150e-05
4:125823794 G A 0.027819 -1.6911e-05
4:125824727 T C 0.174206 6.7422e-05
4:125841432 C T 0.120388 7.3367e-05
4:125842156 A C 1.878216 -4.3640e-05
4:125842641 A G 0.664892 -6.5475e-05
4:125852685 G T 0.032737 -1.5476e-05
4:125854210 A G 0.099632 -1.1669e-04
4:125854315 T C 0.020786 2.6505e-05
4:125861631 T C 0.216758 1.0559e-04
4:125870455 C T 0.794336 2.2157e-06
4:125884714 C A 1.448969 5.3958e-05
4:125894563 A G 0.025009 3.0644e-05
4:125900589 C T 0.037657 6.1384e-05
4:125901819 C T 0.072176 -4.0679e-05
4:125909686 T G 0.068563 8.2594e-06
4:125910295 G A 0.050497 3.5536e-05
4:125915357 G A 0.045872 3.7519e-05
4:125920691 A G 0.113248 9.3232e-05
4:125927065 G A 0.433308 7.4407e-05
4:125932923 G A 0.063042 6.9903e-06
4:125935704 G T 0.187014 -9.8517e-06
4:125936119 G A 0.086645 2.6927e-05
4:125949982 C A 0.025122 -2.2792e-05
4:125951555 C A 0.155491 2.8695e-05
4:125963092 G A 0.850945 6.1803e-05
4:125976975 A T 1.294163 -4.8208e-05
4:125977959 T C 0.254694 1.0170e-04
4:125979581 C T 0.066960 -5.3706e-05
4:125983100 C A 0.085740 -7.5618e-05
4:125993502 G A 0.305747 6.1849e-05
4:126005535 A G 0.054460 2.5284e-05
4:126006542 C T 1.715821 -8.2879e-06
4:126008568 A G 0.088609 -5.5675e-07
4:126025525 T C 0.144212 8.4716e-06
4:126032707 G A 0.246927 7.6819e-05
4:126038964 G A 0.136214 -6.0285e-07
4:126053218 G T 0.189873 4.5094e-05
4:126054850 G A 0.031039 -1.1839e-04
4:126081446 A G 1.725341 3.6459e-05
4:126086818 G A 0.056427 2.7207e-04
4:126087650 G A 0.333271 -2.8334e-05
4:126088249 T C 0.123556 -3.8295e-05
4:126099086 T C 0.035875 5.2548e-05
4:126103828 T A 0.066473 -1.9129e-05
4:126105195 G A 0.730213 -5.0560e-06
4:126116006 T C 0.045966 -4.5735e-05
4:126122584 C T 0.224207 1.1924e-05
4:126124816 A G 0.142430 5.8706e-07
4:126136137 C A 0.421753 -2.2463e-05
4:126136676 A C 0.055954 6.9564e-05
4:126155146 C T 0.050893 5.4279e-05
4:126155321 G A 0.609792 -5.5615e-05
4:126162524 G A 0.132063 -1.4887e-04
4:126169900 C T 1.562580 -1.5054e-05
4:126182392 T C 0.222123 -1.6794e-05
4:126182807 T C 0.271627 1.9359e-05
4:126187860 G A 0.574066 -2.0460e-04
4:126197858 C T 0.362551 6.6459e-05
4:126198757 A G 0.609332 -1.6447e-05
4:126205746 G A 0.331638 -4.0530e-06
4:126206778 G C 0.035869 2.3699e-05
4:126215219 A C 0.626790 -6.3411e-05
4:126217444 T G 0.118918 -1.1625e-06
4:126225716 C T 0.680267 -6.7358e-05
4:126232195 G T 0.711569 2.6121e-05
4:126239986 T C 0.903910 -1.0510e-06
4:126241253 C G 0.244412 3.1560e-05
4:126241335 G C 0.071754 -4.1709e-05
4:126241871 T C 1.409598 -5.0604e-05
4:126246434 A G 0.132024 -3.6172e-05
4:126247704 A G 0.097090 -6.5200e-06
4:126250825 G A 0.246982 3.7674e-05
4:126252068 C T 1.171437 -3.8920e-05
4:126258604 T G 1.273412 -4.7057e-05
4:126259219 T G 0.137409 -5.9967e-06
4:126259606 A C 1.410708 -5.5689e-05
4:126261943 G A 0.131826 2.8358e-05
4:126267588 G A 1.008170 -2.4562e-05
4:126273530 T C 1.114822 -3.6847e-05
4:126275028 T G 1.947812 -1.2426e-05
4:126276881 T C 1.944481 1.2830e-05
4:126281438 G A 0.119265 5.6750e-05
4:126282866 G A 0.106461 -7.3909e-06
4:126282928 T C 0.089430 -3.9107e-05
4:126288306 T C 0.037488 -1.9806e-05
4:126295433 A G 0.247297 -2.1119e-05
4:126296175 G A 1.309317 2.3218e-05
4:126318850 A C 0.021876 1.9618e-05
4:126359456 G A 0.946182 4.4772e-05
4:126369230 G A 0.075360 -1.3090e-05
4:126371814 T C 0.128395 -2.5859e-04
4:126372742 A G 0.586235 -1.8689e-05
4:126372975 C A 0.033727 -1.6068e-05
4:126373570 T C 0.090534 -6.5350e-06
4:126380365 G T 0.046022 1.2752e-05
4:126393692 C T 0.082238 3.2479e-05
4:126394920 G T 1.530015 -1.1924e-04
4:126400119 T C 0.054058 9.7981e-05
4:126409265 A G 0.100735 -2.0593e-05
4:126409715 C T 0.804404 -3.7980e-05
4:126412106 G C 0.045924 -6.7184e-06
4:126412154 A G 0.045736 -1.2940e-05
4:126412891 T C 0.118798 9.4716e-05
4:126417982 A G 0.267826 -5.6003e-05
4:126422859 T G 1.855343 8.4561e-06
4:126423186 A T 0.067804 -2.6285e-05
4:126431919 T C 1.236972 2.5113e-05
4:126433998 G A 0.034334 8.5119e-06
4:126439777 C T 0.429046 1.3999e-05
4:126445933 C T 0.064068 -2.3774e-05
4:126449289 T C 0.148600 -3.8179e-05
4:126456594 C T 0.124731 -2.2077e-05
4:126463807 T C 0.059251 -4.3327e-05
4:126465253 A G 0.034801 1.5344e-05
4:126470955 T G 0.968828 4.1928e-05
4:126471645 G A 0.074178 7.3250e-05
4:126480268 A G 0.416943 1.9036e-05
4:126482093 A G 0.177585 3.2106e-05
4:126482258 T C 0.191834 -1.0127e-05
4:126482337 C T 0.113712 -6.2388e-05
4:126492224 A C 1.330310 -8.9908e-06
4:126500482 G A 1.498580 8.6268e-06
4:126504601 T C 0.174625 -4.7522e-05
4:126507717 C G 0.813652 2.6250e-04
4:126513143 A G 0.036729 1.6302e-04
4:126524825 A C 1.607313 1.4331e-05
4:126528940 T C 0.033993 1.8567e-05
4:126529334 A C 1.538775 2.7631e-05
4:126529485 G A 0.078583 2.4097e-05
4:126530985 A G 0.211850 -1.0216e-05
4:126533562 C T 0.369217 9.5052e-06
4:126540712 G A 0.145251 -4.2507e-06
4:126543108 T C 0.165809 -9.3910e-05
4:126545455 A G 1.274331 -4.5473e-05
4:126553888 A G 1.301845 -4.1419e-05
4:126555510 C T 0.127055 -9.6321e-07
4:126567012 G A 1.240400 -6.5837e-05
4:126572106 T C 0.293244 -1.8988e-04
4:126579872 G A 0.067950 8.3615e-06
4:126584172 G A 0.726065 3.2272e-07
4:126592250 T C 0.097447 -5.7351e-05
4:126592549 G A 0.040182 6.6074e-05
4:126602742 G T 0.718584 1.0491e-05
4:126608039 T C 0.056327 -6.1064e-05
4:126611109 A G 0.077129 -7.3389e-05
4:126630638 C T 0.197238 -4.0242e-05
4:126649633 G A 0.084516 -4.9143e-05
4:126651098 A T 0.185326 8.7869e-06
4:126653183 T C 0.030484 -6.0690e-05
4:126653399 G A 0.047644 2.2504e-06
4:126665488 T C 0.024129 -6.8716e-05
4:126672662 T C 0.129071 -2.8872e-05
4:126679013 G A 0.026946 3.2544e-05
4:126681852 G A 0.135965 1.7207e-05
4:126682931 A G 0.028592 -1.5496e-05
4:126688173 C T 0.071056 6.0661e-05
4:126691203 T C 0.088852 3.7482e-05
4:126695894 T C 1.063373 1.5518e-05
4:126695939 C T 0.480683 -2.9182e-05
4:126711158 G T 0.037063 -4.1893e-05
4:126713572 T C 0.036927 1.4182e-04
4:126718300 T C 0.556319 -3.6726e-05
4:126721918 G C 0.022938 -4.5929e-05
4:126722620 C T 0.375323 1.8680e-05
4:126730537 A G 0.160295 1.8496e-05
4:126734311 C T 1.529866 9.3100e-05
4:126736372 C T 1.106341 3.8919e-05
4:126739433 T C 0.041484 -2.0690e-05
4:126739502 T G 0.422526 1.1270e-05
4:126741297 T C 0.051617 -8.2454e-06
4:126742333 C A 0.353170 2.2856e-05
4:126742570 T G 0.058566 -1.2583e-05
4:126745480 A G 0.103166 -2.0029e-05
4:126745624 A G 0.230536 5.7409e-05
4:126746398 A G 0.083903 8.7088e-05
4:126747781 A G 0.139006 -1.0825e-04
4:126748209 C A 0.038128 7.0409e-05
4:126749905 C T 0.345507 1.2886e-05
4:126757351 T C 0.283562 9.1474e-06
4:126761599 T C 0.951265 -4.4312e-05
4:126763425 C A 0.067560 -6.0835e-05
4:126769869 A C 0.138418 -1.0341e-04
4:126779239 T C 0.294987 -7.1007e-05
4:126781037 T C 0.065477 5.6336e-05
4:126804822 C T 0.118830 9.2625e-06
4:126809047 A G 1.755923 -5.8771e-05
4:126811636 A C 0.144180 -6.1968e-05
4:126828279 G A 0.088697 2.4544e-05
4:126830908 A G 0.144280 6.0574e-05
4:126834778 A G 0.343878 4.3348e-05
4:126837903 T C 0.057732 -2.7992e-05
4:126838665 T C 0.052357 -2.4597e-05
4:126864721 C T 0.452075 -6.6430e-05
4:126866273 A G 0.042266 1.5085e-05
4:126866282 C T 0.047917 -1.6869e-05
4:126867257 T C 0.128210 3.4626e-05
4:126881841 C T 0.102231 2.6649e-06
4:126885223 T G 0.418511 -2.0832e-06
4:126895392 C T 0.037800 -5.3385e-06
4:126900126 G A 0.142307 3.4952e-05
4:126909685 A G 0.128847 1.0807e-05
4:126912324 T C 0.462916 -2.7880e-05
4:126915313 A G 0.041990 -1.6677e-05
4:126917488 C T 0.048138 -6.1208e-05
4:126923863 T C 0.045187 1.0773e-04
4:126939902 A G 0.103867 -3.4206e-05
4:126944421 C T 1.390766 -2.3429e-05
4:126947720 A G 0.246700 -9.3602e-05
4:126950471 T C 0.021562 -4.8034e-05
4:126975454 T C 0.422399 1.3326e-04
4:126980772 T C 0.022191 -4.5311e-05
4:126981644 T C 0.150950 -1.9540e-05
4:126989632 T C 0.138493 -5.2631e-05
4:126989652 T C 0.858258 -6.3724e-05
4:126990766 C T 0.060364 4.9152e-05
4:126995841 G A 0.186722 9.2460e-05
4:126996250 T C 0.061156 -9.0200e-06
4:127003391 C T 0.052844 1.3800e-04
4:127015658 C A 0.031653 -4.3570e-05
4:127018677 C T 0.278817 4.4747e-05
4:127024993 A G 0.058849 1.2710e-04
4:127027939 G A 0.677366 6.5958e-06
4:127029177 G A 0.045833 -2.7543e-05
4:127035515 C T 0.061348 2.1168e-05
4:127039929 C T 0.076162 -1.6753e-05
4:127057914 A G 0.053049 1.5039e-04
4:127058257 T C 0.073143 -9.3846e-06
4:127058428 T C 0.550626 5.3664e-05
4:127074653 A C 0.343527 5.0648e-05
4:127079401 G C 0.118441 5.2849e-05
4:127081816 A G 0.034262 -4.1792e-06
4:127091921 T C 0.042438 -1.2106e-04
4:127095950 A G 0.055353 -3.1853e-05
4:127096381 G A 0.379672 5.2476e-05
4:127096872 G A 0.133225 3.5761e-05
4:127149124 C T 0.104442 6.8657e-05
4:127150125 G A 0.069018 4.5789e-05
4:127169656 G A 0.054632 3.6122e-05
4:127170596 T C 0.064136 4.7431e-05
4:127171370 C T 0.702657 -4.1973e-05
4:127171396 C A 1.147724 4.0019e-05
4:127177429 T G 0.071702 -9.7215e-06
4:127180657 G A 0.081020 4.9588e-05
4:127181197 A G 0.049637 -5.0638e-05
4:127184108 C G 1.405459 -8.5123e-05
4:127184205 C T 0.894763 4.5539e-06
4:127190493 T C 0.037261 -4.2736e-05
4:127190734 A G 0.023499 2.0120e-05
4:127197277 G A 0.057894 -5.6935e-05
4:127201698 A G 0.176806 6.7400e-05
4:127205648 T C 0.248027 -7.5991e-06
4:127209077 G T 0.935182 4.3881e-05
4:127210002 A G 0.166069 4.2333e-05
4:127214010 T G 0.033418 1.1092e-05
4:127219462 C T 0.308119 -2.1641e-06
4:127237857 A C 0.961389 -2.7396e-05
4:127239569 A G 0.087603 -6.3087e-06
4:127244471 C T 0.064889 7.6463e-05
4:127252500 C T 1.496986 3.9670e-05
4:127252566 T C 0.820270 5.8232e-05
4:127255548 C T 0.124254 1.0130e-05
4:127259636 T C 0.102832 -4.7034e-05
4:127260145 A G 0.084461 -1.1561e-05
4:127261220 G A 0.397043 2.5036e-05
4:127271706 C T 0.534335 1.2424e-05
4:127273294 T C 0.040734 -2.3361e-06
4:127273449 T C 0.852659 1.2141e-05
4:127273802 T C 0.120739 -2.9818e-05
4:127273929 G C 0.842062 -8.7287e-05
4:127274175 C A 0.128733 2.1056e-05
4:127274267 G T 0.082812 -6.9831e-05
4:127274402 C T 0.232496 2.8685e-05
4:127275351 A G 0.020500 -9.4112e-05
4:127281375 T C 0.329288 -5.4365e-05
4:127281668 T C 0.257563 1.7850e-06
4:127281928 G A 0.037927 -3.8230e-05
4:127283300 G A 1.088340 -1.2630e-04
4:127290078 A G 0.430513 -4.6122e-05
4:127293205 T C 0.125250 -8.2346e-07
4:127297701 T C 0.221510 2.3092e-05
4:127304649 T C 1.699800 1.3708e-06
4:127314296 T G 0.063094 1.7186e-05
4:127315595 A C 0.500605 1.4332e-05
4:127318316 A G 0.246771 -1.1220e-04
4:127333349 A C 0.094412 3.5519e-05
4:127337342 C T 0.035009 -2.7323e-05
4:127337619 C T 0.045327 -7.8447e-05
4:127337839 T C 1.686473 -1.7948e-05
4:127342701 G A 1.389938 3.1267e-05
4:127343840 A G 0.121128 1.3697e-04
4:127345723 G T 0.373125 -3.3706e-05
4:127349836 G A 0.023710 8.7612e-05
4:127356898 C T 1.386796 -4.9364e-07
4:127360526 G A 0.084977 -3.5484e-05
4:127363454 T C 0.056340 -3.2977e-05
4:127364027 T C 0.059417 2.1251e-05
4:127366741 G A 1.202457 3.0332e-05
4:127367941 G A 0.037190 -9.6555e-06
4:127368741 G C 0.083974 1.0863e-04
4:127369690 A G 0.227978 -1.0097e-05
4:127378765 T C 0.244778 1.9555e-05
4:127386702 G A 0.308291 5.3830e-06
4:127388359 C G 0.442630 1.0609e-04
4:127396800 T C 0.119788 2.3146e-05
4:127400930 A C 0.256427 1.0029e-05
4:127404615 T G 1.088369 -1.6716e-04
4:127409607 G T 0.894987 4.6915e-05
4:127413700 C T 1.161457 8.5327e-05
4:127414252 G A 1.858144 7.5975e-05
4:127417564 C A 0.259722 -5.8336e-05
4:127428416 A G 0.127948 -2.5496e-05
4:127443332 A G 0.204379 -2.1705e-06
4:127447572 C A 0.168773 -1.8578e-05
4:127454369 A G 0.096068 1.1392e-04
4:127457960 C A 0.340953 5.6237e-05
4:127461173 C T 0.072325 7.6480e-06
4:127462961 A C 0.053996 -2.3310e-05
4:127465038 C T 0.123501 1.1298e-05
4:127467035 A G 0.168179 8.8621e-05
4:127473484 C T 0.095422 2.1043e-05
4:127484844 A G 0.061127 -8.5824e-05
4:127503079 C T 0.627771 8.6498e-05
4:127512980 T C 0.050049 -6.7133e-05
4:127522951 C T 0.307811 -2.1993e-04
4:127525366 G A 0.067908 9.7478e-06
4:127528506 T C 0.158266 1.8185e-05
4:127532575 T C 0.033847 2.5133e-05
4:127534936 C T 0.062484 -6.1939e-05
4:127535036 G A 0.176653 9.1886e-07
4:127538994 C T 0.387936 -2.7893e-04
4:127539130 T C 0.610519 -3.6350e-06
4:127539169 C A 0.025382 4.9590e-05
4:127548549 T C 0.039001 4.8331e-06
4:127555022 A C 0.044107 3.4212e-05
4:127561184 T C 0.063575 -2.9946e-05
4:127561796 C T 0.062650 -4.8040e-05
4:127564095 C T 1.605151 2.7841e-04
4:127574734 T C 0.033607 3.9616e-05
4:127583475 T C 0.026086 3.2694e-06
4:127589854 G T 1.682773 -5.5792e-05
4:127598148 A G 0.900281 -2.7197e-04
4:127616837 T C 0.114056 3.2453e-05
4:127628925 G A 1.255437 5.7362e-06
4:127629478 A G 1.688671 -7.9806e-05
4:127629781 T C 0.025122 1.1032e-05
4:127643768 C T 0.039949 6.8955e-05
4:127661938 T C 0.032500 -1.7787e-05
4:127670151 C T 0.452065 4.7079e-05
4:127671942 T C 0.545926 3.0644e-06
4:127697999 A C 0.037362 2.2870e-05
4:127705493 A G 0.534647 1.8262e-05
4:127711624 G A 0.035275 1.1486e-05
4:127712289 A G 1.276415 -8.7607e-06
4:127713633 G A 0.204807 1.0243e-04
4:127722298 T G 1.575702 3.0258e-05
4:127723778 G A 0.055447 1.3077e-05
4:127746848 T C 0.030056 -1.0864e-05
4:127747142 C T 1.575157 3.5697e-05
4:127749390 C T 0.409533 5.9765e-05
4:127749954 A C 0.051741 -2.2621e-05
4:127762198 C G 0.062396 4.0534e-05
4:127776440 A G 0.708252 -4.7057e-05
4:127776703 T C 0.032753 5.1704e-05
4:127792507 G C 0.051556 -1.0057e-05
4:127797977 C T 0.062318 -3.3450e-06
4:127800592 G A 0.126302 5.7077e-05
4:127807092 T G 0.157834 -6.3945e-05
4:127815859 A G 1.268839 -1.0015e-04
4:127819743 A G 0.743339 -5.4214e-05
4:127848006 G A 0.176397 -3.2875e-05
4:127848061 T C 0.066262 -1.5467e-05
4:127848424 C T 0.034574 -5.9354e-06
4:127861629 C T 0.051507 5.0242e-05
4:127868973 A T 0.124475 -4.1814e-06
4:127872891 C A 0.033733 5.0599e-05
4:127874590 G A 0.051095 5.6131e-05
4:127882635 T C 0.068209 -5.3222e-06
4:127920018 G A 0.777299 3.9280e-05
4:127940613 A C 0.659134 -3.4218e-05
4:127951412 C T 0.066122 -3.2031e-05
4:127952052 C A 0.849404 6.7961e-05
4:127957122 T C 0.427803 1.9120e-05
4:127964490 T C 0.788611 6.8465e-05
4:128002348 C T 0.330846 4.3165e-05
4:128003190 T C 0.032675 5.4983e-05
4:128027869 A G 0.870342 -1.2816e-05
4:128056417 C T 1.771411 1.0333e-04
4:128056775 T C 0.035960 -7.5000e-06
4:128058637 A C 0.100836 -2.8411e-05
4:128069437 A G 0.038290 -4.0334e-05
4:128080725 C A 0.042230 4.1712e-05
4:128081717 G C 0.049105 -1.9770e-05
4:128094651 A G 0.062503 -9.5576e-06
4:128101155 G C 0.063166 3.8817e-05
4:128103242 C T 0.537578 -1.5201e-05
4:128107495 G T 0.020646 -5.2577e-05
4:128133950 A G 0.041857 4.6630e-06
4:128134605 A C 1.198582 8.7847e-05
4:128136441 A G 1.182181 8.8260e-05
4:128150332 C T 1.740145 1.7535e-04
4:128152954 A C 0.056087 -2.9281e-05
4:128155635 C T 0.047041 -8.5789e-05
4:128158942 A C 0.048125 -7.2298e-06
4:128163458 T C 0.039689 3.4361e-05
4:128167052 G A 1.252513 7.4182e-05
4:128182669 A G 0.057018 2.9920e-05
4:128215831 C T 0.071601 2.0507e-05
4:128230946 G A 0.047589 6.1375e-06
4:128250241 A G 0.104104 3.9675e-05
4:128253618 T G 0.071186 -4.6348e-05
4:128254117 A G 0.020565 -1.4204e-05
4:128274696 C T 0.393869 -2.1581e-05
4:128275599 C T 0.025667 -8.6315e-05
4:128279531 T C 0.591418 -5.0324e-05
4:128288397 A G 0.042773 -2.7412e-05
4:128294855 C G 0.044145 1.7217e-06
4:128302872 C T 0.056174 -5.3375e-05
4:128303785 C T 0.022250 -5.7403e-05
4:128310582 A G 0.069813 3.6180e-05
4:128315348 C T 0.061286 2.0608e-05
4:128318449 T C 0.043727 -2.8597e-05
4:128329726 C A 0.047703 -3.4845e-06
4:128336520 G A 0.242016 8.1373e-05
4:128341458 T C 0.031347 9.5381e-05
4:128342120 C T 1.006329 1.3069e-05
4:128346978 A G 0.057025 8.3406e-06
4:128364399 G A 0.035590 -4.7782e-05
4:128370277 T C 0.181937 -6.9671e-05
4:128370935 A C 0.046382 1.2776e-05
4:128387836 A G 0.079745 -1.6092e-04
4:128387980 T G 0.133602 1.9116e-05
4:128392639 T C 0.025830 -5.7329e-05
4:128392739 T C 1.375537 1.6130e-06
4:128417035 G C 1.552223 -4.1720e-06
4:128422132 T G 1.564767 -6.8359e-06
4:128427778 C T 1.592561 1.6632e-05
4:128430848 T C 0.031312 2.4238e-05
4:128440683 G A 0.030163 8.2562e-05
4:128443767 G A 0.028686 -5.5003e-06
4:128460126 A G 0.046473 2.7185e-06
4:128466995 G A 0.038462 2.3952e-04
4:128467975 G A 0.058105 5.9700e-05
4:128481758 C T 0.608374 7.8317e-06
4:128500446 G A 0.067999 2.2804e-05
4:128519929 G A 0.027378 4.3564e-05
4:128521237 A G 0.064597 -5.4607e-06
4:128536488 G A 0.022194 -4.1253e-05
4:128538845 C T 0.041994 4.0672e-05
4:128539022 A G 0.966075 3.6185e-06
4:128543286 T C 0.036265 8.5215e-05
4:128543742 C T 1.016826 7.5074e-06
4:128549318 A G 0.042643 -1.3511e-05
4:128561829 G A 0.060235 6.4915e-05
4:128582799 G A 0.120807 -6.2937e-05
4:128608154 A G 0.048527 3.0348e-06
4:128617798 A G 0.172567 -2.0993e-05
4:128628100 C A 0.027813 -3.2273e-06
4:128631859 G A 0.096986 -2.5827e-05
4:128632445 T C 1.039446 1.5571e-05
4:128636723 G A 0.055132 2.4551e-05
4:128656054 A G 0.449199 2.2391e-05
4:128660611 A G 0.072296 2.1379e-06
4:128664325 G A 0.024272 3.8401e-05
4:128669758 A C 0.036716 -6.0375e-08
4:128704037 C T 0.040637 2.0863e-05
4:128707243 A G 0.051387 -1.1771e-04
4:128725301 A G 0.079816 1.9025e-05
4:128741710 C T 0.095136 6.9627e-06
4:128766074 T C 0.281371 3.6562e-05
4:128795280 A G 0.055506 3.3064e-05
4:128814964 T G 1.282322 2.1439e-05
4:128830540 A G 0.048242 -1.9282e-05
4:128832078 T C 1.266525 3.1678e-05
4:128842761 A G 0.028374 2.2562e-05
4:128863049 C G 0.028115 2.0431e-05
4:128880854 C T 0.178747 -1.2224e-05
4:128886745 G C 0.041224 -1.0269e-04
4:128889743 C A 0.235005 -4.8064e-06
4:128934202 C A 0.031296 1.6982e-04
4:128938032 A G 0.077031 -1.3586e-05
4:128940313 G A 0.395505 -3.8347e-05
4:128949850 G A 0.028361 2.7920e-05
4:128949929 A C 0.029040 1.4526e-05
4:128951897 G A 0.030747 3.0112e-05
4:128955500 T C 0.170077 -1.7746e-05
4:128961402 A G 1.217884 2.7080e-05
4:128967910 C T 0.028767 1.8656e-05
4:128978682 T G 0.025330 5.0104e-05
4:128986113 C G 0.052558 3.2114e-05
4:129011520 A G 0.031685 -2.5765e-05
4:129024273 T C 0.434340 4.3980e-05
4:129045317 A G 1.283805 1.4508e-05
4:129082818 T C 0.053532 4.0019e-05
4:129082821 A T 0.747915 -1.5977e-05
4:129092826 C A 0.096717 2.3771e-05
4:129098453 A C 0.079060 -1.1012e-04
4:129099645 G A 0.049131 -1.3918e-04
4:129100643 A G 1.280946 1.9768e-05
4:129114684 G A 0.051659 3.2408e-05
4:129142166 T C 1.439494 7.3822e-06
4:129143534 G A 0.028147 2.7994e-05
4:129163101 A G 0.314569 1.1809e-05
4:129166323 A G 0.088414 -1.8734e-04
4:129179586 G A 1.323053 4.2860e-05
4:129189027 C T 0.393145 -2.1564e-05
4:129195300 T C 0.085120 1.8572e-05
4:129197213 A G 0.039962 2.2881e-05
4:129208259 T G 0.398611 1.3408e-04
4:129213745 T C 0.195242 4.1497e-05
4:129218494 G A 0.025430 7.3313e-06
4:129223251 T C 0.058537 -4.1303e-06
4:129227284 T A 0.044042 -4.7343e-05
4:129237179 A G 0.042919 -1.1719e-05
4:129240443 T C 0.054064 -9.3438e-05
4:129247395 G A 0.771454 2.3082e-05
4:129251946 T G 0.174651 4.0164e-06
4:129281866 A G 0.036953 1.3556e-06
4:129283087 T C 0.365696 -5.4653e-05
4:129301428 C T 0.049783 -2.2010e-05
4:129305650 C T 0.328149 -3.3081e-06
4:129306657 G A 0.280108 -8.7475e-05
4:129308192 A G 0.039374 1.7771e-04
4:129314602 C G 0.144881 4.2220e-05
4:129336595 G T 0.295490 2.3754e-06
4:129339672 C T 0.627693 -4.4884e-05
4:129340250 A G 0.022006 -4.2126e-05
4:129341053 G T 0.029929 -5.0314e-05
4:129351974 A G 0.032354 -1.9847e-05
4:129370768 A G 0.366335 4.7233e-07
4:129371422 A G 0.078258 1.1196e-05
4:129380839 T C 1.288726 7.6700e-05
4:129382079 T G 0.482449 2.5775e-05
4:129402861 G C 0.071884 1.7783e-05
4:129414236 G A 0.071634 1.6234e-05
4:129414739 G T 0.031568 -1.2008e-05
4:129418946 G A 0.048754 -1.8521e-04
4:129423008 T C 0.039345 9.1769e-07
4:129424241 T G 0.042438 6.4916e-05
4:129425635 T C 0.092471 5.6040e-05
4:129431298 T C 0.276246 -1.5329e-05
4:129433980 G A 0.128269 2.6375e-06
4:129437281 C T 0.449082 1.3030e-04
4:129443161 A G 1.372385 -9.4029e-06
4:129447598 C T 0.130259 8.9665e-06
4:129450392 T C 0.479229 -2.2667e-05
4:129458258 G T 1.288606 1.1923e-05
4:129461389 A G 0.505669 3.2872e-04
4:129465489 C A 0.633947 2.3233e-04
4:129467633 G A 0.107756 -7.5678e-06
4:129468161 T C 0.515150 8.6311e-07
4:129471183 G A 0.407615 3.2066e-05
4:129471494 A G 0.350324 1.3569e-05
4:129474983 T C 0.046022 1.2584e-04
4:129475160 G T 0.042584 8.1755e-06
4:129477484 T C 0.041601 5.9967e-05
4:129477529 C T 0.870400 1.5260e-05
4:129479168 T C 0.027073 -5.7245e-05
4:129482805 C T 0.100917 -2.2820e-05
4:129483230 C T 0.556345 -8.2368e-06
4:129484949 G A 0.075120 9.4078e-05
4:129485999 G A 0.081968 1.8118e-06
4:129488143 G C 0.065220 3.4810e-05
4:129490856 C T 0.024593 -1.8430e-05
4:129494050 C T 0.147880 3.3033e-04
4:129510727 T C 1.810967 -3.4963e-05
4:129521679 C T 0.057034 -2.8972e-05
4:129523489 G A 0.101891 6.4899e-05
4:129525188 C T 0.054029 3.6138e-05
4:129525774 A G 0.896964 -1.9406e-05
4:129529352 A G 0.110339 -4.7477e-05
4:129530104 T C 0.082887 4.0134e-05
4:129531410 T C 0.050299 -1.7739e-04
4:129534583 A G 0.646064 1.6418e-04
4:129539181 T C 0.054250 9.5881e-05
4:129542137 G A 0.180035 -3.7869e-05
4:129544030 T C 0.020117 -5.1251e-05
4:129553630 T G 0.028738 1.5538e-05
4:129559473 A G 1.455704 3.5250e-06
4:129560718 A G 0.085652 -9.9110e-06
4:129569808 T G 1.350015 -1.1716e-06
4:129570447 G A 0.977724 3.6624e-05
4:129576692 T G 0.023337 7.7448e-06
4:129580629 T C 0.021620 7.5294e-05
4:129589625 A G 0.087921 -8.1377e-05
4:129591957 T C 0.045960 -3.6824e-05
4:129593384 T C 0.150879 4.5605e-05
4:129597399 G A 0.072893 1.1059e-04
4:129605260 A G 0.046418 -1.4756e-05
4:129607171 T C 0.048514 1.7979e-05
4:129608728 C T 0.100573 2.5459e-05
4:129612058 A G 0.113790 -3.6865e-05
4:129612864 T C 1.410451 1.7904e-05
4:129621566 G A 0.132284 -2.3692e-05
4:129629046 A C 0.201392 -4.8768e-05
4:129629250 T C 1.569276 1.8081e-05
4:129631837 T C 0.078976 -1.7599e-05
4:129632700 A G 0.044201 -5.7502e-05
4:129636299 A G 0.105393 -2.2458e-05
4:129646870 T C 1.400016 -1.1462e-05
4:129650852 A G 0.169701 1.0402e-05
4:129654251 A G 0.435677 4.4230e-05
4:129658253 A G 0.113199 -2.7414e-05
4:129664188 G C 0.053045 -6.7795e-05
4:129666533 A G 0.256483 8.8795e-05
4:129671918 A G 0.091073 1.2796e-05
4:129672041 A G 0.035836 -1.0269e-04
4:129675024 T G 1.476759 6.1928e-05
4:129676063 A G 1.253831 1.9688e-05
4:129676324 C G 0.266590 1.4368e-05
4:129677202 A G 0.098031 -1.1747e-05
4:129683231 C G 0.070469 7.8511e-05
4:129685158 A G 1.272818 -9.0544e-06
4:129688047 T C 1.510732 2.7246e-05
4:129688087 T C 0.060134 2.8274e-05
4:129690562 A G 0.183505 7.0689e-05
4:129694554 T C 1.341216 -1.6983e-05
4:129698141 G T 0.216923 8.6078e-05
4:129698803 G T 0.062945 -7.6795e-07
4:129700205 C T 0.079774 -3.8341e-04
4:129708024 A G 1.806044 -4.0143e-05
4:129709436 T C 0.067252 -1.1218e-04
4:129710184 T C 0.031669 4.9020e-06
4:129713511 A G 1.437456 -4.2676e-05
4:129718310 G A 0.072650 2.3128e-05
4:129718550 T C 0.025885 6.4892e-06
4:129720668 A G 0.062413 -1.0340e-04
4:129721687 C T 1.294211 -2.3696e-05
4:129725834 C T 0.027099 -2.3211e-05
4:129748254 T C 0.062796 1.1651e-05
4:129754242 A G 0.037966 -4.7165e-05
4:129754843 T C 0.043133 -1.1663e-05
4:129760124 A G 0.057794 -7.6275e-06
4:129762842 A G 0.034285 -4.3853e-05
4:129763370 T G 1.691916 1.3929e-05
4:129770150 T G 0.032574 -1.2139e-05
4:129774375 G A 1.733764 3.4511e-05
4:129779328 T G 0.033298 -9.7402e-06
4:129787046 G A 0.102761 -2.0558e-05
4:129792810 A G 0.030786 2.9706e-05
4:129801941 G T 0.029056 1.4327e-05
4:129802281 G A 0.023522 -6.5921e-06
4:129805156 G A 0.188802 -5.9136e-05
4:129808206 A G 0.724179 -2.8722e-05
4:129835649 G A 0.451302 8.2197e-06
4:129836458 C T 1.358123 -1.3956e-05
4:129840234 C T 0.389341 -2.6119e-05
4:129844081 C T 0.048904 -1.9448e-05
4:129857935 A G 0.029812 -3.4521e-05
4:129866452 T G 1.392853 -5.9752e-05
4:129867280 A T 1.299226 -1.9694e-05
4:129869582 A G 0.020159 -3.0733e-05
4:129878265 G C 0.036904 1.0558e-04
4:129884516 T G 0.655272 3.2098e-05
4:129890790 C T 0.353096 -2.6087e-05
4:129891542 A C 0.030208 4.6585e-05
4:129913243 T G 0.081793 -4.6765e-05
4:129918455 A G 0.103624 -4.2516e-05
4:129937917 T C 0.080790 2.4554e-05
4:129963781 G A 0.043704 3.9611e-07
4:129982775 C T 0.196167 -2.1959e-05
4:130013465 C T 0.054512 -1.6142e-06
4:130021000 A G 0.043587 2.5915e-05
4:130023884 T G 0.091644 -8.5210e-05
4:130030644 T C 0.314880 -3.3215e-05
4:130034504 C T 0.150058 -1.9175e-06
4:130035755 A G 1.641497 2.7800e-05
4:130036435 T C 0.294305 1.2431e-05
4:130048820 T C 0.029517 -1.1270e-04
4:130050963 A G 0.067521 3.3955e-05
4:130055351 T C 0.543550 1.9112e-06
4:130055536 T C 0.477067 -1.5254e-05
4:130057715 T C 0.835879 1.2966e-05
4:130070271 C T 0.063367 2.6758e-05
4:130077104 T G 0.531677 4.7535e-06
4:130095001 T G 0.022681 -2.2093e-05
4:130095095 T C 0.641951 4.5353e-05
4:130097538 A G 0.037527 5.5352e-05
4:130109616 A G 0.201149 2.7993e-05
4:130112033 A G 0.033753 -5.3106e-05
4:130119003 C T 0.068622 -7.7785e-05
4:130121418 C T 0.160090 1.0354e-04
4:130123999 G C 0.027446 -6.6320e-05
4:130130206 C A 0.129356 1.3465e-04
4:130130915 C T 0.087025 1.6816e-04
4:130134683 C G 0.110128 5.3496e-06
4:130136923 T C 0.185599 -1.1977e-04
4:130138361 C T 1.105347 -5.2579e-05
4:130139173 A G 1.398410 -1.9036e-05
4:130140724 A G 0.917107 -9.3022e-06
4:130152792 T C 0.094059 -3.4941e-06
4:130162168 T A 0.198007 -5.8504e-05
4:130162612 C T 0.288586 1.6991e-04
4:130164206 T C 1.603022 2.0723e-05
4:130169207 T G 0.184057 -1.0501e-05
4:130178102 T C 0.489453 7.5094e-05
4:130180588 C T 0.607881 1.9957e-04
4:130182444 A C 0.079287 -1.4562e-05
4:130184066 A G 0.223337 -5.0926e-05
4:130192103 G A 1.395865 3.6809e-05
4:130196285 A T 0.025015 -2.0325e-05
4:130202960 A G 0.034162 8.3172e-05
4:130214024 A G 0.397913 -1.7803e-05
4:130215176 T C 0.047794 5.0235e-05
4:130230383 C A 1.133706 -4.7028e-06
4:130233602 G T 0.214470 -1.5544e-04
4:130240084 G A 0.081313 6.2817e-05
4:130241823 A G 0.118139 -4.2082e-05
4:130246306 C T 1.595167 -7.7375e-05
4:130246365 A G 1.888538 3.3528e-05
4:130250671 G A 0.873477 2.3618e-05
4:130252473 C T 0.103079 -3.3422e-05
4:130254216 T C 1.376166 8.6310e-06
4:130284585 T C 0.447381 1.2152e-05
4:130289596 A G 0.092176 3.3474e-05
4:130307649 T C 0.042104 -4.6744e-05
4:130309512 A G 0.294925 1.2917e-04
4:130312534 G T 0.214288 -3.4215e-05
4:130319317 T G 0.082673 6.4069e-06
4:130319698 T C 0.039251 3.3583e-05
4:130325201 G T 0.109999 3.3424e-05
4:130328711 C T 0.096142 -1.4077e-05
4:130331406 T C 0.046697 1.4193e-05
4:130343177 T C 0.043840 7.7365e-05
4:130343538 A G 0.045551 1.6280e-04
4:130364383 G A 0.789545 -3.1154e-06
4:130377798 C T 0.255389 -3.6014e-06
4:130378353 T C 0.071676 -6.5080e-05
4:130380405 A G 0.723637 -2.7934e-05
4:130384783 C T 0.723929 -2.3906e-05
4:130386805 G A 0.044074 8.8082e-05
4:130386996 A G 0.027073 -4.3084e-05
4:130389155 C T 0.773703 1.6591e-05
4:130403869 A G 0.097973 2.0250e-05
4:130404781 G C 0.033977 -6.2276e-05
4:130420141 T C 0.356036 1.8156e-05
4:130422893 G A 0.181142 -1.8974e-05
4:130427192 A T 0.020234 -4.0899e-05
4:130444003 T C 0.048193 7.1585e-05
4:130447978 T C 0.059537 9.2650e-06
4:130450256 G A 1.325140 6.1337e-05
4:130453852 A G 0.028225 -3.7602e-05
4:130462909 C T 0.115890 -1.1951e-05
4:130473693 A G 0.309372 -2.4197e-04
4:130479775 T C 0.050715 -6.1260e-05
4:130482387 T C 0.274010 -2.9423e-05
4:130485262 G A 1.093078 3.3777e-05
4:130486911 T G 0.344650 2.7004e-05
4:130538554 G A 0.172457 -3.0568e-05
4:130543768 T C 0.993460 -8.8489e-05
4:130549411 G A 0.333647 4.8931e-05
4:130558201 G T 0.047391 1.8193e-05
4:130561629 A G 0.170860 -4.9901e-05
4:130562892 T C 1.915503 -1.5440e-04
4:130564542 T C 0.059112 1.5355e-05
4:130564918 T C 0.032013 6.2385e-06
4:130568677 T G 1.156199 1.3346e-06
4:130569255 G A 0.288054 3.8880e-06
4:130573658 A G 0.364388 -1.7829e-04
4:130588289 T C 1.821562 -3.0012e-05
4:130591885 T C 0.059777 2.0571e-05
4:130593684 C T 0.036833 -5.9775e-05
4:130609361 C T 0.229582 1.3074e-04
4:130613220 C T 0.171317 -3.0269e-05
4:130617178 G T 0.025232 -7.9934e-07
4:130619860 C A 0.079128 4.4391e-05
4:130620388 A G 0.022964 -4.6683e-06
4:130624125 T C 0.065444 -6.4576e-06
4:130624213 G A 0.030302 -4.6631e-05
4:130631028 T C 0.537925 1.1463e-04
4:130645957 T C 0.786270 -2.2251e-05
4:130648045 G T 0.050134 6.3614e-06
4:130652810 C T 1.456038 4.1583e-05
4:130681696 T C 0.070667 -5.8751e-05
4:130695751 G A 0.129629 -2.4551e-06
4:130696059 C T 0.043152 -1.2627e-05
4:130706927 C G 0.051422 5.9868e-05
4:130709975 C T 0.106256 -5.3561e-05
4:130711073 G A 0.050647 -1.9922e-05
4:130714445 G A 0.028641 -4.6134e-05
4:130718038 A G 0.083650 1.2177e-05
4:130721815 A G 0.093429 -3.1706e-05
4:130731284 C T 1.306922 -6.0153e-05
4:130747207 G T 1.329142 -5.7836e-05
4:130758948 A G 0.020536 2.1913e-06
4:130761011 C T 1.443405 -1.2139e-05
4:130767899 C T 0.111764 1.3027e-04
4:130771696 T C 0.025411 1.3118e-05
4:130782694 T C 0.021078 5.2457e-06
4:130783666 A G 0.039475 -9.0647e-06
4:130802447 T C 1.939970 3.1575e-05
4:130804450 T C 0.021328 -2.9166e-05
4:130804453 A G 0.029105 6.6082e-06
4:130814387 G A 0.030689 3.2395e-05
4:130819828 G A 0.737815 -2.3173e-05
4:130821472 A G 1.366027 -7.7391e-05
4:130829365 A C 0.098573 -6.7252e-06
4:130856369 G A 0.047803 3.5806e-06
4:130860225 G A 0.093270 8.9309e-06
4:130871605 G T 0.034876 -6.5242e-06
4:130889867 A G 0.103488 -4.5660e-05
4:130890044 G A 1.272844 -5.6159e-05
4:130909708 T C 0.789331 -4.1119e-05
4:130914838 A C 0.155439 3.1916e-05
4:130928328 C T 0.033607 -3.8395e-05
4:130930140 T C 0.083013 1.4724e-05
4:130951432 G A 0.793804 -3.9969e-05
4:130953303 C T 0.031013 8.0261e-06
4:130956329 G A 0.038151 -8.8068e-06
4:130963247 A G 0.606118 -3.9679e-05
4:130965747 T C 0.026800 8.7416e-06
4:130974903 T C 0.054805 -3.1445e-05
4:130979173 T C 0.625924 -2.6788e-05
4:130981122 T C 0.033954 -3.1191e-05
4:130982394 A C 0.050731 1.0763e-05
4:130982586 A G 0.225512 4.3393e-05
4:130983977 G A 0.247291 2.6240e-05
4:130985061 T C 0.245395 3.1136e-05
4:130989247 G A 0.063620 2.0483e-06
4:130990145 G T 0.155024 -9.4867e-05
4:130995144 T G 0.021876 7.2938e-05
4:130995773 G A 0.030620 -2.2084e-05
4:130999762 A G 0.037028 1.1358e-05
4:131011290 C G 0.121099 2.0291e-05
4:131013140 T C 0.903111 9.0704e-06
4:131015549 C G 0.177679 -1.5818e-05
4:131019801 C T 0.032506 3.5978e-04
4:131024471 C T 0.806485 -1.9758e-05
4:131031064 T C 0.132673 -3.6993e-05
4:131037964 G A 0.150678 3.0511e-05
4:131063002 A G 1.475292 -9.0520e-05
4:131064690 C A 0.120576 2.6969e-05
4:131065554 T C 0.063419 7.2435e-05
4:131067347 C A 0.058631 2.0326e-05
4:131070249 A G 0.069923 4.3808e-05
4:131075474 C T 0.042883 2.8511e-05
4:131083338 G A 0.022509 1.5990e-04
4:131084273 G C 0.047398 4.0230e-05
4:131085096 G A 0.222947 8.0167e-05
4:131085891 T C 0.019958 -6.4136e-05
4:131091907 A G 0.041575 3.5075e-05
4:131097850 G A 0.791821 1.5368e-05
4:131101429 A G 0.575400 -8.2655e-05
4:131101468 G A 1.715227 2.4870e-07
4:131102260 C T 0.892465 -1.1242e-05
4:131103884 C G 1.894490 -3.2170e-06
4:131104589 G A 0.987036 -4.3509e-05
4:131108067 A G 0.039241 8.0834e-05
4:131108390 T C 0.525591 -9.6901e-06
4:131111085 T C 0.406790 -1.9032e-05
4:131116592 T C 0.562456 -1.6298e-06
4:131118067 T C 0.325039 -1.6970e-07
4:131118521 G A 0.091047 -1.3411e-05
4:131121040 A G 0.109323 -7.5887e-06
4:131123474 G A 0.883727 1.6825e-05
4:131127633 C T 1.806203 -3.5014e-06
4:131131416 T C 0.467119 5.4980e-05
4:131132900 C T 0.367968 -1.8724e-04
4:131137761 C T 1.605359 1.2908e-04
4:131139891 G A 0.429838 -1.5975e-04
4:131154225 A G 0.031717 4.1121e-06
4:131158150 G A 0.032652 1.5159e-05
4:131192192 A G 0.028572 -1.8837e-06
4:131192416 T C 0.024460 -3.9888e-05
4:131203524 T C 1.723702 1.1303e-05
4:131208181 C A 0.057950 1.4984e-05
4:131211784 C G 0.040004 -1.0070e-05
4:131214393 A C 0.075847 1.7006e-05
4:131219384 G A 0.076003 -3.3351e-05
4:131224428 G A 0.035544 7.1865e-05
4:131236467 A G 0.565978 6.1429e-06
4:131241498 A G 0.033808 8.8174e-06
4:131244421 A G 0.087794 -9.5639e-06
4:131253435 G A 1.260686 8.4956e-05
4:131255125 A G 0.781051 7.6991e-05
4:131274049 C G 0.045106 -5.7685e-05
4:131277618 G T 0.062348 -9.8297e-05
4:131277890 G T 0.429316 -9.9136e-06
4:131282974 A G 0.778711 1.5203e-03
4:131283367 T C 0.033055 -2.9336e-05
4:131283821 C T 0.768127 -9.1197e-07
4:131287435 C T 0.043707 -3.6081e-06
4:131288478 G C 0.021143 -3.5307e-05
4:131291648 G A 0.103257 9.4845e-06
4:131291957 C T 0.106120 2.0541e-05
4:131294078 G T 0.106350 6.4678e-05
4:131314946 A C 0.429906 1.5313e-05
4:131319464 G A 1.890806 9.0401e-05
4:131332304 T C 0.604628 9.3786e-06
4:131338666 C T 0.094536 -3.1867e-05
4:131345089 G T 1.216868 2.7260e-05
4:131384142 C A 0.042094 -1.7089e-05
4:131393856 G A 1.825495 1.4255e-05
4:131396442 A G 0.065074 -2.2438e-05
4:131401711 G A 0.612486 1.7450e-06
4:131411840 A G 0.041731 -3.3369e-05
4:131428604 A G 0.021454 -2.6773e-05
4:131431602 T G 0.187020 3.4561e-05
4:131452820 T C 0.104526 -7.1280e-06
4:131454353 G A 0.024236 2.6563e-05
4:131471273 G A 0.115130 1.0328e-05
4:131480721 T C 1.448810 -2.7724e-05
4:131483297 G A 0.037018 1.2310e-04
4:131485490 T G 0.021432 -4.8877e-05
4:131488960 C G 0.079839 1.8649e-04
4:131501118 C T 0.182184 3.5838e-05
4:131503540 C T 0.885561 -1.9897e-05
4:131515619 G A 0.071420 2.3135e-05
4:131521015 A G 1.621675 -8.5341e-06
4:131522717 C T 0.153336 1.0269e-05
4:131523521 G A 0.130479 -3.7371e-05
4:131526288 T C 0.126091 1.8396e-05
4:131541099 T G 0.426472 2.8220e-05
4:131545784 T C 0.061199 5.3634e-06
4:131548200 C T 0.033610 -3.2772e-05
4:131551052 T G 0.140317 -1.1569e-05
4:131568230 C A 1.509872 4.4255e-05
4:131569631 A G 0.040231 -4.7106e-05
4:131593718 G A 0.315721 3.9212e-06
4:131596263 C T 1.565202 2.3450e-05
4:131599982 A G 1.567890 2.6991e-05
4:131609172 T C 0.029238 -1.5001e-04
4:131614591 T G 0.803476 -1.5134e-05
4:131614710 G T 1.379941 2.2710e-05
4:131615050 T C 0.454460 1.9533e-05
4:131616506 C T 1.608786 -1.3209e-05
4:131620213 A G 1.546000 -6.0840e-06
4:131625279 T C 0.671978 -1.2105e-05
4:131625438 T G 0.240406 -1.5096e-05
4:131633285 T C 0.196508 -7.0683e-06
4:131645872 T C 0.313228 6.7716e-07
4:131652629 C T 0.250605 -5.0267e-06
4:131656694 C A 1.903786 2.7852e-05
4:131675443 C T 0.783190 2.4847e-05
4:131684852 C T 0.146146 9.7333e-05
4:131694467 A G 1.488865 -8.0726e-05
4:131696928 A G 1.616284 -1.4240e-05
4:131703670 T C 0.035570 -4.0907e-05
4:131713946 A G 0.037651 2.2502e-05
4:131726546 T G 0.237820 -6.4288e-06
4:131773542 A G 0.142803 4.4132e-05
4:131775020 A G 0.564829 -1.8078e-05
4:131776295 T C 0.402379 -2.4793e-05
4:131790501 T C 1.872607 -5.4296e-05
4:131792823 T A 0.021587 -5.2504e-05
4:131796796 A G 0.062357 -3.0832e-04
4:131796976 A G 1.313007 3.2148e-06
4:131802695 G A 0.062094 9.6217e-05
4:131805251 C T 1.048057 -2.2413e-05
4:131817042 A G 0.148263 4.2332e-05
4:131818125 A G 0.389555 -3.1675e-05
4:131826872 C T 0.274938 -3.6598e-05
4:131832167 T G 0.057706 1.2995e-04
4:131846110 T C 1.129009 -2.3619e-04
4:131856379 C A 0.237930 2.3005e-05
4:131886381 C T 0.862017 -3.4549e-05
4:131905081 T C 0.142433 1.3496e-04
4:131908591 A G 0.031782 -1.5860e-04
4:131924633 A G 0.021347 -4.2789e-05
4:131925652 G A 0.312624 -1.1718e-04
4:131940980 A C 0.640711 -2.4951e-05
4:131952881 A G 0.212399 -1.2720e-04
4:131963602 T G 0.812279 -2.3483e-05
4:131964084 T C 0.058596 -3.9281e-05
4:131965564 G A 0.049436 -1.7701e-05
4:131972377 A G 1.006982 3.1479e-05
4:131974022 C T 0.039442 -4.6919e-06
4:132004418 T C 0.074532 4.9725e-06
4:132006428 A G 0.196949 4.0263e-04
4:132036444 A C 0.205940 -3.0886e-05
4:132076488 T C 0.056265 2.3343e-05
4:132081431 T C 0.064431 -2.0562e-04
4:132095279 G T 0.658920 -3.3520e-05
4:132095720 C T 1.047823 2.6555e-05
4:132095951 T C 0.123660 -5.0861e-05
4:132102111 T C 0.070533 1.1136e-04
4:132111061 A G 0.036002 -5.8442e-08
4:132112636 C A 0.047008 -6.4372e-05
4:132119814 C T 0.670777 -3.7887e-05
4:132133613 C T 0.328681 -7.7749e-05
4:132145194 G A 0.032604 -2.6488e-05
4:132177937 C T 1.178208 -7.5252e-05
4:132180099 A G 0.367072 4.0100e-05
4:132181222 T C 0.063643 9.7017e-06
4:132192738 A C 1.343430 1.8849e-04
4:132193804 C G 0.055457 -1.9335e-05
4:132223225 G A 0.024710 -4.9251e-05
4:132233141 C T 0.055165 5.4743e-05
4:132239346 C T 0.065282 2.2998e-04
4:132240928 A G 0.107256 -2.2256e-05
4:132254754 C T 0.026807 -8.5985e-06
4:132255188 T C 0.713705 -1.7760e-05
4:132263684 A G 0.040692 -8.5855e-06
4:132264627 C A 0.031604 -2.9269e-05
4:132266670 T C 0.060520 3.3255e-05
4:132298239 C T 0.668651 -2.3886e-06
4:132301810 C A 0.060176 3.6204e-05
4:132328692 C T 0.109252 6.3849e-05
4:132349474 G A 0.040637 -1.0712e-05
4:132350796 T C 0.035534 7.0670e-05
4:132351784 C A 0.531015 -1.6726e-05
4:132352076 G A 0.440020 4.4623e-05
4:132385208 A G 0.454568 1.0131e-05
4:132409579 C T 0.725851 1.5004e-05
4:132421770 C T 0.133297 8.6244e-05
4:132425240 G T 0.673114 -1.4940e-04
4:132431019 C T 0.140658 3.4033e-05
4:132435333 G A 0.759097 6.8133e-05
4:132435838 G A 1.528707 -4.7107e-06
4:132468788 A G 0.433275 3.0751e-04
4:132473845 C T 0.088093 -4.6800e-05
4:132482153 G T 0.079034 -1.0057e-04
4:132486289 A G 0.055502 3.5431e-05
4:132494566 T C 0.023911 -3.9057e-05
4:132514932 G A 0.039498 -2.9377e-05
4:132521351 G A 0.022522 1.6473e-04
4:132528576 G A 0.043886 6.6008e-06
4:132531812 G A 0.231159 -1.2799e-04
4:132535206 C T 0.401172 1.3277e-05
4:132543331 G T 0.138292 -5.5629e-07
4:132554245 C A 0.025366 -8.2685e-06
4:132608335 C T 0.507694 -8.7758e-05
4:132686929 A G 1.545569 -3.6165e-06
4:132723369 C T 0.117782 -6.0328e-05
4:132728943 T C 0.514848 -5.5270e-05
4:132731463 T G 0.349168 -2.7280e-05
4:132739336 G A 0.225596 1.0805e-04
4:132759484 A G 1.507454 -1.2191e-05
4:132764481 A G 0.400785 -9.4376e-05
4:132764667 C T 0.128467 -1.6527e-05
4:132772665 A G 0.417495 8.2830e-06
4:132801684 T C 0.071394 -1.0833e-04
4:132808492 G A 0.488320 -5.9776e-05
4:132828919 T C 0.414281 -2.0766e-06
4:132832266 A G 0.489171 -5.6737e-05
4:132832891 A C 0.022006 1.8599e-05
4:132884270 G A 1.493783 -2.8285e-06
4:132896066 A C 0.031416 5.9021e-05
4:132898785 G A 0.303092 1.4027e-06
4:132903372 T C 0.073257 2.1983e-05
4:132911682 T C 1.478028 -1.2359e-05
4:132917689 T G 1.750483 -4.7623e-06
4:132921436 G A 0.303913 4.5454e-06
4:132924612 A G 0.088028 -7.6923e-05
4:132932804 G A 0.197689 8.8459e-06
4:132935692 C T 0.486123 -9.2526e-06
4:132947635 C T 0.409682 -6.9687e-05
4:132948479 T C 0.097223 -2.9264e-05
4:132950969 C T 0.115266 1.3605e-05
4:132962950 T C 0.130749 2.4679e-05
4:132976294 G A 0.033876 1.6324e-04
4:132980767 T G 0.101641 -5.7599e-05
4:132985715 T C 0.925542 8.3655e-06
4:133000095 C G 0.158292 1.6080e-05
4:133002070 C T 0.356780 -3.5971e-05
4:133007523 T C 0.200766 2.0328e-06
4:133038209 G A 1.010812 3.2847e-05
4:133045142 C T 0.061471 1.9441e-05
4:133045796 G A 0.768448 5.7391e-05
4:133049028 T G 0.152826 5.2329e-05
4:133050087 A G 0.023561 -2.4388e-06
4:133072245 C T 0.594070 2.7274e-05
4:133084604 T G 0.292653 -1.7788e-05
4:133090057 T C 0.609763 1.7490e-05
4:133097240 G C 0.081183 4.6033e-05
4:133106739 G T 0.111884 -3.9899e-06
4:133124579 T C 0.128094 -2.4538e-05
4:133145306 T G 1.035022 1.8622e-05
4:133145929 T C 0.145994 -1.4307e-04
4:133154003 A C 1.629303 -1.1018e-06
4:133157721 C T 0.259686 -1.3685e-05
4:133176844 G A 0.665587 1.9678e-05
4:133188640 A G 1.857398 -9.2569e-05
4:133191089 T C 0.037946 1.3610e-04
4:133207969 T G 0.030601 -1.0386e-05
4:133212248 T G 0.112381 -1.0136e-04
4:133219133 A G 0.580259 1.4558e-05
4:133250129 T C 0.278768 -1.4022e-04
4:133254279 C T 0.028540 -1.2165e-05
4:133254688 C A 0.080430 -2.8280e-05
4:133256040 T C 0.500394 -2.4011e-04
4:133280648 G A 0.037742 6.8972e-05
4:133292506 T C 0.044334 -4.1875e-05
4:133292949 C T 0.576868 -1.7544e-04
4:133326395 C T 0.584122 -2.3106e-04
4:133326621 A G 0.079816 5.3938e-05
4:133327909 T C 1.908992 -4.2746e-04
4:133335765 A C 0.070352 -7.2830e-05
4:133342924 A G 0.435226 -4.8749e-05
4:133349983 G A 0.140752 1.3637e-05
4:133352716 A G 0.124848 4.5480e-05
4:133369340 A G 0.067216 1.3203e-05
4:133389600 T C 0.022366 -2.5303e-05
4:133418543 A G 0.074584 -4.4763e-05
4:133430246 A G 0.083036 -1.5037e-05
4:133432234 A G 1.764014 -2.9294e-05
4:133434338 C T 0.041023 3.0307e-05
4:133435172 G A 0.026330 -5.2414e-05
4:133440925 T C 0.166283 -7.4194e-06
4:133441732 A G 0.974813 3.3636e-05
4:133461452 C A 0.797394 -1.5694e-04
4:133462079 G A 0.030685 -5.0057e-05
4:133467448 A C 1.680884 -8.5213e-05
4:133487356 T C 1.676304 -1.3540e-04
4:133492248 A G 0.141869 2.3418e-05
4:133493106 C G 0.073162 5.9216e-06
4:133511684 G C 0.037553 -2.6751e-05
4:133515769 T C 0.238209 3.1241e-05
4:133519291 G A 0.794979 -1.3233e-04
4:133524062 G A 0.052727 5.1444e-05
4:133527095 G A 0.030078 3.9223e-05
4:133527965 G A 0.079956 -2.0908e-06
4:133534418 G A 0.980496 -1.4061e-04
4:133540805 A G 1.762654 -3.2879e-04
4:133543130 C T 0.022104 -5.6343e-05
4:133547947 A T 0.130661 -1.9166e-05
4:133563801 T C 0.760074 1.9704e-05
4:133568937 G A 0.023509 -6.1004e-05
4:133583664 G A 0.749350 2.4728e-05
4:133583983 C T 0.091559 -3.3668e-05
4:133585762 T C 0.049439 2.6609e-05
4:133588511 A G 0.117009 -1.2459e-05
4:133625708 T C 0.049475 5.6025e-05
4:133626987 G A 0.255084 2.2024e-04
4:133636530 G A 0.039683 -5.4689e-05
4:133637568 T C 0.733998 1.2964e-05
4:133649012 A G 0.756095 2.3121e-05
4:133653888 A T 0.038011 -4.7789e-05
4:133658229 C T 0.776893 8.1787e-06
4:133663789 T C 0.028449 8.0708e-05
4:133679675 A G 0.639676 -3.7046e-06
4:133686433 T C 0.910544 -1.5731e-04
4:133687884 A G 0.153800 1.2261e-04
4:133690420 G A 0.115221 8.5291e-05
4:133692168 A G 0.020202 -2.2312e-05
4:133714708 C T 0.232746 -1.1092e-05
4:133716536 T C 0.038040 -6.0988e-05
4:133719267 T C 0.022889 5.8441e-05
4:133721232 C T 0.075448 1.0498e-04
4:133723892 A G 0.210458 2.6888e-04
4:133726650 G A 0.067801 -8.7690e-06
4:133730607 C G 1.108609 -1.3798e-05
4:133741295 C A 0.225103 1.0985e-04
4:133741878 C T 1.965053 -5.7915e-06
4:133743612 G A 0.380736 -8.6238e-05
4:133746972 G A 0.075496 3.6639e-05
4:133750701 G T 0.145303 6.5146e-06
4:133753668 T C 0.184372 -4.0751e-06
4:133761557 C T 0.045220 2.3861e-05
4:133764147 A C 0.263101 1.8303e-06
4:133779388 C T 0.094883 6.6868e-05
4:133782958 C T 0.028563 -3.4992e-05
4:133792785 G A 0.121349 6.9891e-05
4:133810730 C T 1.337831 5.7854e-05
4:133818995 T C 0.041078 2.1815e-05
4:133822993 T C 1.350648 5.7761e-05
4:133824142 T C 1.200954 2.0856e-05
4:133840466 C T 0.033464 2.1169e-04
4:133842651 T C 0.076626 6.5073e-05
4:133844765 C T 0.707665 -9.4822e-06
4:133857375 C T 0.050640 -5.6562e-05
4:133872865 A G 0.021461 7.7972e-05
4:133884621 G A 0.072510 -4.0758e-05
4:133887229 T C 0.115124 -8.0568e-06
4:133893116 T C 1.643737 -1.3464e-04
4:133895722 A C 0.907701 -4.5927e-05
4:133902600 A G 0.059099 4.1881e-05
4:133906801 T C 0.702686 -3.4941e-05
4:133915776 C T 0.086009 -2.1359e-04
4:133915831 A G 0.114549 2.4193e-05
4:133921495 A G 0.022545 5.7785e-05
4:133926278 C T 0.054918 -2.7271e-05
4:133935831 G A 0.022464 4.6611e-05
4:133938555 G T 0.888064 8.7510e-05
4:133943290 C T 0.113433 8.6557e-05
4:133945699 G A 0.795268 7.7035e-05
4:133949488 A G 0.188215 7.4201e-06
4:133953728 C T 0.027203 -9.4436e-05
4:133958166 A G 0.085561 -4.9868e-04
4:133958370 A G 0.045486 2.9373e-05
4:133961093 C T 0.057021 5.0814e-06
4:133986995 C G 0.027096 7.0787e-05
4:134002881 T C 0.088830 -5.2332e-05
4:134028373 C T 0.154157 -3.1654e-05
4:134033541 C T 0.056259 -2.9148e-05
4:134050601 T C 0.050192 -3.3428e-05
4:134053110 A G 0.048849 3.6006e-06
4:134055972 C T 0.029484 -4.8736e-05
4:134072264 A G 0.026132 -1.1112e-04
4:134083468 G T 0.058063 -1.6503e-05
4:134083486 C T 0.422305 1.1089e-05
4:134083809 T C 1.814311 1.3583e-05
4:134089370 A G 0.438388 8.4217e-04
4:134092824 G A 0.076048 7.7528e-05
4:134093150 A G 0.888593 1.7735e-04
4:134108202 T C 0.084143 -3.3238e-04
4:134113349 G T 0.024947 -2.3128e-05
4:134119768 A C 1.148970 3.0832e-05
4:134121750 A C 0.187608 -6.6531e-06
4:134124136 T C 1.342112 -3.1113e-05
4:134125210 C T 0.368276 8.6194e-05
4:134129585 A G 0.025382 -4.4451e-05
4:134137202 C A 1.891647 3.5413e-05
4:134147955 C T 0.180548 2.2314e-06
4:134149303 G A 0.140979 7.9536e-05
4:134156510 T C 0.072893 5.1482e-05
4:134159012 A G 0.050153 -1.8328e-05
4:134160456 A G 0.050559 -5.9544e-06
4:134203575 C G 0.767715 -1.9605e-05
4:134208880 A G 0.062400 3.7985e-05
4:134215614 T C 0.338503 6.9077e-07
4:134231438 C A 0.191623 4.1281e-05
4:134241790 T C 0.023749 -2.6926e-05
4:134270651 C T 0.284033 -5.2306e-06
4:134296347 G C 0.071880 2.3042e-05
4:134303859 T C 0.372616 8.6654e-06
4:134314191 C G 0.031253 -2.5047e-04
4:134314631 G A 0.104202 -8.5613e-05
4:134319287 A G 0.020792 -2.4888e-05
4:134319928 A C 0.837917 -5.9598e-05
4:134323033 C T 0.056794 -5.0938e-05
4:134323986 T G 0.042656 -3.0274e-05
4:134327514 A G 0.025882 5.8790e-05
4:134331858 T C 0.112241 9.9731e-05
4:134333128 C A 0.043808 8.5860e-06
4:134337329 C T 0.336955 3.0003e-05
4:134338935 C T 0.485892 -6.6210e-05
4:134343482 C T 0.986894 3.2616e-06
4:134343944 A G 0.069105 4.7584e-05
4:134345272 A C 0.057843 7.6278e-06
4:134346117 T C 0.473656 -3.7666e-05
4:134348525 T G 1.949337 2.7240e-05
4:134352903 G A 0.383210 5.2871e-05
4:134357127 C A 0.869225 -1.1986e-05
4:134359799 G A 0.098161 -1.0611e-04
4:134360329 A G 0.194287 -1.4935e-05
4:134365793 G A 0.115104 8.4126e-05
4:134367749 T C 0.036894 -2.8186e-05
4:134375153 C T 0.040673 8.0930e-05
4:134378356 T G 0.740139 -2.6182e-05
4:134383055 A G 0.109226 -3.9315e-06
4:134384791 C T 0.303728 1.6013e-05
4:134388250 G T 0.739314 1.6691e-05
4:134393453 T C 0.126218 -5.1146e-05
4:134396713 T C 0.050397 -6.0785e-05
4:134404580 C T 0.021253 9.4020e-05
4:134404704 A G 0.082556 3.6044e-05
4:134411058 G A 1.942203 3.5405e-05
4:134415283 G A 0.695591 3.1458e-05
4:134419452 T C 0.817943 7.2356e-06
4:134422027 G A 0.194391 -2.2758e-04
4:134427758 A G 0.103514 6.1994e-05
4:134428359 A C 0.125987 -5.6365e-05
4:134440209 A G 0.023613 9.6941e-05
4:134440620 C T 0.209114 -3.9758e-05
4:134453158 G A 1.117350 -3.4969e-06
4:134462461 A G 0.029936 -5.3800e-05
4:134463476 A G 0.273516 8.8662e-05
4:134477920 A C 0.049537 1.8328e-05
4:134482626 C T 1.005355 9.2315e-06
4:134497836 A C 0.253909 -1.5645e-04
4:134509732 T C 0.258102 -9.9917e-05
4:134513103 A G 0.291387 -7.8821e-05
4:134538893 T C 0.139788 -4.2555e-06
4:134540232 A G 0.102326 3.7741e-05
4:134553242 T C 0.205531 -9.8136e-06
4:134555456 A C 0.739269 3.3292e-05
4:134559993 C T 0.025534 -3.7859e-06
4:134564523 G A 0.160736 1.0719e-05
4:134572826 G T 0.194641 3.0647e-07
4:134579295 C T 0.787244 8.8101e-05
4:134583250 G T 0.045398 -6.2369e-05
4:134590056 A T 0.040296 2.1894e-05
4:134594808 A G 0.070024 -2.3619e-05
4:134603130 A G 0.115146 -3.4631e-05
4:134613075 T G 0.032935 4.6752e-05
4:134614855 T C 0.086541 3.0299e-05
4:134623026 A C 1.441847 -6.9346e-06
4:134623986 A G 0.089213 -2.2045e-05
4:134675106 C T 0.032010 1.0849e-05
4:134675323 A G 0.066463 -2.9226e-05
4:134692140 G A 0.357107 -2.1704e-05
4:134693021 G A 0.514721 3.8434e-05
4:134699468 G A 0.264169 2.8099e-06
4:134710268 A G 0.802068 -3.4454e-05
4:134714897 C T 1.510034 -3.0780e-05
4:134724873 G A 0.038475 -8.0285e-05
4:134746959 G A 1.648965 -2.5660e-05
4:134754032 T C 0.184576 5.0843e-05
4:134768947 T G 0.151437 -1.1398e-04
4:134782917 C T 0.973989 -6.6906e-05
4:134786366 C T 0.071215 -3.0004e-05
4:134814553 C T 1.429666 -7.0688e-05
4:134830405 A C 0.038339 3.8041e-05
4:134836983 T G 0.979574 -1.0408e-04
4:134839935 G T 0.040640 -1.9928e-05
4:134840733 T C 0.044321 -6.1778e-05
4:134845408 T C 0.074484 -1.2021e-04
4:134855595 G A 0.454509 1.5295e-05
4:134861473 T G 0.027634 4.7663e-05
4:134861495 A G 0.037105 1.0594e-05
4:134870144 G A 0.047320 -9.2808e-05
4:134877772 G A 0.173093 2.1984e-05
4:134890973 A G 0.027044 6.0802e-05
4:134919721 T C 0.246372 6.9438e-05
4:134924242 A C 0.030351 3.7243e-05
4:134930128 C T 0.391029 -9.2269e-05
4:134931869 G A 0.037076 9.3785e-05
4:134941693 A G 0.030166 4.7699e-05
4:134977288 G A 1.970902 -5.2370e-05
4:134997723 C T 0.836294 -6.2088e-05
4:135041238 C T 0.049699 3.4259e-05
4:135057038 T C 0.228920 -1.6853e-05
4:135066651 C T 1.144098 -8.0361e-06
4:135102995 G A 0.087259 -5.7127e-05
4:135105193 C T 0.037203 -3.3601e-05
4:135121601 T C 0.594255 2.6995e-05
4:135121721 C T 0.035161 3.5688e-05
4:135128917 T C 0.550366 -3.6814e-05
4:135144722 A G 0.198585 7.6562e-05
4:135158113 C T 0.201003 -3.5572e-05
4:135158428 C A 0.395248 -2.9536e-05
4:135173330 G T 0.045973 1.6449e-05
4:135178114 C T 0.082747 -7.5796e-05
4:135197389 T G 0.052974 -1.0257e-04
4:135197959 G A 0.020562 2.9630e-04
4:135198018 A C 0.036979 -5.8994e-05
4:135209465 A T 0.051728 1.1898e-05
4:135243769 T G 0.030072 3.6068e-05
4:135244773 C T 1.921735 -1.3122e-04
4:135248519 T G 0.021893 -6.9874e-06
4:135252257 A C 0.036242 -4.6905e-05
4:135252930 C T 0.817030 2.3746e-05
4:135276735 C T 0.244184 -2.1391e-05
4:135282565 C A 0.039491 8.0003e-05
4:135287186 C T 0.445333 -5.9088e-05
4:135299061 T C 0.029634 -1.9965e-05
4:135301152 A G 0.817112 2.3440e-05
4:135314680 C T 0.221912 -3.2484e-05
4:135316536 A G 0.087457 -1.0137e-05
4:135340430 A C 0.066518 -1.2576e-04
4:135340523 G A 1.160184 -1.8830e-05
4:135345377 T C 0.381025 -8.8506e-05
4:135349510 T C 0.410188 -3.3490e-05
4:135408082 C T 0.025278 1.6479e-05
4:135423763 T C 0.416508 -3.9308e-05
4:135425481 G A 0.050488 -3.1007e-05
4:135430486 C T 0.602181 1.2837e-04
4:135430794 T C 0.037281 2.3887e-04
4:135437770 C T 1.650832 3.8709e-05
4:135438734 A G 0.074114 4.1621e-05
4:135467597 A C 0.043698 1.0660e-04
4:135472787 T G 0.376157 1.9996e-05
4:135475062 C T 0.038534 -8.8057e-06
4:135478536 A G 1.340525 -1.1389e-05
4:135481566 A G 1.515279 -4.4950e-05
4:135500619 G A 0.514448 1.9400e-05
4:135507032 T C 0.034794 4.1013e-05
4:135517002 C T 0.078281 -3.3379e-05
4:135519901 T G 0.174440 -5.5925e-05
4:135521499 G C 0.100229 4.3085e-05
4:135522740 T C 0.031422 -6.6068e-05
4:135523320 C T 0.082260 1.6341e-04
4:135547825 C T 1.384563 1.6066e-05
4:135560722 C T 0.121054 -7.7513e-05
4:135572578 T C 1.501696 -1.2219e-05
4:135590344 A G 0.572525 -1.8674e-05
4:135593230 A G 0.394599 2.3287e-05
4:135593330 T G 0.084065 -5.1654e-05
4:135596084 A G 0.294688 -3.2178e-05
4:135604953 G A 1.557721 -4.3030e-05
4:135608367 C T 0.021393 -8.1152e-05
4:135624268 G T 0.039374 1.3667e-04
4:135658432 T G 0.036122 -2.0429e-05
4:135670006 C A 0.212168 -6.4880e-05
4:135680511 T G 0.038375 2.0304e-04
4:135687493 C T 0.572418 -1.8324e-04
4:135688096 T C 0.031864 7.3581e-05
4:135692605 A G 0.323514 3.5231e-05
4:135702992 C T 0.064947 1.8892e-05
4:135719581 A G 0.050880 7.9733e-05
4:135720595 T A 0.038582 9.1745e-05
4:135741565 C T 0.720732 -4.6859e-05
4:135742032 C G 0.294967 -1.7401e-04
4:135743398 T C 0.417608 1.0453e-04
4:135758294 G C 0.056434 -1.4504e-04
4:135758604 A G 0.082650 6.7779e-06
4:135773459 T C 0.874487 6.8954e-06
4:135775238 C T 0.702952 4.5973e-06
4:135776832 G A 0.979500 1.8738e-05
4:135779488 T G 0.103634 -6.6823e-05
4:135780372 G T 0.455395 2.1185e-05
4:135791900 T C 0.050533 -1.0096e-05
4:135793083 C T 1.143440 -5.2130e-06
4:135794281 C G 0.411522 -2.8261e-05
4:135795913 G A 0.099602 1.0415e-04
4:135796837 A G 0.288723 2.7502e-05
4:135797355 C A 0.336273 -3.5803e-05
4:135803182 C T 0.023201 1.4747e-04
4:135806434 T G 1.241685 -3.6400e-05
4:135806672 A G 0.522329 3.0508e-05
4:135807505 A G 0.089469 -2.9292e-05
4:135810888 A G 0.305425 3.6283e-05
4:135811698 A G 0.066914 2.1174e-05
4:135814124 C T 0.037959 -9.1965e-06
4:135826161 G A 0.196147 -1.2344e-05
4:135854873 G C 0.112589 -2.2204e-06
4:135863382 A G 0.028507 3.3657e-05
4:135863759 A G 0.128353 3.5865e-06
4:135867629 C T 0.071952 7.9722e-05
4:135871608 T C 0.048962 -3.1746e-05
4:135880970 C T 0.117227 -2.2167e-05
4:135881215 G T 0.086311 3.6295e-06
4:135884447 G A 1.952748 8.2033e-06
4:135887709 A C 0.518944 3.2754e-06
4:135888141 G A 1.232633 -1.9178e-05
4:135889460 A G 1.380360 -8.6028e-06
4:135896926 C T 0.054100 6.6817e-05
4:135901087 T G 1.330330 -1.8127e-05
4:135906079 A C 0.112504 -4.7670e-06
4:135913136 G A 0.086811 3.2380e-06
4:135914282 G T 1.616151 -1.5468e-05
4:135918035 G A 0.072422 3.1620e-05
4:135919857 A G 0.333988 -3.3928e-05
4:135920468 T C 0.061491 5.0885e-05
4:135923886 G C 1.926717 -2.8977e-05
4:135935061 G A 0.085220 3.7004e-05
4:135939261 A G 0.648560 3.9947e-05
4:135942494 A G 0.043863 6.8661e-06
4:135945570 T C 1.032438 -1.4334e-05
4:135946005 T C 0.918564 -6.5547e-06
4:135946138 C T 0.109791 -7.8039e-06
4:135949225 C T 1.047518 -8.1663e-07
4:135954321 C T 0.860842 -1.7134e-06
4:135964069 G A 0.121797 2.6828e-04
4:135964296 A G 0.397004 -1.5516e-04
4:135966954 C T 1.894192 -1.4814e-05
4:135978655 C T 0.028576 -2.3256e-05
4:135983760 G A 0.020335 -2.0697e-05
4:135985293 A G 0.050799 5.7911e-05
4:135987796 A G 0.020799 1.2157e-04
4:135992087 G T 0.211613 4.8117e-05
4:135994138 A G 1.410941 1.7187e-05
4:136010533 T C 0.189698 1.4909e-04
4:136012580 C T 0.277911 -2.4779e-05
4:136015168 T C 0.616420 -1.7132e-05
4:136024602 A G 0.067807 -6.3387e-05
4:136025960 G A 0.342099 4.4409e-06
4:136034133 C T 0.136114 7.6371e-05
4:136036235 G A 0.100583 -3.6297e-05
4:136037410 G A 0.766601 -2.6654e-05
4:136059761 G A 0.041270 2.3197e-04
4:136061013 T G 0.087230 2.1026e-05
4:136064060 T C 0.082121 4.7275e-05
4:136066929 T C 0.143673 4.7962e-05
4:136068210 A G 0.684289 -1.3558e-05
4:136079691 T C 0.526510 1.8329e-05
4:136082472 T C 0.066132 2.3927e-05
4:136085497 T G 1.386391 2.0872e-05
4:136094675 G T 1.463308 -2.7575e-05
4:136095336 G C 0.040900 1.6996e-04
4:136114512 T C 0.020734 1.7410e-05
4:136127796 C T 1.041351 1.2369e-05
4:136133909 T C 0.026278 9.7401e-05
4:136150035 T C 0.803749 -6.0301e-06
4:136158312 A G 0.037047 -6.2944e-05
4:136158626 T C 0.158828 -1.1941e-05
4:136160151 A G 0.081199 1.1215e-05
4:136164162 G A 0.601736 6.7394e-05
4:136171502 G A 0.064509 1.7356e-05
4:136216299 T C 0.094584 -6.0449e-06
4:136217641 G A 0.062354 -4.6601e-05
4:136217944 C T 0.185566 8.4691e-05
4:136233454 C T 0.093497 -2.3057e-05
4:136250132 T G 1.634811 -1.4153e-05
4:136256231 A G 0.078920 -3.8061e-05
4:136265810 T C 0.053542 1.1465e-05
4:136287870 A C 0.040909 3.2152e-05
4:136300652 T C 0.167270 -3.4799e-05
4:136309490 C G 0.135371 2.2921e-05
4:136316462 C T 0.072900 4.7111e-05
4:136320103 A G 0.332897 2.8477e-06
4:136325614 G A 1.977961 2.2243e-05
4:136339713 A G 0.426859 -4.2984e-05
4:136345002 C T 0.074237 1.3383e-04
4:136376226 C T 0.813116 -3.9128e-06
4:136382230 A G 0.037641 3.3496e-05
4:136385036 T C 0.163842 1.0528e-05
4:136403232 A G 0.093724 -2.5557e-05
4:136403342 A G 0.043415 3.3932e-06
4:136405370 G A 0.251039 -1.3099e-05
4:136410805 T C 0.100281 -8.3925e-06
4:136422205 T C 1.598744 -4.8411e-05
4:136435840 T C 0.328194 5.5406e-05
4:136441789 T C 0.052523 8.4524e-06
4:136455217 T C 1.726724 3.8706e-05
4:136476980 C G 0.118772 -9.8499e-06
4:136478076 A G 0.052149 1.3489e-04
4:136480657 A G 0.180211 -4.2943e-06
4:136496442 A G 0.092030 -2.0526e-05
4:136499923 A G 0.343057 -8.3830e-05
4:136510759 T G 0.158630 -9.2574e-06
4:136512521 C T 0.064909 2.9220e-05
4:136515340 T C 0.583495 3.0328e-05
4:136518492 G A 0.403746 1.9461e-05
4:136519651 T C 0.316610 1.0479e-05
4:136533244 A C 0.097152 5.4253e-05
4:136538658 A G 0.029475 1.4388e-05
4:136540117 A G 0.242020 4.9886e-05
4:136560060 C T 0.631360 2.6434e-05
4:136560639 G T 0.366293 -7.2334e-05
4:136561037 G A 0.038258 1.1024e-05
4:136561977 A G 0.561596 -2.1491e-06
4:136566098 A G 0.634220 1.3678e-05
4:136567566 G A 0.189120 -4.2830e-06
4:136572982 T C 0.046706 -6.4486e-05
4:136573821 A G 0.026813 -2.4249e-05
4:136591171 G A 0.042282 -4.2459e-05
4:136597230 A C 0.725208 1.2972e-04
4:136603786 C T 0.103523 -6.1924e-05
4:136606141 C T 0.051169 -2.3582e-05
4:136611143 C G 0.251575 -4.9535e-05
4:136631324 C T 0.024262 -4.2939e-05
4:136632002 A G 0.514397 6.9221e-05
4:136647028 C T 0.790646 3.3937e-05
4:136647711 G A 1.604206 1.2244e-04
4:136648503 C T 1.929970 6.6362e-05
4:136659584 T C 0.225447 6.9841e-05
4:136662300 T C 0.052205 -1.1898e-05
4:136664481 C A 0.046729 2.8459e-05
4:136681841 C A 1.837089 -2.6790e-05
4:136682829 C T 0.287525 -6.9232e-05
4:136684801 C A 0.055415 -5.1460e-05
4:136692955 C A 0.032062 5.0737e-05
4:136693232 G A 0.057073 9.1739e-05
4:136706840 G A 0.025223 -9.4476e-08
4:136710624 C A 0.150035 1.4478e-05
4:136712524 C A 0.492202 3.6053e-05
4:136719920 A G 0.097944 -2.0162e-05
4:136729730 G A 0.357234 -1.4921e-05
4:136729816 T C 0.030896 -4.7029e-05
4:136740664 A G 0.046719 3.8767e-05
4:136745402 C T 0.051864 1.7581e-05
4:136748791 A G 0.071864 1.7643e-05
4:136750306 G A 0.040192 -2.6425e-05
4:136753638 A G 1.649936 -3.8676e-05
4:136757900 A G 0.032996 -2.4162e-06
4:136763493 G A 1.668034 -6.7532e-05
4:136765914 C T 0.225765 8.0408e-05
4:136766561 C T 1.528999 -1.4854e-05
4:136768203 T C 1.512400 -9.8878e-06
4:136769061 C A 0.060481 -1.0058e-04
4:136774604 G A 1.710849 -8.0670e-05
4:136774781 C T 0.199636 -6.4199e-05
4:136783619 C T 1.481089 -9.7008e-06
4:136797440 C A 1.486366 -8.0790e-06
4:136806348 A G 1.945793 1.0115e-05
4:136806947 C T 0.714692 -1.6155e-05
4:136807351 G A 0.034921 -1.6446e-05
4:136809844 T C 0.060517 -7.2034e-05
4:136813695 A G 1.482432 -1.0160e-05
4:136819746 A G 0.034772 -1.6565e-05
4:136821068 C T 0.033499 -4.2775e-05
4:136834874 A G 0.029163 -4.5470e-05
4:136840131 G A 0.044863 5.0511e-06
4:136842254 C T 1.143420 -4.7341e-06
4:136863430 T C 0.053347 -1.3366e-04
4:136882276 T G 0.226615 8.8405e-06
4:136889038 T C 0.050530 -1.3159e-04
4:136894031 T G 0.068346 3.4506e-05
4:136895241 C A 0.026700 -1.7330e-05
4:136899134 T C 0.038381 2.8293e-05
4:136904847 T C 0.039614 2.0174e-05
4:136918258 G T 0.050978 -1.4053e-04
4:136919049 T C 0.906331 8.4229e-07
4:136930457 T C 0.033710 1.3194e-05
4:136934135 A G 0.047618 -4.6341e-05
4:136934491 C T 0.224333 2.3316e-05
4:136940263 G A 0.139756 -7.0102e-05
4:136947646 C T 0.043045 1.6899e-05
4:136952267 G A 0.845509 2.1050e-05
4:136985318 C T 0.070004 -2.0381e-05
4:136989271 G C 0.039835 -1.2092e-05
4:137003314 T C 0.823937 5.1976e-05
4:137006907 C T 0.077135 7.0345e-06
4:137010737 A G 0.031146 1.8593e-05
4:137011492 G A 0.879303 5.8274e-05
4:137012656 A G 0.603963 9.2247e-05
4:137039669 G A 0.026946 9.4571e-05
4:137046211 G A 0.162460 -1.7544e-05
4:137048131 C T 0.055476 1.4926e-05
4:137055782 A G 1.955501 8.8289e-05
4:137058445 A G 0.075840 6.1174e-05
4:137076233 C T 0.263493 3.3163e-05
4:137077950 A G 0.051987 -1.0706e-04
4:137081024 T C 0.038758 -3.7964e-05
4:137088592 C T 1.786994 -1.9446e-05
4:137092926 A C 0.608348 9.3398e-05
4:137106966 T C 0.735685 -7.0149e-06
4:137116853 A G 0.047034 -6.1009e-05
4:137129774 G A 1.020017 1.1175e-06
4:137131018 A G 0.077950 3.5452e-05
4:137144113 G A 1.896811 -9.4261e-06
4:137150359 C T 0.115922 6.8399e-06
4:137166169 T C 1.744352 6.7746e-06
4:137178835 A G 0.038735 -2.4305e-05
4:137186742 A G 1.870326 -2.2805e-05
4:137199170 C G 0.095243 5.0161e-05
4:137201813 C T 0.072926 3.7050e-05
4:137213987 T G 0.210270 1.7573e-05
4:137225787 T C 0.071296 -2.0103e-05
4:137229108 G A 0.400743 -4.3472e-05
4:137232768 G A 0.036002 -1.1166e-05
4:137238024 C T 0.035470 -6.0474e-06
4:137238605 T C 0.216547 2.2711e-05
4:137240526 G A 1.881196 -8.8790e-05
4:137247266 C T 1.627258 -5.3601e-05
4:137253006 G A 0.022801 -2.0649e-05
4:137256952 T G 0.262497 6.3799e-06
4:137262068 T C 0.070877 6.1024e-05
4:137289020 T G 0.534890 3.5805e-05
4:137299604 G A 0.157662 1.2182e-05
4:137305536 T C 0.421230 -6.0338e-05
4:137324597 T C 0.380655 -8.7640e-09
4:137325989 C G 0.110161 1.3695e-05
4:137334129 C T 0.040582 -1.6941e-05
4:137334484 T C 0.097827 3.9069e-05
4:137336634 G A 0.303527 1.1365e-05
4:137339420 A G 0.613622 2.1480e-05
4:137341248 G A 0.396975 2.6034e-05
4:137350930 A G 0.068979 6.7109e-05
4:137352804 A G 0.057356 -1.1571e-05
4:137361738 T C 0.585167 -5.3657e-05
4:137371336 T C 0.032445 -9.7503e-06
4:137373857 T C 0.654305 2.9624e-06
4:137375882 T C 0.275094 3.0999e-05
4:137393567 T C 0.100979 1.3290e-05
4:137397892 A G 1.958850 2.2414e-05
4:137400046 G T 0.284182 4.0163e-05
4:137401308 T C 0.587254 -1.5603e-05
4:137403844 T C 0.758237 9.2947e-06
4:137405847 A G 1.831205 5.0345e-05
4:137414375 T C 1.107285 -5.4556e-05
4:137420384 G T 0.405151 4.9990e-05
4:137421585 C T 0.037063 -4.0817e-05
4:137433667 T C 0.026151 4.1853e-05
4:137436396 A G 0.035457 1.0394e-05
4:137437566 C A 0.041659 -5.2834e-05
4:137458388 A G 0.189276 -6.8300e-06
4:137459015 T C 0.045272 -2.3166e-05
4:137471497 T C 0.039277 -8.6426e-05
4:137477486 A G 0.230997 -9.8913e-06
4:137504870 A G 0.113306 -3.2209e-05
4:137506733 C A 0.730508 4.1860e-05
4:137508238 A G 0.121897 -2.1684e-05
4:137529953 A C 0.159272 -8.7795e-05
4:137531791 G A 0.420176 -1.9905e-06
4:137531889 G T 1.415417 -3.9805e-06
4:137533820 A C 0.830416 5.2396e-05
4:137535800 T C 0.534747 7.0676e-06
4:137535918 A G 1.166718 1.2686e-05
4:137538210 T C 0.216151 -3.4524e-05
4:137538943 T C 0.081900 1.2011e-05
4:137546229 C T 0.033762 1.1785e-05
4:137547232 C T 0.253156 -1.7205e-05
4:137547450 A G 0.243207 6.2754e-07
4:137556237 A C 0.030955 -8.2277e-05
4:137559222 T C 0.160451 -4.3235e-05
4:137559518 C T 0.887194 1.7053e-05
4:137563155 A G 0.027336 1.0233e-05
4:137565375 T G 0.039780 -9.2389e-06
4:137581282 A G 0.740268 -1.4920e-05
4:137585624 A C 1.289878 -3.8858e-05
4:137594521 C A 0.029884 -5.3367e-05
4:137596702 C T 0.550765 -3.4562e-06
4:137599058 T C 0.411548 -1.8327e-05
4:137599178 G T 0.090073 3.0065e-05
4:137603016 G A 1.463211 -2.0952e-05
4:137603467 T C 0.225239 -4.3457e-06
4:137604289 T C 0.052808 -3.3615e-05
4:137610593 T C 0.103426 -3.2605e-05
4:137611321 G T 0.308032 -1.8490e-05
4:137612016 A G 0.083244 -1.2895e-04
4:137629688 T C 0.049410 5.4316e-05
4:137630215 C T 1.481115 -3.5837e-05
4:137634564 A G 0.054610 1.2793e-05
4:137635833 G A 0.113325 -9.8195e-06
4:137638595 G T 0.357744 5.9999e-06
4:137651455 T C 0.021383 -1.6364e-05
4:137653301 T C 1.773690 1.7010e-05
4:137654857 T C 0.189714 -1.0483e-04
4:137656888 A G 0.213668 3.1255e-04
4:137657271 T C 0.387929 -5.7853e-06
4:137657371 C T 0.081569 2.0525e-05
4:137660383 A T 1.165423 -3.3408e-05
4:137670202 C T 0.058424 3.5968e-05
4:137674934 C T 1.842458 -3.5086e-05
4:137691499 G A 0.302462 -4.5864e-05
4:137692343 T C 0.274422 -1.9294e-04
4:137696623 C T 1.841526 -3.9281e-05
4:137706263 C T 0.301089 1.0518e-05
4:137718360 C T 0.156565 -1.1639e-05
4:137724884 T C 0.403499 -1.4682e-06
4:137725070 A G 0.056927 1.4171e-05
4:137726074 T C 1.881082 -3.0452e-05
4:137736768 C T 1.186877 -3.2760e-06
4:137740547 T C 0.041572 -3.5857e-06
4:137753275 C T 0.068472 -1.6610e-04
4:137757692 T C 0.596822 3.0077e-06
4:137761486 C T 1.787264 1.7282e-04
4:137771887 T C 0.157331 -1.0191e-05
4:137773358 A G 0.046067 6.2312e-05
4:137773965 C T 0.029491 2.2382e-05
4:137775757 C T 0.904416 5.1697e-06
4:137782985 C T 0.252954 -1.8447e-05
4:137791590 C T 0.108327 9.4827e-06
4:137807433 A C 0.299229 -5.2133e-06
4:137808958 G A 0.099252 -5.9235e-05
4:137812835 G A 0.154115 2.1836e-05
4:137817015 G A 0.506393 1.9152e-05
4:137820817 A G 0.045476 1.1146e-04
4:137824200 C T 0.136649 1.3290e-04
4:137824525 T G 0.034343 -1.3544e-05
4:137832987 C T 0.035324 -2.7673e-05
4:137833802 C T 0.556156 -1.1901e-05
4:137836504 C T 0.113202 -3.1268e-05
4:137844543 C T 1.202499 -1.1962e-05
4:137866168 G T 0.028605 2.2620e-05
4:137868329 C T 0.099333 -3.1398e-05
4:137872612 T C 0.080709 -8.5930e-05
4:137875024 C A 0.036956 3.9581e-05
4:137878063 G A 0.494552 -9.9042e-06
4:137885300 A G 0.323180 7.5991e-06
4:137885558 A G 0.038868 2.8587e-05
4:137888092 A C 0.027732 -2.5907e-05
4:137889087 T C 0.041640 9.5336e-06
4:137890058 A C 0.040595 1.6777e-05
4:137890307 G T 0.522563 1.5230e-06
4:137893347 T C 0.096636 -2.6193e-05
4:137899522 G A 0.117022 -5.9493e-06
4:137900265 A G 0.152184 -3.9647e-05
4:137911122 C T 0.020422 8.1273e-06
4:137912610 C T 0.597429 1.8642e-05
4:137914569 G T 0.114393 -1.3623e-05
4:137919617 C T 0.155588 2.0733e-04
4:137919629 G T 0.241062 -6.1614e-05
4:137926326 T C 0.043000 1.8380e-05
4:137927946 A G 0.064522 2.4999e-04
4:137934637 G T 0.055781 -1.5245e-05
4:137943535 G C 0.052789 -3.6340e-05
4:137959508 C T 1.140599 -2.1431e-05
4:137960687 A C 0.042370 4.5453e-05
4:137969320 G C 0.513127 -5.8702e-05
4:137969364 C T 0.229809 2.7502e-05
4:137970493 G A 0.031909 -1.8692e-05
4:137983011 T C 1.957393 3.8014e-05
4:137985544 G A 0.807679 7.6328e-06
4:137985807 T C 0.194219 -9.0291e-05
4:137986727 C T 0.312728 -2.5338e-05
4:138002168 T C 0.139658 8.7550e-05
4:138002681 T G 1.434171 1.3123e-04
4:138004759 G A 0.824947 3.0587e-05
4:138016196 C T 0.225051 -3.0041e-05
4:138029118 C T 0.025047 3.3679e-05
4:138029843 C T 0.210695 -1.6172e-05
4:138032798 C T 0.042763 7.9850e-05
4:138044521 C T 0.084208 -3.0944e-05
4:138044886 G T 0.322118 2.2428e-05
4:138045333 C G 0.048086 -1.8631e-04
4:138050360 C T 0.077460 9.2869e-06
4:138052648 C T 0.065525 -2.9856e-05
4:138058888 C T 0.055188 -3.6093e-05
4:138063077 C T 0.026953 2.8998e-05
4:138072740 G A 0.095389 9.5457e-06
4:138073443 A G 0.072984 -3.3837e-05
4:138088110 A C 0.147523 2.8545e-06
4:138103080 A G 0.164190 1.3362e-05
4:138109635 G A 0.035122 -1.5031e-05
4:138119828 G A 0.113173 6.0084e-06
4:138130022 G T 0.049332 1.8486e-05
4:138134403 A G 0.147935 -3.8287e-05
4:138134581 G A 0.348370 -4.1533e-06
4:138144790 G A 0.087557 1.2785e-04
4:138151483 G A 0.021146 3.5745e-05
4:138154281 A G 0.050682 9.9003e-05
4:138154564 A G 0.923095 -3.3289e-06
4:138155364 A G 0.024885 -5.0780e-05
4:138157047 G A 1.779188 1.7951e-04
4:138160651 G C 0.042691 -1.6318e-04
4:138160679 C T 0.104056 4.4318e-05
4:138161751 C T 0.088145 1.1294e-04
4:138163999 G A 0.882160 6.0642e-06
4:138170470 T G 1.480803 -1.5507e-05
4:138174029 C T 0.487109 5.8513e-05
4:138181886 A C 0.060728 8.0421e-05
4:138196065 T C 0.163771 1.3235e-04
4:138207502 C T 0.060997 6.6618e-05
4:138207793 T C 0.069696 -7.2837e-06
4:138215501 C T 0.821013 1.0076e-04
4:138217158 G T 0.022441 2.2568e-05
4:138224531 C T 0.362911 8.6882e-06
4:138226832 A T 0.104938 4.7850e-05
4:138227609 T C 0.819017 1.4105e-04
4:138227898 G T 0.591970 4.4251e-05
4:138232479 G T 0.076132 3.5437e-05
4:138233246 T C 0.153024 1.3642e-04
4:138235082 C T 1.229189 -4.1932e-05
4:138235156 T G 1.374027 -2.3634e-05
4:138249492 T C 1.100034 6.4114e-06
4:138257423 G A 0.629410 -2.1801e-05
4:138261103 G A 0.059936 7.2866e-05
4:138262027 A G 0.075097 2.8780e-05
4:138262884 A G 0.040075 -7.2570e-05
4:138279845 G A 0.287593 -2.5540e-06
4:138282697 T G 1.777270 -2.8777e-05
4:138288890 G A 0.912235 -1.9848e-05
4:138298492 A G 0.056025 -5.0899e-05
4:138304065 C T 0.048832 2.4110e-06
4:138313645 G A 0.153521 1.2210e-04
4:138317683 T A 0.089044 2.1219e-05
4:138318770 G C 0.136354 -1.8884e-05
4:138334403 C T 1.777562 -3.1242e-05
4:138341832 G A 0.145426 -8.8901e-05
4:138343231 G A 0.206524 1.3480e-05
4:138350362 G A 0.086009 1.3735e-05
4:138352121 G A 0.071819 -6.9810e-05
4:138356613 T C 0.047911 -2.6301e-06
4:138359514 A G 0.455213 -1.2565e-04
4:138359842 C T 0.986715 -4.8683e-04
4:138360966 G A 0.074198 -3.4602e-05
4:138367300 C A 0.058768 -8.5261e-05
4:138369007 G A 0.296045 1.3992e-04
4:138369854 G A 0.468300 2.8928e-05
4:138371982 T G 1.665405 -8.0926e-05
4:138374937 C T 0.214012 1.2518e-04
4:138374966 A G 1.146082 -9.5578e-04
4:138375491 C T 0.032925 1.1894e-05
4:138379682 C G 1.084175 -3.7044e-04
4:138380307 C T 1.636310 -4.5348e-05
4:138381735 G A 1.971129 -6.9393e-05
4:138383474 T C 0.420049 3.2656e-06
4:138395678 A C 0.149753 -7.7728e-07
4:138395782 A C 1.111511 -2.7992e-05
4:138395823 G T 0.023022 -4.1193e-05
4:138399271 A G 0.061105 -7.9728e-05
4:138405045 C T 0.860673 4.9011e-05
4:138411388 C T 0.148448 3.0905e-05
4:138425423 A G 0.042503 6.0486e-05
4:138426504 A G 0.067463 -4.1861e-05
4:138426599 C T 0.047836 -3.1795e-05
4:138433162 G A 0.407670 2.0902e-04
4:138434454 T C 0.184910 1.6333e-04
4:138442527 C T 0.020007 1.5931e-04
4:138448145 C T 0.024217 -2.4269e-05
4:138449683 G A 0.830371 3.1402e-03
4:138454596 A G 0.035268 3.0056e-05
4:138455637 A G 0.423168 -3.6216e-06
4:138458803 A G 0.186219 6.6762e-06
4:138459997 C A 0.392437 -2.4208e-05
4:138461625 G A 0.069972 8.9283e-07
4:138462599 C T 0.041189 -8.7551e-05
4:138466664 A G 0.036645 -4.3996e-06
4:138473590 T C 0.222509 3.2485e-04
4:138480926 C G 0.107905 -4.4651e-05
4:138480968 A G 0.033383 -1.5132e-05
4:138482622 G A 0.229673 3.7417e-04
4:138484821 G A 0.051637 -2.4095e-05
4:138496793 A G 1.722112 -1.5981e-05
4:138503635 A G 0.020513 3.2836e-05
4:138506831 T C 0.634152 -2.4816e-06
4:138512931 A G 0.357299 2.1904e-05
4:138514301 C T 0.508017 -6.5666e-05
4:138519483 C T 0.113309 5.3791e-05
4:138525431 G A 0.076106 4.3872e-05
4:138533901 C T 0.125893 7.2327e-05
4:138538880 A G 0.058407 -2.1284e-06
4:138540874 T C 1.245879 -9.4185e-05
4:138545488 C T 0.410857 8.6737e-06
4:138553215 C T 0.687071 3.8872e-05
4:138555448 A C 0.090797 -7.3991e-05
4:138556350 A G 1.940427 3.7011e-05
4:138558531 C A 0.046359 4.6657e-05
4:138560414 C T 0.030341 3.3636e-05
4:138563861 A G 0.169853 -5.4232e-05
4:138565294 G A 0.135241 -2.9738e-05
4:138568755 A G 0.034522 7.7462e-05
4:138570121 G A 0.022568 -1.0375e-04
4:138574266 G A 0.334858 2.9859e-05
4:138576139 C T 0.044149 6.8248e-05
4:138578169 G A 0.074497 -2.2144e-06
4:138580743 T C 0.477616 1.8000e-04
4:138582711 A G 0.400990 9.5476e-06
4:138590763 C G 0.022831 5.1357e-05
4:138597155 A C 0.530074 -2.4768e-04
4:138602909 C G 0.083085 -3.1092e-05
4:138603729 A C 0.082922 4.5214e-05
4:138612548 C T 0.182145 -8.6768e-05
4:138616852 T C 0.056736 -4.0880e-05
4:138618865 G C 0.432841 2.0508e-05
4:138622977 A G 0.081300 -4.8774e-05
4:138640854 A C 1.601107 -5.2107e-05
4:138642304 T C 0.074574 3.3320e-05
4:138653615 C G 0.057602 -1.4173e-04
4:138659625 G C 0.032477 5.6823e-05
4:138660040 A G 0.638462 -6.1161e-05
4:138666996 T C 0.065175 9.6884e-06
4:138672499 T C 0.240569 -5.2556e-06
4:138685711 A C 0.036041 1.6916e-05
4:138687621 A G 0.431526 3.2440e-05
4:138690540 T C 0.173612 6.1555e-05
4:138692250 A G 1.753800 -1.1082e-05
4:138696949 G A 0.066307 4.5491e-05
4:138697061 C T 0.440890 4.9097e-05
4:138698380 T C 0.484166 -1.4606e-05
4:138723926 A G 0.157649 3.4777e-05
4:138726604 A G 0.475710 -1.0851e-05
4:138729167 G A 1.769558 -1.5061e-05
4:138732871 G A 0.378052 2.1911e-05
4:138733223 T C 0.077544 2.0731e-05
4:138737711 T C 1.639368 1.3075e-07
4:138762038 T G 0.056382 5.7296e-06
4:138763811 C T 0.475275 2.3566e-06
4:138771020 T C 0.979756 9.4720e-06
4:138773727 T C 0.034350 -1.3729e-04
4:138781149 G T 1.837258 9.9234e-06
4:138782592 T C 0.804908 -1.1247e-05
4:138812255 C A 0.140866 9.7318e-06
4:138814962 T C 0.123715 -4.6203e-07
4:138823703 C T 0.478200 1.5624e-05
4:138840995 C T 0.432474 -5.3683e-05
4:138882967 G A 1.786251 4.8144e-05
4:138883185 C A 0.378367 4.4909e-05
4:138884804 T G 0.056431 -2.3247e-05
4:138890614 C A 0.115792 6.4108e-05
4:138897768 A G 0.118103 -2.4793e-06
4:138916411 A C 0.084146 -4.0833e-05
4:138917308 G A 0.674357 4.7967e-05
4:138922215 G A 0.084549 3.1172e-05
4:138922308 A C 0.968072 -5.6300e-05
4:138929628 G A 0.041081 -6.9634e-06
4:138941981 T G 0.046252 -1.6833e-04
4:138943249 C T 1.679871 -3.5321e-05
4:138951929 A C 0.090427 -9.0004e-06
4:138963731 G A 0.052137 -5.3458e-06
4:138965242 C T 1.824892 9.7978e-05
4:138967531 A G 0.063403 -2.7783e-05
4:138976629 C T 0.840815 6.6293e-05
4:138992190 G A 0.045450 -6.2505e-05
4:138992362 C T 0.060962 3.5878e-05
4:139008910 A G 0.060877 3.6491e-05
4:139022958 G A 0.051192 1.7811e-05
4:139049183 A G 0.041867 -1.1717e-04
4:139078583 T C 1.112410 3.3449e-05
4:139079210 C A 0.073951 7.2613e-05
4:139085972 T C 0.037226 -1.6301e-05
4:139086857 A G 0.191915 -2.4873e-05
4:139090804 G A 0.347477 -4.0264e-05
4:139092719 G A 0.648173 -5.7110e-07
4:139098951 A C 0.059670 -6.6492e-05
4:139112254 G A 0.797621 8.1186e-05
4:139113531 C T 0.215203 -2.4596e-04
4:139116788 C T 0.183567 -2.5186e-06
4:139125528 C T 0.078255 -7.7708e-06
4:139128890 T C 0.386128 -1.5130e-04
4:139132452 T C 0.111826 -1.0721e-04
4:139143066 T C 0.955261 4.8958e-05
4:139143447 T G 0.801500 -8.1626e-06
4:139155199 G A 1.969503 -6.6220e-06
4:139161100 A G 0.024389 4.8779e-06
4:139166556 A G 0.959902 4.1648e-05
4:139183682 A G 0.329908 5.1913e-05
4:139185003 G A 0.203856 6.8489e-06
4:139185461 A G 0.269703 3.6629e-05
4:139189090 G T 0.040994 8.6953e-06
4:139189620 C A 0.118551 -1.5787e-05
4:139191774 G T 0.028835 4.1930e-05
4:139194027 C T 0.201071 -3.8523e-05
4:139204263 T C 0.636946 -2.0439e-05
4:139206509 C T 0.943332 1.0044e-05
4:139213645 G A 0.108600 4.3004e-05
4:139215171 G A 0.034213 4.6685e-05
4:139219246 C T 1.652081 1.8567e-05
4:139223385 A G 0.100531 -1.9814e-05
4:139225507 A G 0.022896 3.5553e-05
4:139230266 A G 0.462422 1.4153e-05
4:139232271 A G 0.247755 -1.3283e-05
4:139234254 G T 0.277165 2.1941e-06
4:139234304 T C 0.864704 9.9678e-06
4:139237766 A G 1.718528 3.3107e-05
4:139239797 C T 0.149084 5.3612e-05
4:139243656 T C 1.320323 3.4240e-05
4:139255332 G C 0.101930 1.4696e-04
4:139258276 T C 1.097684 -4.9816e-06
4:139262580 C T 0.023058 -3.0945e-06
4:139263147 G A 1.771681 9.1289e-05
4:139264687 A G 1.659930 8.6312e-05
4:139266415 A C 0.351213 -1.4277e-05
4:139266486 G A 0.500505 -4.6778e-05
4:139267650 T C 1.401078 -1.0759e-04
4:139271665 A C 0.464983 -4.6366e-05
4:139284343 A G 0.277830 -3.6219e-05
4:139285348 C A 1.972966 1.4722e-05
4:139285764 A G 0.814768 -7.0861e-05
4:139286917 T G 1.426180 2.1529e-05
4:139288105 A G 0.056875 1.1006e-05
4:139290093 C T 0.037647 5.9939e-05
4:139293765 A G 0.041977 -6.3890e-05
4:139300684 T C 1.852432 -6.4712e-05
4:139300738 C T 0.543394 4.9920e-05
4:139301730 T C 0.283929 -3.7277e-05
4:139304603 C T 0.617157 9.7119e-06
4:139308221 T C 0.055885 6.3628e-05
4:139316188 A G 0.115335 -2.6060e-05
4:139316661 C T 0.082858 9.6497e-05
4:139320224 A G 0.196436 -1.4585e-05
4:139335292 A G 0.043172 9.3181e-05
4:139339576 T C 0.554008 -1.0419e-06
4:139341925 G T 1.114955 6.2172e-05
4:139348383 T C 0.021883 3.9875e-05
4:139350368 G A 0.136062 1.1409e-06
4:139351225 T C 0.325568 2.1136e-06
4:139361546 T C 0.418465 4.1144e-05
4:139364618 A G 0.033912 -1.9638e-06
4:139365136 A G 0.143693 2.5858e-05
4:139367276 T C 0.323043 -1.7678e-05
4:139369460 C T 0.086668 -7.5585e-05
4:139370600 G A 0.035239 -4.1750e-05
4:139374286 C T 0.213928 -9.7650e-06
4:139375313 C T 0.352755 3.4630e-05
4:139376425 C T 1.360720 1.6756e-04
4:139390852 G A 0.108629 6.8952e-06
4:139396007 C T 0.824434 2.9397e-05
4:139399972 T C 0.905295 1.1734e-05
4:139403208 A G 0.243175 -2.3013e-04
4:139407234 A G 0.058193 -1.8435e-04
4:139408405 A G 1.090573 -2.4811e-04
4:139409081 A G 1.438566 -7.0321e-05
4:139409425 T C 0.353845 5.2580e-05
4:139409478 G A 0.248913 -3.0690e-04
4:139410616 C T 0.170772 9.3536e-05
4:139411350 C T 0.226962 5.4407e-05
4:139417498 T C 1.609137 -2.0808e-05
4:139434638 A G 0.086795 2.3027e-05
4:139435789 G A 0.178828 8.6057e-05
4:139436388 C T 0.157633 -5.7020e-05
4:139439420 T C 0.063938 7.3519e-05
4:139441717 A G 0.185735 3.4522e-05
4:139450216 A G 0.035629 3.6198e-05
4:139451350 T C 0.382768 5.7014e-05
4:139457474 G C 1.438829 -1.5181e-04
4:139462203 A C 0.070322 1.5103e-05
4:139478389 C T 1.426151 2.9508e-05
4:139481242 A G 0.319440 -1.3145e-04
4:139485906 A G 0.494961 -2.3267e-05
4:139488883 C T 1.117129 9.9204e-06
4:139493398 G A 0.454288 1.6559e-06
4:139493454 C T 0.235194 2.6243e-04
4:139493668 C T 0.064788 -7.1357e-05
4:139494617 A T 1.362012 -1.6516e-05
4:139494769 A G 1.597228 6.6515e-05
4:139497391 C T 0.591684 4.3566e-04
4:139507777 C T 0.091258 -8.3152e-06
4:139514722 T C 0.695821 2.4959e-05
4:139516676 G A 0.062734 6.8511e-06
4:139518584 G A 0.259624 -7.8652e-05
4:139525415 C T 0.957367 -5.6868e-06
4:139529179 A C 0.046719 -5.6118e-05
4:139529252 T C 0.049082 5.6619e-06
4:139529510 T C 0.582866 2.0498e-04
4:139533909 C T 0.024424 1.5525e-05
4:139537391 T C 1.656943 2.0409e-05
4:139543452 T C 0.046813 1.1826e-04
4:139549025 C A 0.330719 1.5781e-06
4:139549555 G T 0.030260 -2.5332e-05
4:139550075 A C 1.866009 -9.6824e-05
4:139550341 T C 0.115094 1.9373e-05
4:139554116 C G 1.270826 2.0197e-05
4:139555770 T C 0.094218 -4.4374e-05
4:139555962 C T 1.201175 -2.6361e-05
4:139556062 A T 1.684828 5.6864e-07
4:139556255 A G 0.204375 -7.0133e-05
4:139556479 C T 0.025057 -2.4339e-05
4:139557093 A G 1.257586 -2.2812e-05
4:139557097 G A 0.045931 -5.3698e-05
4:139557368 G A 1.344657 -1.5040e-06
4:139563107 T C 0.092335 -8.9601e-06
4:139563167 A G 0.089638 8.6655e-05
4:139563998 T C 1.178464 9.5093e-06
4:139576418 G A 0.105724 3.2476e-06
4:139581543 C T 0.863094 8.0405e-07
4:139587474 C T 0.065645 2.5551e-05
4:139591042 G A 0.915507 9.8419e-05
4:139598672 C G 0.087872 1.8146e-04
4:139602777 A G 0.443545 -1.6713e-05
4:139603768 T G 0.052724 -2.7817e-05
4:139604615 C T 0.198205 3.4580e-05
4:139606966 T C 0.041198 -2.2986e-05
4:139608671 C T 1.761324 1.4405e-04
4:139609402 G A 0.971960 8.0431e-05
4:139611993 T C 0.231864 -2.9052e-05
4:139612339 A G 1.574414 4.1215e-06
4:139612743 T C 0.598815 2.8328e-05
4:139613401 G A 0.055136 -4.6762e-05
4:139614784 G A 0.454626 8.6685e-05
4:139618220 G A 0.108765 -9.1436e-05
4:139620025 T G 0.558127 2.6635e-05
4:139628485 A G 0.483870 1.9128e-05
4:139633536 G A 0.317525 1.3909e-05
4:139648292 C T 0.089975 -1.3497e-04
4:139662520 A G 0.113540 -9.6159e-05
4:139671572 G A 0.078709 1.3645e-05
4:139681985 A C 0.427823 -1.0148e-05
4:139684171 A G 0.981623 -2.6215e-05
4:139690641 C T 0.243422 2.4707e-05
4:139697374 A G 0.667327 -6.3435e-06
4:139707713 G C 0.054792 -1.3992e-04
4:139707751 C A 0.034087 -1.9937e-05
4:139708208 G A 0.268881 -5.1260e-05
4:139710429 A G 0.040254 5.8038e-07
4:139717020 G T 1.381464 -7.1939e-06
4:139717430 G A 0.882695 -1.8203e-05
4:139718809 C T 0.107912 3.0960e-05
4:139723574 G A 0.974303 -3.9784e-05
4:139724218 G C 0.069433 -2.7415e-05
4:139726046 T C 0.093831 -1.7206e-04
4:139729205 A C 0.090112 1.1787e-05
4:139731998 G T 0.029666 -3.7203e-05
4:139739456 G A 0.687733 -2.5058e-05
4:139743028 G A 0.040838 1.9745e-05
4:139746050 G A 1.277671 2.3038e-05
4:139746326 T G 0.126156 -5.2093e-05
4:139749147 C T 0.061757 1.0137e-04
4:139753368 G A 1.558782 1.4904e-05
4:139756722 A G 0.118090 8.0247e-06
4:139767567 G C 0.029945 -9.8955e-06
4:139772971 A G 0.910408 5.4883e-05
4:139779568 G A 0.418611 2.0089e-04
4:139780128 C T 0.187419 -1.6131e-04
4:139783712 C T 0.157520 1.7398e-05
4:139784747 C T 0.060141 -2.5719e-05
4:139787490 C T 0.592418 2.2704e-05
4:139789819 T C 0.641322 -1.0277e-05
4:139789973 T C 0.164141 3.7470e-05
4:139792341 T C 0.055791 2.7359e-05
4:139794516 A G 0.709531 8.5656e-06
4:139794526 T C 0.027608 -6.3365e-05
4:139797223 C G 0.029183 -3.4164e-05
4:139799012 T C 1.003723 -1.3648e-05
4:139813676 C T 0.746017 -2.9488e-06
4:139822384 A C 0.788611 2.4178e-06
4:139822471 A G 1.581558 -1.6643e-05
4:139825168 C T 1.063974 1.3989e-05
4:139828486 A G 0.135403 4.9306e-05
4:139830882 A G 0.079982 -1.9893e-04
4:139831080 C A 0.038764 -4.6777e-05
4:139831986 G T 0.063075 4.7635e-05
4:139832529 T C 1.317217 -2.8921e-04
4:139832573 T C 0.037615 9.7769e-05
4:139838633 G A 0.207715 2.2084e-06
4:139844636 T C 1.882815 4.7369e-06
4:139844715 G A 0.304835 6.2858e-06
4:139847208 A G 1.595823 -4.2190e-05
4:139848200 G A 0.286259 5.5655e-05
4:139867437 C T 1.758880 -3.3363e-04
4:139873113 G T 0.025197 -5.5996e-05
4:139875686 A G 0.947146 -1.3736e-04
4:139881340 T C 1.049916 -1.2145e-05
4:139882016 C T 1.663850 -3.5100e-05
4:139882410 T C 0.033172 2.1918e-05
4:139886033 C A 1.961453 3.7855e-05
4:139886612 C G 1.125857 -1.3402e-05
4:139888995 A G 0.121664 -5.6487e-05
4:139889734 C T 1.621230 -9.5752e-06
4:139895114 T G 0.050176 -2.1256e-05
4:139901292 T C 1.163670 4.5457e-06
4:139915168 C G 0.054198 -1.3681e-04
4:139918279 G A 0.125805 -4.9512e-05
4:139930032 G A 0.305094 -5.0875e-05
4:139930982 C A 0.183499 -1.5123e-04
4:139936914 A G 0.022990 -5.0668e-06
4:139946648 G A 0.585858 -7.2962e-06
4:139955596 T C 0.038248 -4.9888e-05
4:139974723 A C 0.050705 -1.6240e-04
4:140011637 T C 0.180934 -3.5406e-05
4:140017564 C A 0.033074 3.8028e-07
4:140020208 C T 0.457476 1.1032e-04
4:140029383 G A 0.249910 -9.0921e-05
4:140030352 G C 0.151956 -1.3065e-05
4:140032840 A G 0.074373 -7.3701e-05
4:140040793 A G 0.028994 2.5279e-05
4:140050961 A G 0.020770 -2.2406e-05
4:140051847 C A 0.429913 -8.7992e-06
4:140053960 C A 0.932066 -3.8002e-05
4:140057524 C T 0.034149 -1.1832e-05
4:140058849 T A 0.026855 -6.7236e-06
4:140060011 A G 0.027375 -2.6045e-05
4:140062165 T C 0.026888 -8.1613e-06
4:140064355 A G 0.058540 -7.4091e-05
4:140078211 T C 0.070637 -6.9164e-05
4:140099768 T C 0.493861 -1.6509e-04
4:140099822 G C 0.200815 2.0660e-05
4:140103163 A C 0.020302 2.5160e-05
4:140104775 A G 0.152778 -3.3558e-05
4:140141007 A G 0.034408 2.9841e-05
4:140164252 T C 0.089787 4.6439e-05
4:140167389 T G 0.039416 -2.9796e-05
4:140175054 C A 0.875941 -3.5826e-05
4:140186416 T C 0.047336 2.9244e-05
4:140188094 T C 0.151148 -1.9471e-05
4:140208061 T C 0.059069 -1.0862e-04
4:140212907 T C 0.055989 -7.6428e-05
4:140221439 T C 0.022392 -2.8712e-05
4:140227196 T G 0.074260 -7.9622e-05
4:140252291 G A 0.030442 -5.5768e-05
4:140259458 T C 1.742878 -6.7643e-05
4:140264797 C T 0.028679 5.5238e-06
4:140271887 G C 0.855139 4.2509e-05
4:140289285 G A 0.532936 1.8936e-06
4:140292217 T C 0.092416 -6.1054e-05
4:140297770 T C 0.145325 2.5346e-05
4:140297842 G A 0.070959 -4.7514e-05
4:140302789 T C 0.511151 3.2968e-06
4:140315937 G T 0.219903 -2.9068e-05
4:140323338 G A 0.054561 1.0055e-04
4:140332563 G A 0.508476 5.1530e-06
4:140337056 C T 0.320404 5.6655e-05
4:140371326 G A 0.302916 -1.1586e-04
4:140371528 A G 0.031451 1.2110e-05
4:140400280 G A 0.140178 1.7000e-06
4:140402625 G C 0.043298 -1.1159e-04
4:140414272 A G 0.090005 1.2189e-04
4:140419330 G T 1.704653 -1.5562e-05
4:140422386 G A 0.245233 -7.7762e-06
4:140423134 G A 0.416725 -5.2783e-05
4:140429518 T C 0.020215 5.0770e-05
4:140429850 A G 0.106519 1.1154e-05
4:140433637 A G 0.120385 -6.3232e-06
4:140434747 G C 0.041254 -1.4401e-04
4:140436646 A G 1.711349 -4.4257e-05
4:140443465 T C 0.055499 -6.1191e-06
4:140443516 A G 0.231864 1.9569e-05
4:140443647 C T 0.115744 -2.8821e-06
4:140449649 C T 0.241828 -1.5656e-05
4:140450077 A G 0.042380 -6.0456e-05
4:140450204 A G 0.073870 -2.9231e-05
4:140450309 G A 0.033003 3.7079e-05
4:140454711 T C 1.055824 -3.4202e-06
4:140461541 A G 0.043548 -5.1005e-05
4:140462426 C G 0.342453 3.0217e-05
4:140468536 G A 0.455382 -2.3736e-06
4:140472281 A G 1.076386 -1.3337e-05
4:140478478 C T 0.567672 9.9524e-06
4:140479862 G A 0.150025 -2.0326e-05
4:140480015 G A 0.112826 1.0116e-05
4:140481246 A G 0.191723 4.5111e-06
4:140483498 A G 0.279180 -8.4244e-06
4:140490091 G A 0.839082 -2.4457e-05
4:140496196 A G 0.129032 2.4906e-05
4:140497167 T A 0.056236 -8.1900e-05
4:140503063 C T 1.201775 -1.7167e-05
4:140506445 C T 0.523082 -2.0336e-05
4:140511855 C A 0.070826 2.0433e-05
4:140512312 G T 0.166338 1.3908e-05
4:140513877 G A 0.420302 -1.9401e-05
4:140515481 A G 0.055541 4.9972e-06
4:140515879 A G 0.070099 2.6487e-05
4:140516929 G A 0.502131 4.4308e-05
4:140518308 C T 0.357422 8.1350e-05
4:140523889 A G 0.552943 -8.6279e-05
4:140528290 G A 0.301329 -1.3569e-05
4:140528335 G A 0.174732 8.8407e-05
4:140528612 T C 0.614187 5.9818e-05
4:140531129 C T 0.903575 3.5783e-05
4:140534118 A G 1.557925 4.6384e-05
4:140534407 T G 0.050637 1.5940e-06
4:140534825 T C 0.211993 -1.1198e-04
4:140536648 A G 1.100388 3.1626e-06
4:140541695 T C 1.219130 1.9953e-05
4:140542124 C A 0.049540 1.6920e-05
4:140542427 A G 0.372161 -2.7156e-06
4:140546424 C T 0.024450 3.9056e-06
4:140546481 A C 0.311259 -1.0760e-05
4:140549622 G A 0.572557 -1.6385e-04
4:140555865 T C 0.055616 2.1907e-05
4:140562708 T C 0.091884 2.0365e-05
4:140563222 G T 0.664243 1.1063e-04
4:140574222 G T 0.040062 7.3726e-05
4:140575078 T C 0.727318 -2.8333e-05
4:140581932 A G 0.946516 -3.9840e-05
4:140583887 A G 0.152005 5.3850e-05
4:140584689 A G 0.045564 3.3244e-07
4:140584885 G A 0.298720 -2.5012e-05
4:140588391 C T 0.316821 2.3731e-05
4:140588519 T C 0.033370 5.6383e-05
4:140590218 G A 0.917850 -5.9562e-06
4:140594402 T C 0.058953 6.2455e-05
4:140596699 G A 0.534426 -9.3713e-06
4:140599053 G A 0.120417 6.3713e-06
4:140600131 A C 0.873867 6.1168e-07
4:140600307 T C 0.655275 -7.6507e-06
4:140600437 T C 0.807108 -2.0715e-05
4:140600761 C T 0.028258 -1.0090e-05
4:140601036 G A 0.371515 -7.3192e-06
4:140601899 G T 1.203272 -2.6276e-05
4:140602972 T C 0.411123 -7.7963e-06
4:140606714 G T 0.044321 -1.8255e-05
4:140627125 G A 0.031292 -5.6129e-05
4:140640703 T G 0.307266 8.5964e-05
4:140640804 T C 0.028300 7.7453e-05
4:140648875 A G 0.310356 9.2114e-05
4:140651229 A G 0.137571 6.2323e-05
4:140652844 G A 0.907710 -2.4069e-05
4:140661103 C T 0.246846 8.5399e-05
4:140663083 A G 1.840767 -3.5290e-05
4:140663703 T C 0.174290 1.8285e-06
4:140664230 G A 0.054373 -5.5111e-05
4:140669388 C T 0.087025 4.7539e-05
4:140671745 G A 1.061728 3.4477e-06
4:140673392 A G 1.970207 -1.4458e-05
4:140677787 G T 0.022185 1.7448e-06
4:140678113 A G 0.504192 -5.7945e-05
4:140679992 C T 0.355439 -1.1923e-04
4:140681757 C T 0.183158 2.7659e-05
4:140683115 A G 0.022539 -3.7734e-05
4:140683888 T C 0.112264 -1.0710e-04
4:140684195 A C 0.837849 1.1688e-06
4:140684726 C T 1.552807 -1.0810e-04
4:140686645 C T 0.423493 7.1108e-05
4:140689837 A G 0.100498 -2.4062e-04
4:140691823 A G 0.159126 5.4801e-05
4:140692082 G C 1.364754 2.2602e-05
4:140693020 C A 1.294036 -5.3270e-06
4:140693870 T C 1.452403 -9.3202e-05
4:140694353 A G 0.386556 3.1332e-05
4:140694724 G A 1.107980 1.0248e-04
4:140694764 T C 0.164706 4.7757e-05
4:140696251 C T 0.078025 -4.0361e-06
4:140696301 T C 0.046914 -5.7623e-05
4:140704646 A G 0.676775 4.3191e-05
4:140705077 T C 0.433626 6.8378e-05
4:140705864 C T 0.416709 -3.6559e-06
4:140709154 G A 0.497077 8.1483e-05
4:140709444 A G 0.970993 -2.2242e-05
4:140714775 T G 1.551460 -1.2459e-04
4:140715102 C T 0.047592 2.1328e-05
4:140718455 A G 0.061783 2.2132e-04
4:140721565 T G 0.566835 -1.7877e-05
4:140722104 C T 0.059300 -2.3378e-05
4:140722714 A G 0.622662 1.5238e-05
4:140724600 A G 1.680355 -2.5610e-05
4:140726002 C T 0.177929 -2.9638e-05
4:140729634 A G 0.072247 -3.7591e-05
4:140735072 C T 0.085438 2.3091e-05
4:140741251 T C 0.052510 4.5177e-05
4:140742196 G A 0.037498 -8.8242e-06
4:140744754 C A 0.860293 2.6181e-04
4:140749745 G T 0.825271 6.1114e-05
4:140751121 C G 0.052873 6.6071e-05
4:140768409 T G 0.043143 2.1364e-05
4:140770065 G A 0.029880 -2.9439e-05
4:140774434 A G 0.786176 5.5634e-05
4:140774684 G A 0.655584 -9.1258e-05
4:140782082 T C 0.913705 6.7418e-05
4:140784867 T C 0.047508 3.6186e-06
4:140793446 T G 0.043857 4.7087e-05
4:140794560 T C 0.035200 7.2761e-05
4:140798248 C T 1.517951 -1.6959e-05
4:140800012 T C 0.845661 1.8834e-05
4:140800183 G A 1.903458 1.5172e-05
4:140802689 T C 0.244931 1.6799e-06
4:140811135 C T 1.574235 -5.8118e-04
4:140813538 C T 0.068132 9.0965e-05
4:140821190 G A 0.710641 -4.7780e-05
4:140821437 C A 1.828933 -4.7786e-07
4:140826689 T C 0.081592 6.6616e-05
4:140830519 T C 0.024181 3.2609e-05
4:140831229 C T 0.076769 -1.2413e-05
4:140831781 T C 0.969552 -2.5865e-05
4:140834736 A G 0.625265 -7.7805e-06
4:140835853 A G 0.661783 -5.4209e-05
4:140837043 T C 1.211331 -2.6615e-04
4:140840215 C G 0.066363 -1.3305e-04
4:140849522 G A 0.713893 -5.5214e-05
4:140849752 C T 1.883490 8.1342e-06
4:140860512 C T 0.043065 3.3379e-05
4:140861318 G A 0.170470 2.5351e-05
4:140867514 G A 0.741391 -1.6009e-03
4:140873534 G A 0.104419 -7.4442e-05
4:140875031 A G 0.053266 7.1389e-06
4:140879393 G A 0.045411 1.5956e-06
4:140879757 T C 0.082273 1.4748e-06
4:140879985 G A 0.210844 2.9578e-05
4:140888786 C T 0.031156 1.2602e-05
4:140892589 G A 0.592876 1.1950e-05
4:140896434 C T 0.047122 2.4277e-05
4:140901710 A G 0.099447 2.3922e-05
4:140913591 G A 0.068956 -1.6972e-05
4:140918549 G A 0.050283 9.7174e-06
4:140923641 C G 0.094536 6.2883e-05
4:140929111 T C 0.876382 8.3441e-05
4:140943274 A G 0.740619 -3.0451e-04
4:140946156 T G 1.824389 -1.4814e-05
4:140949303 C T 0.212175 3.7319e-05
4:140949638 T C 0.031318 2.5164e-05
4:140949671 A G 1.094753 1.8742e-04
4:140952449 T C 0.267739 2.4547e-05
4:140954353 G A 0.025343 -5.8313e-05
4:140963462 C T 1.267408 -2.7576e-04
4:140964809 C T 0.049696 7.3487e-06
4:140968980 A G 0.429374 6.2188e-05
4:140970147 C A 0.030345 -1.6219e-05
4:140972264 A C 0.521096 -7.1065e-06
4:140975670 A G 0.463110 2.6892e-05
4:140978577 A C 0.032198 2.3946e-05
4:140981966 T C 0.027982 1.4698e-05
4:140982001 A G 0.036859 -2.2131e-05
4:140983989 C T 0.055213 1.9181e-05
4:140985504 T C 0.040806 1.6093e-05
4:140988198 A T 0.061124 3.0635e-05
4:140991651 C A 1.375949 -4.4420e-06
4:141001765 C A 0.096269 -2.1981e-05
4:141003637 A G 0.058002 -1.9848e-05
4:141005215 G T 0.036820 -2.7090e-05
4:141009519 G A 0.030835 -6.5616e-05
4:141011084 A G 0.172385 2.9373e-05
4:141011869 C T 0.091696 2.9268e-05
4:141015188 T C 0.050828 3.0529e-05
4:141016069 T C 0.580672 -1.3728e-05
4:141016590 A G 0.420825 2.6340e-05
4:141018350 A G 0.754608 2.0359e-05
4:141022317 A G 0.493474 -1.0468e-06
4:141023944 G A 0.481709 -1.3777e-05
4:141024195 C T 0.042899 3.0792e-05
4:141026720 C T 0.099437 -3.8416e-06
4:141029433 A G 1.671024 4.9360e-06
4:141029838 A G 0.021597 4.9547e-06
4:141031185 A G 0.135088 -7.9739e-05
4:141031721 G T 0.278314 -1.5212e-05
4:141035480 C T 0.806404 9.5612e-06
4:141036126 C T 0.547279 1.2852e-05
4:141040273 C T 0.576481 1.7456e-06
4:141045673 C G 0.771538 4.0956e-05
4:141046412 A G 0.090641 -2.8063e-05
4:141048875 G A 0.408504 -7.0901e-05
4:141049184 A G 0.085240 4.1233e-05
4:141051358 T C 0.048173 2.1637e-05
4:141053848 T C 0.262185 2.7237e-05
4:141055896 A G 0.887551 1.0227e-04
4:141061531 G A 1.258602 -8.7999e-06
4:141062977 T C 0.477541 -1.9622e-05
4:141066168 G A 0.194989 -6.5614e-06
4:141067516 T C 0.030737 -3.4333e-05
4:141069147 T G 0.282380 -1.2197e-05
4:141072503 A C 0.087678 -7.0034e-05
4:141075869 T C 0.198916 -2.6114e-05
4:141078304 G A 0.138405 4.3611e-06
4:141079120 G A 0.082815 2.1626e-05
4:141083696 T C 0.342502 -1.1184e-04
4:141083754 C T 0.167413 -4.7661e-05
4:141084328 C T 0.089933 -1.0072e-04
4:141084662 T G 0.119535 5.8345e-05
4:141089287 C G 0.028631 -3.0883e-05
4:141093370 G A 0.167237 8.8334e-06
4:141104429 C T 0.163164 8.1742e-06
4:141109029 C T 0.433110 3.0102e-05
4:141109742 A G 0.020581 -1.2005e-04
4:141115700 T C 0.081946 -8.9310e-05
4:141115941 A G 0.096292 2.1825e-05
4:141119914 G C 0.029209 4.3205e-05
4:141134910 G A 1.961768 9.4170e-06
4:141151135 C T 0.297694 -1.4142e-05
4:141159236 G T 0.075512 -1.3987e-05
4:141163554 C T 0.032698 8.1504e-05
4:141165630 A G 0.054068 4.7958e-07
4:141166056 T C 0.095123 3.8178e-05
4:141167033 C T 0.074691 2.8711e-05
4:141177098 T G 0.054960 6.9333e-06
4:141179579 T C 0.150489 3.9228e-05
4:141190639 T C 0.097022 4.0284e-05
4:141218757 C A 0.276898 -5.3735e-06
4:141220470 T G 0.164699 -3.0565e-05
4:141222874 T C 0.023915 5.2793e-05
4:141228581 T C 0.066009 -1.3583e-05
4:141228861 T C 0.479277 1.9602e-05
4:141236470 G A 1.968964 7.4976e-06
4:141237134 G A 0.150054 3.4902e-05
4:141242185 C T 0.060157 -2.1969e-05
4:141244628 A T 0.435236 1.3132e-06
4:141245041 T C 0.149866 -4.0896e-05
4:141248763 T C 1.735617 -2.8704e-06
4:141253396 T G 0.224268 -3.1819e-06
4:141277940 T C 0.062302 -3.9320e-05
4:141282233 A G 0.058362 -1.7705e-05
4:141284251 C T 1.900112 -4.8248e-05
4:141294756 G C 0.070842 5.3924e-05
4:141294814 C G 0.182830 7.7620e-06
4:141306765 C T 0.023632 -8.5869e-06
4:141317068 A G 0.155770 3.3118e-05
4:141321182 G T 0.064230 1.0504e-04
4:141322199 T C 0.079067 5.5269e-05
4:141323162 A C 0.079031 5.3470e-05
4:141324420 C A 0.031941 3.2579e-05
4:141330571 A G 0.183914 1.7940e-05
4:141333416 T C 0.050280 -3.8625e-05
4:141349347 G A 0.488333 4.8108e-06
4:141349966 C T 0.066421 -6.8144e-05
4:141354299 A G 0.307460 -8.6431e-06
4:141387438 T C 0.454954 5.9785e-05
4:141388649 A C 0.330048 3.5511e-05
4:141399285 A G 0.026739 1.5425e-05
4:141410251 T C 0.224502 3.4092e-05
4:141419812 T C 0.052296 1.6502e-05
4:141420648 A G 0.035444 9.5745e-05
4:141436854 T C 1.465421 -6.9429e-06
4:141463431 C A 0.028254 5.9407e-05
4:141478040 A G 0.347282 7.8617e-06
4:141479999 C T 0.600088 1.6210e-05
4:141483471 A T 0.154852 2.3852e-05
4:141487400 C T 0.185092 -6.3411e-06
4:141489068 T C 0.148655 3.5066e-05
4:141491220 T G 0.066892 2.2273e-05
4:141493139 A G 0.041529 -3.0498e-05
4:141497829 C T 0.629975 2.5043e-05
4:141497900 G A 0.498681 2.5472e-05
4:141498250 T C 0.047492 2.0954e-05
4:141499081 T C 0.111709 2.9152e-05
4:141518839 G A 0.291829 2.3059e-06
4:141520308 C T 0.446320 2.7885e-05
4:141523064 A G 0.113488 -4.8828e-05
4:141524007 G A 0.738272 3.2616e-05
4:141527047 G A 0.027972 -2.0757e-06
4:141527809 A G 1.084289 -4.9668e-05
4:141532044 A C 0.267898 2.8712e-06
4:141535145 T G 0.044055 2.2335e-05
4:141536232 C T 0.398539 -7.8719e-07
4:141545867 T C 0.022438 -4.0428e-06
4:141548923 G A 1.536471 4.6543e-06
4:141549393 A C 1.231568 -1.0840e-05
4:141554145 G A 0.278492 2.5564e-05
4:141555651 G A 1.829958 -2.8406e-05
4:141563747 G A 0.295600 3.0894e-06
4:141566191 T C 0.124770 -5.6326e-05
4:141568812 T C 0.690806 2.9849e-05
4:141570813 A G 0.131421 3.6857e-04
4:141574240 A G 0.295295 -9.6317e-06
4:141574423 C T 0.876171 9.5353e-07
4:141578155 T C 1.099018 1.0278e-04
4:141578253 T C 0.041857 7.1005e-05
4:141579147 T C 0.044350 -1.1874e-05
4:141581830 C G 1.281147 8.5049e-06
4:141591858 T G 0.046151 -7.0480e-05
4:141592570 G A 0.942690 8.2823e-05
4:141595197 T C 0.029322 -3.7730e-05
4:141611325 A G 1.344936 1.4982e-04
4:141617179 G A 1.663081 -6.4406e-07
4:141620589 A G 0.091813 4.7603e-07
4:141622088 A G 0.041831 3.7849e-06
4:141622128 A C 0.618650 -7.2870e-05
4:141623785 C T 0.061653 -1.3708e-05
4:141625667 G C 0.089722 -1.8380e-05
4:141652922 G A 0.530090 -1.3801e-04
4:141653320 T G 0.094919 8.5487e-06
4:141654638 C T 0.092507 -8.1930e-05
4:141664131 A G 0.040439 9.8970e-05
4:141672929 A G 0.065360 -7.8441e-05
4:141683664 A C 1.349288 -7.7536e-05
4:141692230 G A 0.051591 1.9946e-05
4:141692883 G A 0.141525 2.4770e-05
4:141699567 G T 0.029036 -1.1100e-04
4:141703505 T G 0.023817 2.0958e-05
4:141712051 C T 0.576968 -1.3654e-04
4:141720070 C A 0.682111 -2.3456e-05
4:141723078 A G 0.566871 -1.9518e-04
4:141725133 T C 0.088041 -5.0617e-05
4:141726087 C T 0.023856 5.7218e-05
4:141728813 C G 0.095909 -6.8892e-06
4:141740700 T C 0.036275 -8.0186e-06
4:141763739 T C 0.078067 -6.1842e-05
4:141763769 G A 0.035044 -1.4046e-04
4:141764759 A C 0.031289 -5.4938e-05
4:141765064 A C 0.411951 -1.2392e-04
4:141770572 T C 0.462591 -2.8185e-04
4:141773937 C T 1.407329 1.1127e-04
4:141776759 G A 0.182265 -4.7628e-05
4:141779593 G A 1.697600 1.2626e-04
4:141783364 T C 0.045862 -1.3379e-04
4:141785075 T C 1.259822 6.0396e-05
4:141785159 C G 0.112348 5.9109e-05
4:141786545 T C 1.451984 3.8347e-05
4:141787969 T C 0.882468 7.1068e-05
4:141791907 T C 0.485009 5.3742e-05
4:141803628 T C 0.941219 1.9872e-05
4:141808674 T C 0.226158 -7.4579e-05
4:141812645 G A 0.828576 -2.6676e-06
4:141816067 C A 0.282955 -2.9754e-06
4:141816657 A C 0.864194 1.1836e-05
4:141819165 T C 0.085824 -4.4189e-05
4:141823204 C T 1.195794 7.0146e-07
4:141824132 G A 0.876973 -2.2120e-04
4:141824394 C T 0.602249 1.1745e-05
4:141825374 T C 1.598913 -3.9694e-05
4:141833103 T C 0.836560 -3.7916e-06
4:141835124 C A 0.029040 2.2529e-05
4:141847350 T C 0.568717 4.8705e-06
4:141848200 C T 0.144468 1.5985e-04
4:141852342 C T 0.046612 -9.5460e-06
4:141859790 G A 0.038534 -2.3582e-05
4:141864064 C T 0.155705 -5.6960e-05
4:141870965 C T 0.242909 -1.8267e-05
4:141872192 T C 1.076554 1.3612e-05
4:141874558 A G 0.050329 2.5863e-05
4:141877597 T C 0.084438 4.5673e-06
4:141879334 T C 0.040952 -3.8084e-05
4:141880666 G T 0.300287 2.6997e-05
4:141891566 C T 0.996809 -5.9635e-05
4:141898748 A G 0.027719 -4.5099e-05
4:141899450 T C 0.946919 2.6737e-05
4:141918048 C A 0.064402 -2.1834e-05
4:141918315 A G 0.377945 8.5918e-06
4:141920538 G A 0.315442 -3.5236e-05
4:141926404 C T 0.029345 -3.2766e-05
4:141947698 T C 1.517379 6.9044e-05
4:141957064 C A 0.273906 -1.8023e-05
4:141958094 T G 1.351005 7.5328e-05
4:141960841 T C 1.376046 6.5524e-05
4:141963425 A G 0.146250 9.4808e-06
4:141969350 C T 0.423012 5.3356e-07
4:141974258 T C 0.050582 -1.6410e-06
4:141974816 C A 0.132122 6.4665e-05
4:141975349 T G 1.703621 7.1006e-05
4:141979579 G C 0.245567 3.6569e-05
4:141980270 G C 0.036602 -2.6036e-06
4:141981670 C T 1.554040 -7.5035e-08
4:141985399 C A 0.049494 3.8643e-05
4:141987214 T C 0.058346 -2.0167e-05
4:141993345 C A 0.557542 1.2344e-05
4:141993397 T C 1.203781 -4.3398e-05
4:141994743 C T 0.112212 1.5728e-05
4:141995561 T C 1.760363 -5.1097e-05
4:141995777 G A 1.313816 -2.8407e-05
4:141999582 A G 0.137717 1.2466e-04
4:142002307 A G 1.558282 -3.5859e-05
4:142010695 C T 0.603158 1.2757e-06
4:142011012 C T 0.237485 -1.3217e-04
4:142015696 A G 0.084675 1.8190e-05
4:142017177 C T 0.059076 -9.0149e-05
4:142018265 C T 1.562492 -4.0189e-05
4:142019558 A G 0.180723 2.7917e-05
4:142024109 G T 0.352998 1.7087e-04
4:142032441 C T 0.064837 -3.2032e-05
4:142041988 A G 0.022298 4.6074e-05
4:142042987 G A 1.499726 -1.3985e-04
4:142046828 C T 1.255736 -5.7731e-05
4:142049118 G A 0.046155 4.0912e-05
4:142051931 C T 0.161720 -1.2592e-04
4:142060129 T C 0.044749 -4.5826e-05
4:142065246 C A 0.033980 9.3091e-05
4:142066743 A G 0.101615 -1.6731e-05
4:142068855 T G 0.076483 -8.5157e-05
4:142074905 G A 1.059261 7.0341e-05
4:142095763 G A 0.456466 2.4821e-06
4:142100706 G A 1.018507 -2.6558e-04
4:142104211 A G 0.241552 2.1356e-05
4:142116338 T C 0.084321 -1.1906e-04
4:142117424 G A 0.521631 3.1898e-04
4:142133027 T C 0.024207 -2.9812e-05
4:142142729 G A 0.486369 7.2359e-04
4:142152686 G A 0.053006 -2.5314e-05
4:142157783 T G 0.031838 5.0207e-05
4:142188804 C T 0.762073 1.7491e-05
4:142196289 C T 0.136854 1.3005e-04
4:142197917 C T 1.438465 1.5449e-05
4:142201780 C T 0.984381 -6.4601e-06
4:142202647 T C 0.324552 -1.3396e-06
4:142204757 T C 1.634022 -1.3576e-05
4:142205515 G A 0.665347 -2.8156e-07
4:142206379 T C 0.287236 -3.7396e-05
4:142215006 G A 0.314539 -3.2418e-05
4:142216667 C T 0.144342 -2.4145e-05
4:142222274 T G 0.795930 -8.3179e-05
4:142225747 A C 0.795443 -7.1469e-05
4:142234871 T G 0.688570 -3.7191e-05
4:142246106 G T 0.023976 -1.4549e-04
4:142251881 T G 0.037498 -6.0989e-05
4:142264557 T G 0.062455 2.7624e-05
4:142273942 A G 0.047674 2.1634e-05
4:142280783 C G 0.050569 -5.7628e-05
4:142290920 T C 0.104192 -2.4826e-04
4:142298702 A G 1.737857 -5.1206e-05
4:142308946 A C 0.030033 3.0206e-05
4:142316805 T C 0.345283 7.1482e-05
4:142326350 G T 0.176673 9.3969e-06
4:142326546 G A 0.039322 3.1619e-05
4:142331924 C T 0.706490 -1.3046e-06
4:142334172 C T 0.200198 -1.1968e-05
4:142337029 A G 0.071634 8.1956e-05
4:142337266 G A 0.043045 4.1107e-05
4:142338123 A G 0.034032 -1.7970e-05
4:142346123 C T 0.033480 -7.8714e-05
4:142352039 T C 0.058654 -1.8395e-06
4:142352974 C A 0.170077 5.1353e-05
4:142353425 T C 0.580545 -4.9365e-05
4:142355821 C T 0.023707 1.3231e-05
4:142356266 C A 0.077918 -2.6924e-05
4:142366851 A G 0.047823 -3.4997e-05
4:142378510 A G 0.167874 -1.2432e-04
4:142387243 T G 1.447021 -2.1591e-04
4:142391961 T C 0.094172 -5.8524e-05
4:142397204 T C 0.023373 1.3847e-05
4:142409979 A G 0.354829 -8.0689e-05
4:142418761 A G 0.056960 -1.7185e-05
4:142435919 T C 0.077960 2.3201e-05
4:142438492 G T 1.832922 -6.7825e-06
4:142441030 T G 0.057028 7.4619e-06
4:142443041 A C 0.021195 -1.1932e-05
4:142446153 T C 0.354741 -7.4965e-05
4:142462378 C T 0.100482 -2.1587e-05
4:142463074 G A 0.030195 -4.7942e-05
4:142469616 C T 0.021256 -2.8067e-04
4:142469702 G A 0.311998 -1.7345e-05
4:142487363 G T 1.366212 -1.2459e-04
4:142506694 A G 0.805394 -2.6432e-05
4:142517129 A C 1.454032 -2.2404e-04
4:142538554 A C 0.147867 1.6509e-04
4:142544678 T C 0.296691 -8.3146e-06
4:142545014 A C 0.038384 -1.0907e-04
4:142558755 C T 1.440228 -1.5593e-04
4:142566493 A G 0.041698 7.0358e-06
4:142570369 C T 0.059144 -3.9155e-05
4:142570484 G A 0.065412 1.3140e-05
4:142581371 C T 0.037472 1.4123e-04
4:142589711 A G 0.039111 -1.6600e-04
4:142591200 C T 0.066775 -2.5700e-05
4:142593901 T C 0.069508 1.3990e-05
4:142600989 G A 0.038293 -1.1047e-04
4:142612150 A C 0.058596 -5.3573e-06
4:142636326 G A 0.323903 5.5930e-07
4:142640372 T C 0.039881 -4.5841e-04
4:142654084 A C 0.189971 -7.8053e-05
4:142655410 G A 0.039342 -1.7896e-04
4:142672052 A G 0.912826 -9.4428e-05
4:142682437 A C 0.053720 -3.7919e-06
4:142684961 G T 0.043896 -8.6412e-06
4:142691317 T C 1.840468 -2.2980e-05
4:142691963 C T 1.222798 -4.7958e-05
4:142693267 C T 0.049738 -1.4573e-05
4:142693628 C A 0.098625 1.7359e-05
4:142699871 C A 0.132423 6.3271e-06
4:142709723 C T 0.118402 3.3828e-05
4:142712165 C T 0.417056 -3.2199e-05
4:142726800 C A 0.047060 3.6628e-05
4:142729723 T C 0.292877 -1.4183e-05
4:142732365 G A 0.866707 -1.3125e-05
4:142735505 C T 0.400945 -5.5584e-06
4:142742849 G T 1.267421 -1.7766e-05
4:142743173 T C 0.867194 -1.0830e-05
4:142751948 A G 0.047992 -1.1907e-05
4:142752041 G A 0.029871 1.1134e-06
4:142766307 A C 1.265863 -2.0650e-05
4:142770891 T C 0.084123 4.7636e-06
4:142771550 G A 0.173904 -4.1978e-06
4:142775478 A G 0.174618 -3.0843e-05
4:142782129 G A 0.034571 -5.6855e-06
4:142782374 T C 0.028916 6.1969e-07
4:142792211 A G 0.407241 -1.9432e-05
4:142796291 A G 0.697480 -1.4699e-05
4:142808923 C G 0.115987 8.7690e-05
4:142810258 A G 0.737500 2.3693e-06
4:142811260 A G 0.041218 -4.7248e-05
4:142820445 C T 0.549915 -6.4481e-05
4:142825575 G A 0.218374 -8.6427e-05
4:142833770 G A 0.071754 -1.7028e-04
4:142835419 G A 1.486921 -2.4716e-05
4:142840602 C A 0.333537 -7.7373e-07
4:142847677 C T 1.037177 3.3255e-05
4:142847945 C T 1.275155 1.4858e-05
4:142872596 A G 0.144368 -7.4356e-06
4:142893320 G A 0.092679 -2.2269e-05
4:142900268 C T 0.334595 -5.6053e-05
4:142912536 A G 0.451244 -1.7819e-05
4:142917986 T C 1.891034 -4.6720e-05
4:142945451 C T 1.837836 1.6355e-05
4:142950410 T C 0.090901 9.2318e-06
4:142956066 T C 0.035220 -4.4397e-05
4:142956291 A G 0.070942 1.4513e-05
4:142962903 T C 0.063438 -3.8154e-05
4:142967300 A G 1.840049 2.5243e-04
4:142969757 C T 0.037764 5.5287e-05
4:142973823 A G 0.082105 2.8846e-04
4:142994220 G A 0.134942 6.7474e-06
4:142999932 T C 0.058992 8.0061e-05
4:143002477 A G 0.029166 -1.5993e-05
4:143003015 C T 1.973109 7.0437e-05
4:143013154 G T 0.464980 8.0818e-05
4:143028337 A G 0.028511 5.0186e-05
4:143035356 A G 0.207433 5.2635e-05
4:143043397 A G 0.165455 -9.5057e-05
4:143046055 T C 0.062555 4.7572e-05
4:143046675 C T 1.346182 -1.5725e-05
4:143047308 T C 0.091030 5.5754e-05
4:143049278 C T 0.187413 7.5944e-05
4:143054636 C T 0.117999 1.3260e-04
4:143056631 T C 0.059972 -6.9259e-05
4:143056824 T A 0.151982 -3.7524e-05
4:143060448 C A 0.044632 5.5155e-06
4:143067478 G A 0.031617 3.0301e-05
4:143077486 T G 0.148935 2.0097e-05
4:143078828 A T 0.210114 2.7165e-04
4:143086295 C T 0.214151 5.6506e-05
4:143096232 C A 0.070709 2.8595e-05
4:143099735 C A 0.061669 -1.6507e-04
4:143104695 A G 0.070949 -1.9856e-05
4:143110432 G A 0.048096 -8.0455e-05
4:143114011 G A 1.897879 2.8859e-05
4:143114482 C T 0.023009 -5.4411e-05
4:143122961 T C 0.068106 -3.4215e-05
4:143128562 T C 1.402590 -3.2535e-05
4:143132579 T A 0.081890 2.4479e-04
4:143134165 T G 0.061922 2.5544e-05
4:143134358 T C 0.219974 7.6747e-05
4:143142677 C T 0.035645 -4.8185e-05
4:143155588 A G 0.041133 -6.5940e-05
4:143160887 A C 0.113225 3.5944e-05
4:143169316 T C 0.076454 -2.9465e-05
4:143170291 G A 0.112819 5.7962e-05
4:143173023 T C 0.104224 -2.9405e-05
4:143173258 T C 0.033428 -3.6210e-06
4:143187116 T C 0.212110 6.0406e-05
4:143211964 C T 0.055548 -2.7983e-05
4:143220782 C T 0.069712 -3.3247e-05
4:143224296 A G 0.238566 8.4297e-06
4:143224936 A G 0.021938 2.7037e-05
4:143226512 T C 0.024197 1.0528e-04
4:143227742 A G 1.633425 -6.5696e-06
4:143228254 A G 0.043922 -5.8094e-06
4:143230749 T G 0.087762 -4.2786e-05
4:143231117 C G 0.867168 -4.2460e-05
4:143233177 C A 0.505276 1.7360e-06
4:143235865 G C 0.239511 4.0536e-05
4:143236750 T C 0.200477 -8.8457e-06
4:143239879 C T 0.071196 -7.6265e-05
4:143248733 G A 0.208299 4.4937e-05
4:143250150 G T 0.231906 7.6072e-05
4:143254633 C A 0.099667 -1.3561e-05
4:143261510 T C 0.798130 -4.1366e-05
4:143263961 T C 0.023334 -2.5558e-05
4:143265120 T C 0.063675 4.7290e-05
4:143265321 T C 0.039640 1.9356e-05
4:143266188 C T 0.035674 -4.4754e-05
4:143272775 T C 0.053656 4.3974e-05
4:143276240 T C 0.099077 1.1250e-07
4:143291184 G A 0.051792 -1.2664e-05
4:143306688 T C 0.493990 2.2313e-05
4:143318673 C A 1.228761 -2.2739e-05
4:143320032 A G 0.185777 5.1972e-05
4:143322905 G A 0.071880 5.5320e-05
4:143324816 T C 0.044834 -5.4291e-05
4:143328861 T C 0.081537 -6.1791e-05
4:143329202 T C 0.701219 -1.6713e-05
4:143338705 G A 0.146594 -1.5050e-05
4:143339095 C T 0.028283 4.8577e-05
4:143344183 A G 0.610899 -6.6538e-05
4:143351366 G C 0.028124 -3.3006e-06
4:143360851 G A 0.193372 1.1236e-05
4:143373829 C T 0.044230 -5.7290e-05
4:143386335 A G 0.210370 1.6905e-05
4:143392235 A G 1.108616 -3.2423e-05
4:143402986 G T 0.030721 2.3251e-05
4:143407144 C T 0.265743 -7.6676e-06
4:143407325 T G 0.068881 -8.2832e-06
4:143416900 T G 0.092585 -6.2791e-06
4:143437606 T C 0.097142 1.1315e-06
4:143439638 T C 0.059573 -5.0796e-05
4:143440695 C G 0.334741 2.0846e-05
4:143443927 T C 0.160132 4.5427e-05
4:143450575 C T 1.003820 -1.1758e-04
4:143450898 T C 0.058079 -5.1101e-05
4:143452535 C A 1.771749 -7.0128e-06
4:143463074 T C 0.147205 8.8787e-05
4:143468231 G C 0.225846 4.6892e-06
4:143468371 A G 0.377536 2.7835e-05
4:143470212 T C 0.040838 5.8800e-05
4:143470527 C T 0.028134 6.7726e-05
4:143472155 G A 0.037972 -6.7735e-05
4:143472350 T C 0.069901 3.4861e-05
4:143487791 T C 0.092319 2.1594e-05
4:143492922 C A 0.024002 1.4045e-04
4:143510148 G A 1.501842 1.6734e-05
4:143515444 A G 0.041873 6.9454e-07
4:143521989 A G 0.038848 -5.9588e-05
4:143541286 T C 0.039920 -6.9097e-05
4:143541665 A G 0.060838 8.9635e-05
4:143551228 G C 0.060274 2.6733e-05
4:143552050 T C 1.689391 4.6459e-05
4:143560267 T C 0.091040 2.3739e-05
4:143576040 C A 0.397738 -8.7785e-05
4:143593544 T G 0.069485 2.4399e-05
4:143601782 A G 0.031967 6.3395e-05
4:143607404 G A 1.466366 2.4019e-05
4:143610293 A G 1.321106 7.1572e-07
4:143626415 T C 0.049069 -8.9027e-06
4:143626811 C T 0.091180 1.3680e-05
4:143631173 C T 0.037982 -3.9850e-05
4:143636412 T C 0.045444 6.2451e-05
4:143643387 A G 1.456375 -5.5642e-06
4:143645856 A G 0.045009 6.3772e-05
4:143652993 T C 0.689618 2.5483e-05
4:143663213 C A 0.021883 4.1254e-05
4:143708495 C T 0.055090 7.0609e-05
4:143712857 A G 0.039861 -2.2941e-05
4:143735741 A C 1.195096 3.9755e-05
4:143738630 A G 0.098002 2.5945e-05
4:143745770 A G 0.046060 1.2167e-04
4:143751647 A G 0.025525 8.9258e-05
4:143766530 C A 0.137256 -1.0331e-05
4:143768889 G A 0.038813 7.2261e-05
4:143768890 A G 0.598309 1.0113e-05
4:143834088 A G 0.143517 -6.0492e-05
4:143842458 C T 0.449673 2.8748e-06
4:143845034 G A 0.027560 -7.7451e-05
4:143845266 A G 0.047372 2.4442e-05
4:143848658 T C 0.038118 3.0271e-06
4:143859956 A G 0.043409 3.3105e-05
4:143873005 A C 0.038267 4.9571e-05
4:143879504 T C 0.476473 2.8279e-07
4:143897600 A G 0.600487 -7.6059e-05
4:143905768 C T 0.492848 2.9422e-06
4:143920629 G A 0.032750 2.9797e-05
4:143923432 G A 0.056074 1.2379e-04
4:143937543 C T 0.043435 3.8094e-05
4:143941341 C T 1.304172 6.1101e-05
4:143942764 G T 0.048728 -3.8200e-05
4:143965802 A G 0.037677 9.2479e-08
4:143999929 C T 0.041104 -6.0570e-05
4:144004624 G A 0.514822 -9.7691e-05
4:144005447 C T 0.141268 5.2730e-05
4:144021142 T C 0.050179 3.7394e-04
4:144033383 A C 0.021390 -4.1677e-05
4:144039191 C T 0.023253 1.1922e-05
4:144051310 C T 0.042020 1.9163e-05
4:144105382 C T 1.374268 -1.3311e-03
4:144106040 G T 0.098453 -6.5899e-05
4:144108134 G A 0.048988 3.6885e-05
4:144111732 G A 1.201876 -2.8836e-04
4:144123142 A C 0.066999 -9.6360e-06
4:144130103 T C 0.144131 -1.9360e-05
4:144132537 G A 0.059310 5.4929e-05
4:144145739 A G 0.170707 8.1167e-06
4:144150701 C T 0.167153 1.8536e-05
4:144171887 A C 0.057849 -4.1732e-05
4:144172526 G A 0.174446 1.9395e-05
4:144202138 C T 0.260887 -2.1725e-05
4:144218067 A G 0.036268 2.5396e-05
4:144220798 A G 0.029926 -7.6586e-05
4:144228178 A G 0.024999 -3.5475e-05
4:144231549 G A 0.040737 -8.9270e-06
4:144232389 A G 0.044681 -6.7015e-05
4:144237895 C T 0.068164 -1.3222e-05
4:144251576 T G 0.185602 -5.9432e-05
4:144255998 C T 1.275590 -1.0013e-04
4:144267780 G C 0.029092 2.3175e-05
4:144278376 T C 0.082591 -3.0576e-05
4:144281231 G A 0.877152 2.6478e-05
4:144283704 G A 1.921333 6.9649e-05
4:144290735 C T 0.039225 5.6253e-05
4:144293900 T G 0.078200 -1.5727e-05
4:144294388 C T 0.079602 6.4189e-05
4:144299416 A G 0.089086 3.1709e-05
4:144308769 T C 0.054405 -5.1269e-04
4:144318841 T C 0.374625 -1.9444e-05
4:144323634 A G 0.082267 2.0561e-05
4:144329776 T G 0.035476 -4.3120e-05
4:144330093 C A 0.092007 -9.0230e-05
4:144333832 A G 0.037294 2.6067e-04
4:144339878 G A 0.062994 -6.2982e-05
4:144340560 C T 0.627277 -3.3633e-06
4:144347239 C T 0.044464 2.9177e-05
4:144349365 T C 0.025804 -3.5058e-05
4:144357737 G A 1.366221 4.7291e-05
4:144359490 T C 0.050043 7.5170e-04
4:144373109 T C 0.034583 -1.5319e-05
4:144390602 T C 0.238219 -2.0554e-05
4:144392162 C A 0.708165 3.9011e-06
4:144404516 C T 0.069660 4.2218e-05
4:144405647 T C 0.037245 -2.2559e-05
4:144405898 C T 0.694851 1.2072e-05
4:144406937 G A 0.457349 -2.2635e-06
4:144407046 A G 0.749568 1.6512e-05
4:144407627 C G 1.126003 3.2246e-05
4:144421433 A G 0.025200 8.7814e-06
4:144434555 C T 0.076674 -6.4278e-05
4:144442252 G A 0.405310 -8.0367e-04
4:144443295 C T 0.460592 3.8529e-05
4:144445764 C T 0.069569 -1.0317e-05
4:144452466 T C 0.043081 -1.1028e-05
4:144457224 A G 0.030877 -2.3536e-05
4:144457987 A C 0.866447 -5.6044e-05
4:144467805 T C 0.251345 2.5957e-05
4:144507710 G A 0.747854 -8.8399e-05
4:144508537 T C 0.330872 1.6861e-05
4:144515896 C A 0.275525 4.1888e-05
4:144517114 A T 0.894357 1.0461e-04
4:144518422 A G 0.026683 1.8474e-05
4:144518524 C T 0.890696 1.5044e-04
4:144524670 C T 0.027310 4.2731e-05
4:144544947 T G 0.075470 1.6193e-04
4:144545997 A C 0.026583 1.5189e-05
4:144546275 G A 0.293299 4.0475e-05
4:144546484 T C 0.931008 6.5610e-05
4:144554821 C T 0.706925 7.7925e-06
4:144555923 T C 0.308785 -8.1891e-05
4:144569957 A G 0.077934 -4.0512e-06
4:144574332 A G 0.072169 2.5945e-06
4:144578084 G A 1.230695 -6.0930e-05
4:144590209 A G 0.046443 9.2072e-06
4:144592286 A G 0.043091 -3.4037e-05
4:144601846 A G 0.635619 2.8270e-05
4:144612929 G A 0.051409 1.4446e-05
4:144616906 T C 0.114257 -3.4870e-05
4:144617554 T G 0.030896 3.5990e-05
4:144619314 G T 0.183680 4.0935e-05
4:144621779 G A 0.637323 4.5755e-05
4:144632221 G A 0.137685 1.4746e-05
4:144640681 T C 0.095860 1.3374e-04
4:144643574 A G 1.367750 -4.1204e-05
4:144647423 T C 0.199672 3.6495e-05
4:144649427 T C 0.046297 -6.1981e-05
4:144654246 G A 0.097622 1.7151e-06
4:144663468 T C 0.022513 9.0756e-05
4:144673517 T C 1.053120 -6.6720e-05
4:144679566 C T 0.101748 -4.9766e-05
4:144680523 G A 0.024090 4.5517e-06
4:144713750 G A 0.051851 -5.1808e-05
4:144742630 C A 0.048803 -6.2206e-05
4:144743928 C T 0.029004 -1.2111e-04
4:144746002 C T 0.630939 2.4698e-05
4:144779677 A C 0.079096 -4.7613e-06
4:144792505 A G 1.377802 -4.6235e-05
4:144800828 A G 0.441497 1.5513e-05
4:144803984 T C 0.036008 1.6428e-05
4:144849546 G T 0.546319 -6.4268e-05
4:144858379 C A 0.503757 -2.7654e-05
4:144878372 A G 0.067573 3.0434e-05
4:144880427 C A 0.132404 -7.5761e-06
4:144883774 T C 0.058122 3.3555e-05
4:144886733 A G 0.031666 -2.5324e-05
4:144913903 G A 1.387108 -5.7628e-05
4:144918712 G C 0.442195 2.2234e-05
4:144920596 A G 0.615300 5.6531e-05
4:144940333 C G 0.309460 5.9619e-05
4:144950193 G A 0.142119 -1.3527e-05
4:144969891 T G 0.055275 3.5843e-05
4:144992263 G A 1.061118 6.4117e-05
4:145004634 T C 0.044739 3.9227e-05
4:145009802 C A 1.364401 1.5242e-04
4:145011740 A G 0.622366 4.6769e-05
4:145012110 T G 0.115575 -3.4471e-05
4:145024533 G A 0.030997 -2.6359e-06
4:145024799 G A 0.676502 2.7528e-05
4:145026126 T C 0.068859 -1.7856e-04
4:145029032 T C 0.055778 4.9584e-05
4:145029161 G A 0.093754 -6.5478e-06
4:145030546 T C 0.612246 9.3229e-06
4:145030701 G A 1.842302 1.6376e-05
4:145041577 T C 0.183528 4.1299e-05
4:145062271 C T 0.957438 1.5539e-05
4:145063668 A G 0.048751 7.4805e-05
4:145083914 A G 0.789510 1.0954e-05
4:145089788 G A 0.096165 -3.6164e-05
4:145092895 C T 0.069264 -3.1526e-05
4:145093316 A G 0.098018 -5.5348e-05
4:145097683 A G 0.049939 6.0461e-05
4:145103086 A G 0.035330 -1.2374e-06
4:145103301 G C 0.071517 2.4396e-05
4:145105107 C T 0.085703 3.1872e-05
4:145111329 T C 0.770519 2.7448e-05
4:145112419 G A 0.104909 -3.9695e-05
4:145118513 A C 0.315737 -2.5918e-05
4:145124024 T C 0.775585 1.1429e-05
4:145124514 A G 0.058962 -1.6904e-06
4:145126369 C T 0.060640 -6.0901e-05
4:145129246 G T 0.181632 -2.0534e-05
4:145135525 C A 1.186004 -6.3198e-06
4:145150720 A G 0.079901 5.1836e-05
4:145162256 C A 0.082939 -6.3660e-05
4:145162892 A G 0.040611 -1.1243e-04
4:145174342 C T 0.802879 1.2294e-05
4:145174382 G A 0.995680 -8.4327e-06
4:145185212 A G 0.091202 1.0106e-04
4:145187494 G A 0.795852 2.2473e-05
4:145192851 G T 0.120460 8.5435e-05
4:145194762 T C 1.979659 2.3115e-05
4:145195649 G A 0.998880 -1.3133e-05
4:145196100 A C 1.416923 -2.7313e-05
4:145198834 T A 1.853490 -1.3352e-05
4:145206780 A G 0.078167 -7.2540e-05
4:145210113 A C 1.733154 -1.0481e-05
4:145221669 C T 0.049929 2.6453e-05
4:145222284 T C 0.085711 4.9232e-05
4:145226422 A G 0.105893 -2.1493e-04
4:145227600 G A 1.057557 -1.8392e-06
4:145242013 A G 0.063519 3.6199e-05
4:145256293 T C 0.075431 -9.8993e-06
4:145257268 A G 0.046833 -8.9732e-06
4:145257412 G A 1.463230 -2.8893e-04
4:145257681 G T 0.987286 -2.5347e-05
4:145260544 C T 0.052127 1.1203e-04
4:145268802 C T 0.033577 1.5534e-05
4:145273905 G A 0.056152 4.3567e-05
4:145275039 G A 1.579626 -1.5780e-04
4:145277991 C T 0.050926 -2.9865e-06
4:145278755 G A 0.247450 -6.2056e-04
4:145279054 T A 1.908119 -2.0469e-04
4:145293870 A G 0.073685 4.4109e-06
4:145296815 C T 0.031782 -3.7955e-06
4:145297419 A C 1.422337 -1.1107e-04
4:145321822 C T 0.616716 -7.6821e-06
4:145339800 C A 0.112391 1.2150e-05
4:145343010 A G 0.020117 6.1684e-05
4:145343556 T C 0.071536 -3.2308e-05
4:145346525 G A 0.070134 1.6690e-07
4:145352305 G A 0.092864 2.7408e-04
4:145354974 G A 1.904676 1.7529e-04
4:145370585 T G 0.082747 -3.1006e-06
4:145372673 G A 0.027391 -9.8807e-05
4:145374760 T C 0.617173 -5.1807e-06
4:145375705 G A 0.083588 1.2682e-05
4:145376474 G A 0.078206 3.5796e-05
4:145377875 G A 0.023171 1.3503e-04
4:145377899 A G 0.036622 -2.0464e-05
4:145381164 T C 0.043487 1.9800e-05
4:145411966 C T 1.373180 8.0549e-05
4:145412991 C T 0.044340 2.3865e-05
4:145420341 A G 0.090167 -1.7617e-05
4:145423159 T C 0.053824 4.0161e-05
4:145433452 A C 0.580263 2.2819e-04
4:145434584 G T 0.762070 -2.7314e-05
4:145434756 A C 0.075756 -1.3609e-05
4:145435933 G A 0.090917 1.1298e-04
4:145436324 C T 0.783645 -1.7096e-05
4:145440288 T C 1.069901 -1.4927e-05
4:145442663 C T 0.037891 -7.9819e-06
4:145449822 G T 0.048586 -4.3872e-05
4:145453103 A G 0.046521 8.1841e-06
4:145455765 A C 0.108256 -3.6598e-06
4:145471468 T A 0.088820 -3.4768e-05
4:145475266 C T 0.037232 6.5617e-05
4:145480340 C T 0.293903 2.1209e-06
4:145480780 G A 0.787540 -6.3823e-06
4:145485560 T C 0.084484 -1.2332e-05
4:145486389 G A 0.786832 -5.8319e-06
4:145505140 T C 0.041818 5.2269e-05
4:145506456 C T 0.788182 -1.0545e-05
4:145507840 T C 0.306347 2.6443e-06
4:145511597 C A 0.088801 -2.9671e-05
4:145513053 G A 0.222396 2.5919e-05
4:145513704 T C 0.051958 -2.0835e-05
4:145514461 A G 0.086873 -3.2893e-05
4:145517578 T C 1.078356 -4.3991e-07
4:145518066 G T 0.066697 -8.4031e-05
4:145518312 A G 0.052945 4.5340e-05
4:145520881 G A 0.020961 -1.7099e-05
4:145531020 T C 0.030231 -2.9888e-04
4:145531232 C A 0.040611 -1.6692e-04
4:145532047 T C 0.034957 -2.1261e-05
4:145533944 G T 0.071546 -1.0300e-04
4:145535971 C T 0.034090 -1.1780e-05
4:145537850 C T 1.014285 4.0186e-05
4:145545431 T C 0.032110 -1.2824e-05
4:145548939 A G 0.072189 -1.1107e-04
4:145555682 C T 0.033201 -1.6948e-05
4:145557467 C T 0.063101 2.0676e-05
4:145562724 A G 0.039014 -6.6154e-05
4:145564527 G A 0.101579 1.2082e-04
4:145564979 C G 0.051968 -2.6944e-06
4:145565168 C A 0.035768 -3.8741e-05
4:145568451 A G 0.032136 -2.0219e-05
4:145568525 T C 0.080352 1.7639e-05
4:145568682 C A 0.032159 -3.0235e-05
4:145569832 A C 0.032289 -2.4680e-05
4:145574844 G A 1.662581 3.4618e-04
4:145575911 C T 0.034025 -1.7223e-05
4:145578667 C T 0.868161 1.4091e-04
4:145585797 C T 0.061179 -1.5351e-05
4:145588971 G A 0.072374 3.1165e-05
4:145592359 C T 0.044081 8.0914e-06
4:145593701 C G 0.072254 3.1432e-05
4:145597075 C G 0.033516 -1.9651e-05
4:145598926 T C 0.072341 2.7486e-05
4:145602124 A C 0.073150 2.6024e-05
4:145606021 T C 1.124273 1.0946e-04
4:145613720 T C 0.096444 1.7951e-04
4:145613902 C G 0.072663 9.7934e-06
4:145619413 C T 1.045301 8.8976e-05
4:145627971 A G 0.033538 1.6064e-05
4:145631599 C T 0.073594 1.7349e-05
4:145640154 T C 0.069277 -9.7588e-05
4:145643079 A G 1.144774 3.3126e-05
4:145649041 T G 0.075058 2.1781e-05
4:145650021 A G 1.069381 2.5400e-05
4:145654698 G A 0.075704 2.3198e-05
4:145654896 T C 0.074636 1.4012e-04
4:145659064 C T 0.192463 8.0603e-05
4:145659198 T C 0.249559 -5.2032e-05
4:145661915 T G 0.074630 2.6646e-05
4:145672568 T C 0.041513 -5.3613e-05
4:145674778 C A 0.030653 1.5216e-05
4:145687147 T C 0.119366 2.0809e-05
4:145696121 G C 0.072672 4.3366e-05
4:145706070 C T 0.201688 -1.9922e-04
4:145770167 A G 0.598883 3.0355e-05
4:145772731 A G 0.029851 2.2981e-05
4:145774221 C T 0.028618 -3.5543e-05
4:145778919 T G 0.033798 1.3988e-05
4:145780600 A G 0.166007 1.7057e-04
4:145781220 A G 0.020624 4.7324e-05
4:145782946 G A 0.043130 -1.0865e-04
4:145791471 A G 0.051059 8.8720e-06
4:145799490 T C 0.027277 -7.8866e-06
4:145802045 G T 0.030085 -7.1380e-06
4:145825151 G A 1.099869 -7.0181e-06
4:145838640 C T 0.232704 4.1474e-05
4:145855169 A G 0.073886 4.7202e-05
4:145858473 G A 0.867943 -2.5738e-05
4:145892000 G A 0.036703 5.3012e-05
4:145903346 C T 1.010328 1.7083e-05
4:145923298 A G 0.054509 -1.2282e-05
4:145944507 T C 0.034291 -1.0361e-05
4:145962228 G T 0.090774 -2.3661e-05
4:145969335 T C 0.047664 -9.0235e-06
4:145972521 A G 0.035109 2.2823e-05
4:145973060 T C 0.026365 -6.7028e-06
4:145982625 A G 0.053967 4.9320e-05
4:145986745 G T 0.072562 1.7801e-04
4:145997414 T G 0.024126 -1.4364e-04
4:146003726 A G 0.041000 -9.1257e-05
4:146015170 T C 0.032458 -6.0286e-05
4:146022891 C T 0.160132 7.1749e-05
4:146023645 C A 0.035866 2.8670e-05
4:146042445 C G 0.106678 4.0433e-06
4:146055117 C T 0.226502 -4.4852e-05
4:146059891 G A 0.029095 -3.8009e-05
4:146068652 T C 0.245970 4.1166e-06
4:146075220 C A 0.058034 1.1572e-04
4:146076285 C T 0.035505 -3.8047e-06
4:146076413 T C 0.099512 -1.1404e-04
4:146080339 C T 0.075415 -2.8241e-05
4:146099647 G A 0.724429 -1.9625e-05
4:146102811 G A 0.048852 4.7434e-06
4:146122231 G A 0.068339 1.6019e-04
4:146129079 G A 0.133102 -2.3505e-05
4:146130541 T C 0.028374 -2.3578e-05
4:146138320 T G 0.096584 -4.3969e-05
4:146139896 G A 0.647755 -2.1472e-06
4:146167214 C T 0.022097 -3.7353e-05
4:146174631 C T 1.671442 3.4126e-05
4:146181723 A G 0.078437 4.2512e-05
4:146182200 G T 1.190831 1.8843e-05
4:146182838 T C 0.805800 4.7949e-06
4:146191109 T C 0.554384 -5.9591e-05
4:146193682 G A 0.477658 6.2715e-05
4:146197168 C T 0.021698 1.0962e-04
4:146199256 A C 0.271575 -6.5457e-05
4:146201215 T C 0.212954 3.2400e-04
4:146202510 T C 0.103546 6.3529e-05
4:146214064 T C 0.132917 -3.0811e-06
4:146214676 C A 0.031721 4.1490e-05
4:146214971 G A 0.745702 6.6628e-05
4:146220258 C T 1.718428 -3.2869e-05
4:146220888 T C 0.100193 -2.5317e-05
4:146222673 G A 0.348117 -7.5103e-06
4:146229049 C A 0.170548 4.5132e-04
4:146233605 G A 0.176676 -1.8039e-04
4:146234605 G T 0.490125 9.7586e-05
4:146238242 T C 1.131816 1.1339e-04
4:146246008 G A 0.748425 -6.8347e-05
4:146247737 C G 0.094062 -3.8389e-05
4:146248539 A G 0.245879 -8.2922e-05
4:146249039 C T 1.396443 -3.0797e-04
4:146249178 C T 0.347029 -4.3807e-07
4:146254323 C T 0.104783 -5.2667e-05
4:146256922 C T 0.631818 1.3930e-05
4:146260382 C T 1.042114 -5.9099e-05
4:146261291 T C 0.030643 -2.5151e-05
4:146268868 T G 1.426953 -1.1545e-06
4:146270562 G T 0.381168 -3.2197e-05
4:146276195 C T 0.488229 8.3996e-05
4:146281533 C A 0.098642 -7.7186e-05
4:146281843 A C 0.020195 4.4200e-05
4:146282837 G T 1.417413 -4.6085e-07
4:146303838 T C 0.036151 2.7332e-05
4:146307650 T C 0.218225 4.5053e-06
4:146308878 T C 0.043555 6.5791e-05
4:146309688 C T 0.457901 -8.9359e-06
4:146312528 T C 0.033905 -6.1530e-05
4:146325104 A G 0.515744 4.1230e-04
4:146327306 T A 1.361239 -2.1436e-07
4:146329822 T C 0.103910 3.6931e-05
4:146330542 G A 0.158925 -3.6099e-05
4:146331376 T C 0.088083 4.0345e-05
4:146333256 G A 0.034411 -9.7196e-06
4:146334754 T C 0.451228 -6.2652e-06
4:146343114 C T 0.189851 -4.0393e-05
4:146361594 A G 0.920414 2.2758e-05
4:146367961 G A 0.132790 -2.6285e-05
4:146373890 G A 0.103906 -8.5067e-05
4:146377064 T C 0.034317 2.7944e-05
4:146391068 G T 0.073763 2.0972e-05
4:146404442 G T 0.106896 -4.5203e-05
4:146411191 C A 1.042961 5.5542e-05
4:146428833 C T 0.090391 4.6248e-05
4:146460209 T C 0.022925 -6.5064e-05
4:146464773 T C 1.106266 -2.0017e-05
4:146466875 T C 0.059092 2.0767e-04
4:146478779 T C 1.620133 4.8361e-05
4:146482649 A G 0.028258 -2.6994e-05
4:146487324 C T 1.044253 5.9730e-06
4:146488136 C T 0.087694 -2.2856e-05
4:146494595 G A 0.029845 -1.4627e-04
4:146495355 C T 0.812944 2.2734e-06
4:146505131 C T 0.193807 2.8697e-06
4:146506880 A G 0.107061 3.5730e-05
4:146508452 G A 0.768889 -1.9245e-05
4:146509970 G T 0.628725 -6.6022e-06
4:146521044 G A 0.047271 5.1306e-05
4:146524560 G T 1.196154 -1.5724e-05
4:146527135 A C 0.031406 -2.9007e-06
4:146534372 A G 0.048690 -3.2473e-05
4:146535759 T C 0.143427 -1.9669e-05
4:146541690 G T 0.042922 2.2603e-05
4:146557209 C A 0.068420 7.9074e-05
4:146562236 T C 0.085847 -1.9903e-05
4:146572227 A G 0.209471 -2.0883e-05
4:146576418 C G 0.101949 3.9839e-06
4:146578950 G A 0.089716 -1.5935e-05
4:146581369 G A 0.123290 5.1016e-05
4:146583741 T C 0.106259 4.8935e-06
4:146584942 T C 0.220529 7.0777e-06
4:146585501 T C 0.118441 -2.6890e-05
4:146588889 T C 0.369704 -2.6784e-06
4:146596406 G A 0.048599 1.7552e-05
4:146600989 T C 0.050319 -5.1861e-05
4:146625009 A G 1.071020 2.7759e-05
4:146630414 A G 0.053088 -4.7096e-05
4:146638127 G A 0.189146 -1.4800e-05
4:146638978 A C 0.040867 4.9708e-06
4:146640938 T C 0.455889 1.9628e-05
4:146641715 T C 0.054525 -2.2618e-05
4:146651608 T C 0.078291 2.6608e-06
4:146653620 A G 0.244947 8.2495e-06
4:146656069 T C 1.200860 8.4165e-06
4:146658626 C T 0.077044 2.1056e-05
4:146660367 C T 0.061280 -7.7163e-06
4:146660501 G A 0.169750 2.2458e-05
4:146673825 C A 0.314903 -8.9810e-06
4:146675044 G A 0.188013 2.9503e-05
4:146678607 G A 0.039819 -7.4187e-05
4:146684378 T C 0.038449 -1.3323e-05
4:146687009 C T 0.049783 1.1061e-05
4:146697063 G A 0.024554 1.9901e-05
4:146697205 C A 1.064827 1.2528e-05
4:146700781 T A 0.552982 -8.0630e-06
4:146710345 T C 0.278505 -1.8519e-06
4:146720189 T G 0.063539 -4.5322e-05
4:146720570 A G 0.049319 1.3701e-05
4:146725056 A G 0.906691 -4.9368e-06
4:146731529 C T 0.189205 -5.3174e-05
4:146735071 T G 0.434139 -8.1499e-06
4:146766536 C T 1.040114 -1.1165e-07
4:146767313 A C 0.592557 -1.4257e-05
4:146769437 G A 0.044798 1.3538e-05
4:146770828 A G 0.161184 4.3506e-06
4:146773350 G A 0.044804 -3.2847e-05
4:146783506 G A 1.881494 1.2244e-05
4:146790821 T C 0.074724 -2.5579e-05
4:146793100 T C 0.038433 -5.3617e-05
4:146794621 C T 0.330145 8.4624e-06
4:146797469 T C 0.119716 1.9803e-05
4:146797543 T C 0.333397 1.6597e-05
4:146807997 T C 0.617280 -8.1938e-06
4:146809017 C T 0.971340 2.0083e-05
4:146820104 A G 0.061218 3.9402e-05
4:146821410 A C 0.316850 1.6321e-05
4:146824999 A G 0.050166 1.8624e-06
4:146825881 C T 0.068213 -5.1780e-05
4:146829530 C T 0.123491 6.3103e-05
4:146832259 G A 0.100657 -3.2951e-05
4:146835819 G A 0.021000 -8.4736e-05
4:146837701 A G 0.087557 -5.7162e-06
4:146839384 T C 1.055220 2.7736e-05
4:146840077 T C 0.801022 -1.1962e-05
4:146845631 G A 0.361882 -2.7711e-05
4:146849295 A G 0.055304 -1.0011e-05
4:146853165 G A 1.782301 1.3830e-05
4:146862084 G A 0.131846 8.9702e-05
4:146862215 T C 0.380500 -4.8067e-05
4:146866150 A C 0.266304 -8.9005e-06
4:146867077 A C 0.039115 -5.8947e-05
4:146870683 G A 0.569087 6.6829e-05
4:146871588 T C 1.171061 -1.3558e-05
4:146872559 T G 0.050718 -2.0719e-05
4:146873053 G A 1.544653 5.8031e-05
4:146873808 G A 0.657632 1.9530e-04
4:146873882 C T 0.455093 4.3934e-05
4:146876013 A G 1.701112 2.1052e-05
4:146877388 T C 0.120440 1.7594e-05
4:146880559 C T 0.055950 5.6125e-05
4:146895498 T C 0.060686 4.8351e-05
4:146904304 T C 0.856311 -3.6948e-05
4:146906141 T C 0.030913 -1.0789e-04
4:146906144 G A 0.216475 -8.1438e-06
4:146908705 A G 0.127298 1.7058e-05
4:146913554 T C 0.083835 -1.5512e-05
4:146930912 A G 0.107431 -2.8784e-06
4:146932735 T C 1.722962 2.0620e-06
4:146936847 T A 1.164667 3.5538e-05
4:146946713 C T 0.322521 -5.4825e-05
4:146948103 C T 0.234493 1.0425e-06
4:146949558 G A 0.344004 1.2655e-05
4:146961679 C T 1.168192 2.7286e-05
4:146969953 C T 0.077548 -5.3633e-05
4:146974615 T C 0.047826 -2.6493e-05
4:146977979 T C 0.773414 -5.2860e-06
4:146980450 G A 1.507071 4.0104e-05
4:146981453 T C 0.072332 4.6537e-06
4:146981497 C T 0.049741 2.1960e-05
4:146984557 C T 0.046914 1.1890e-04
4:146996880 T C 0.790406 -8.6079e-05
4:146999071 C T 0.436174 3.1191e-05
4:146999819 T C 0.224785 5.9554e-05
4:147013861 G A 0.086691 -5.7278e-05
4:147019583 G A 1.464136 -1.3222e-04
4:147020201 A G 0.093234 4.1388e-05
4:147021272 T C 0.130457 -5.6961e-05
4:147024985 G T 0.133683 6.6793e-05
4:147027134 C T 0.039157 4.7697e-05
4:147029884 A C 0.555413 5.7761e-05
4:147035332 G A 1.909203 -2.1996e-05
4:147036221 G C 1.808124 1.6655e-05
4:147044971 C T 0.626570 1.3310e-04
4:147049648 C T 0.182356 -5.4744e-05
4:147052210 A G 0.074101 -3.5694e-05
4:147052516 C T 0.039825 -7.3339e-05
4:147056156 C T 0.133576 -8.9802e-05
4:147056199 A G 0.031795 -6.1718e-05
4:147059435 G A 0.485013 1.8676e-06
4:147066384 T G 0.075678 -6.4840e-05
4:147073299 T C 0.062477 -6.1357e-05
4:147075593 G A 0.061744 2.5624e-05
4:147079249 C T 0.118697 7.9684e-06
4:147080886 G T 0.034499 1.6790e-05
4:147082518 A G 0.055567 2.9698e-05
4:147098127 C T 0.667732 1.3889e-04
4:147105323 G A 0.027586 5.1348e-05
4:147112495 A G 1.765683 4.3170e-07
4:147113489 T C 0.032474 -5.7702e-05
4:147120075 C T 0.762950 1.3851e-04
4:147122933 G A 1.952927 8.1761e-05
4:147136730 T C 0.557857 7.6246e-05
4:147137538 C G 0.150557 -4.3216e-05
4:147139794 T A 0.024557 1.8664e-05
4:147143572 G A 0.133975 -3.4919e-05
4:147151931 C T 0.254435 1.4049e-05
4:147152811 A G 0.143063 -3.2433e-05
4:147153550 A C 0.032769 -1.4867e-05
4:147162483 G A 1.359191 -1.5100e-05
4:147167807 A G 0.024116 1.4901e-04
4:147174997 A G 0.177520 7.8182e-05
4:147177341 A G 0.978922 8.1723e-05
4:147177468 G T 0.430137 9.4766e-06
4:147181775 C G 0.088852 5.5277e-05
4:147181808 A G 0.104114 -6.0735e-05
4:147185721 A G 0.047566 -4.6690e-05
4:147186397 T C 0.183976 -5.6774e-05
4:147193375 G A 0.036336 9.1474e-05
4:147194839 C G 0.082059 6.9702e-06
4:147209378 A G 0.096470 -4.9713e-05
4:147234517 T C 0.050777 1.1893e-06
4:147246257 T C 0.376637 -5.5807e-06
4:147247359 G A 0.101154 -6.1568e-05
4:147249085 T C 0.088895 -5.4420e-05
4:147253995 G A 1.446314 -2.3097e-05
4:147256907 A G 1.829111 6.1932e-05
4:147288822 T C 0.056272 6.2604e-05
4:147307281 C T 0.026070 -6.0671e-05
4:147311357 C T 0.399604 -9.4608e-05
4:147317167 T C 0.184576 6.9536e-05
4:147327707 T C 0.032516 -3.7488e-06
4:147335331 T C 0.055687 -6.2203e-06
4:147348497 A C 0.287522 -1.0949e-04
4:147352140 T C 0.099375 1.2303e-04
4:147352558 T G 0.110297 4.5878e-05
4:147368219 G A 0.021136 2.7748e-05
4:147376576 G A 0.494854 -5.4632e-05
4:147390124 G A 1.533923 -2.0208e-05
4:147398242 A G 0.109914 1.6989e-05
4:147403711 C T 0.095506 -2.3031e-06
4:147410292 C G 0.054616 -4.8790e-05
4:147421439 A C 1.454723 1.1899e-05
4:147441825 G T 0.810302 4.3255e-05
4:147443674 G T 0.579276 6.0893e-06
4:147455044 A G 0.067194 2.0678e-06
4:147466990 C G 1.698450 -5.3022e-05
4:147467161 C T 0.443675 3.9235e-05
4:147468186 A G 0.089310 2.8028e-06
4:147469546 T C 0.471851 -6.9541e-06
4:147480762 G T 0.090862 -6.1730e-05
4:147481601 C T 0.222555 -1.3398e-05
4:147487776 A G 0.041828 -2.8326e-05
4:147489447 T C 0.192324 4.3615e-05
4:147490123 G A 0.253545 5.9964e-06
4:147507651 G A 0.329489 -1.1744e-05
4:147511716 G A 0.026790 -5.6022e-05
4:147519432 C G 0.076846 4.0603e-05
4:147535168 A G 0.629582 -1.4665e-05
4:147536998 G T 0.068193 1.5707e-04
4:147538883 A G 0.068687 -6.5536e-07
4:147549811 G T 0.171733 1.5925e-05
4:147555879 T C 0.106503 5.1101e-05
4:147562905 T C 0.028851 3.8093e-05
4:147578325 A G 0.056320 -5.5114e-05
4:147591174 C T 0.031864 5.5407e-05
4:147592101 T C 1.781678 1.6206e-05
4:147602710 G A 0.599228 8.7674e-06
4:147610150 A G 0.069952 -2.4497e-05
4:147616753 C T 0.069073 8.1504e-06
4:147617570 A G 0.036677 3.7528e-05
4:147619089 G A 0.238998 -5.5170e-05
4:147621528 T C 0.148905 1.3090e-05
4:147636699 G A 0.572846 2.2924e-06
4:147648189 C G 0.034707 -2.8065e-05
4:147653705 A G 0.067411 -1.0061e-04
4:147654052 C T 0.022730 -1.7442e-05
4:147658082 C T 1.320625 5.7176e-06
4:147665142 A G 0.557481 -2.9000e-07
4:147684746 A G 0.025619 -2.0018e-05
4:147684891 C T 0.143628 -5.5024e-05
4:147705771 A C 0.090978 -4.3808e-05
4:147708800 T C 0.101151 3.7495e-05
4:147720217 C A 0.326039 -1.9627e-05
4:147723406 A G 0.049501 -2.0408e-05
4:147723928 T G 0.219942 1.3374e-05
4:147732785 C T 0.482351 5.1255e-06
4:147760078 G A 0.079768 2.4667e-05
4:147767162 A G 0.039621 4.1906e-05
4:147768206 A G 0.125805 5.1851e-05
4:147787491 A G 0.034009 -3.7462e-06
4:147788709 T C 0.647154 5.1593e-06
4:147802635 T C 0.068112 1.2699e-04
4:147811751 T G 0.045272 -1.4533e-06
4:147817187 A G 0.141216 3.9587e-06
4:147824864 A G 0.752245 3.0179e-05
4:147826062 G A 0.021743 9.4520e-05
4:147830297 G A 0.098960 -2.1494e-05
4:147842281 A G 0.022451 3.8733e-05
4:147849754 A G 0.052335 -3.7366e-05
4:147850561 T C 0.227294 -2.1008e-05
4:147859226 A G 0.146461 -3.3659e-05
4:147870888 G A 0.024428 -6.6838e-07
4:147879151 T C 0.044954 -1.7999e-05
4:147879797 A G 0.042110 -2.7715e-05
4:147879993 T C 0.566442 4.6830e-05
4:147896553 G A 1.006073 3.3714e-05
4:147903927 A C 0.029413 -4.8385e-05
4:147919958 T C 0.045869 -3.4722e-05
4:147922885 T G 0.042289 -1.9089e-05
4:147923616 C T 0.630364 4.0724e-05
4:147924367 T G 0.192132 2.7697e-05
4:147940161 A G 0.096084 1.9355e-05
4:147970600 A G 0.067603 8.0776e-05
4:147971950 T G 0.058609 -5.4766e-05
4:147975765 C T 1.943962 2.0574e-05
4:147983460 C T 0.293650 -1.8953e-05
4:147990950 C T 0.977030 -4.2462e-06
4:147991453 C A 0.250838 -3.8089e-05
4:147991855 A G 0.030731 -6.2844e-05
4:147993702 G A 0.183453 4.1573e-05
4:148001517 A G 0.215210 5.8519e-05
4:148002403 T C 0.033691 -2.4007e-05
4:148009734 T C 0.023723 1.0424e-05
4:148009958 G A 0.827881 -1.8633e-05
4:148011420 C T 0.068469 2.2101e-05
4:148015450 A G 0.757351 -3.1714e-08
4:148021522 T C 0.041945 -4.4474e-05
4:148023873 A G 1.242971 -1.3934e-05
4:148025013 T G 1.617076 -9.5489e-05
4:148026409 G A 0.035210 -9.3068e-06
4:148031154 A C 1.644999 -1.0967e-04
4:148032003 G A 0.268531 5.6983e-05
4:148041927 T C 0.036946 7.4675e-05
4:148047550 T C 1.654139 -1.6380e-04
4:148047972 C G 1.887811 -2.1312e-05
4:148069540 C T 0.199585 -2.1511e-05
4:148070083 T C 0.037070 -9.4583e-05
4:148079735 T C 0.042133 -2.0430e-04
4:148090368 A G 0.055658 8.8393e-05
4:148092981 G A 0.097314 -3.2263e-05
4:148097626 C T 0.486272 -4.8334e-05
4:148098325 C G 0.692624 5.9600e-06
4:148101143 T C 0.055489 -8.2454e-05
4:148105347 A G 0.137279 1.7331e-05
4:148111272 C A 0.090501 -1.5329e-05
4:148122614 A G 0.046372 3.1177e-04
4:148123652 C T 0.091985 -1.1824e-05
4:148123930 C T 0.067856 4.2998e-05
4:148127582 T C 1.856340 -8.5994e-06
4:148144392 G C 0.033321 -7.3834e-05
4:148150207 C T 1.258761 -2.0853e-05
4:148163938 C T 1.861413 -3.1759e-05
4:148167466 A C 0.106996 -2.3123e-06
4:148169165 A G 1.854882 -4.4236e-05
4:148182446 G A 0.020056 -7.9670e-06
4:148191419 A G 1.862305 -1.8664e-05
4:148200205 A G 0.300005 -1.9687e-05
4:148209326 C T 0.043561 -3.2058e-05
4:148220942 C T 0.070128 3.5164e-05
4:148224508 A G 1.862211 -1.2350e-05
4:148227792 A G 0.031279 1.8113e-05
4:148229540 G A 0.034973 -2.9541e-05
4:148234210 T C 0.076548 -3.4560e-05
4:148235861 C T 0.035840 9.4250e-05
4:148239651 A C 0.056223 3.2844e-05
4:148254319 A G 0.090576 -7.1897e-05
4:148264673 A C 1.610033 2.7902e-05
4:148282342 C T 1.933718 -5.7631e-05
4:148283140 C T 0.344660 -1.1386e-04
4:148287512 T C 1.588357 4.6947e-05
4:148287636 T C 0.110641 -3.4852e-05
4:148291697 G A 1.943547 -3.3486e-05
4:148305803 G T 0.157500 -1.8955e-05
4:148309369 C A 0.212762 2.8325e-06
4:148329024 C T 0.045570 -2.6338e-05
4:148330025 G C 0.046022 -4.3059e-04
4:148330970 A G 0.439621 -7.2203e-06
4:148339025 T C 0.094166 3.0108e-07
4:148346215 G A 1.199594 3.5188e-08
4:148362457 G A 1.295217 -3.2509e-06
4:148382588 C T 1.437894 -6.4968e-05
4:148386367 C G 0.117633 -6.2707e-05
4:148393664 T C 0.281400 2.8582e-04
4:148397394 C A 0.050767 2.1467e-05
4:148399460 A G 0.043487 1.4843e-05
4:148400819 A C 0.281131 3.9526e-04
4:148413483 A G 0.583950 4.9659e-05
4:148429750 T C 0.176264 4.2438e-05
4:148434146 T C 0.394674 5.9172e-04
4:148440907 C A 0.026842 4.0368e-05
4:148446182 T C 0.181967 9.0192e-05
4:148458654 C A 0.498781 5.1254e-06
4:148462987 C G 0.036765 -1.1915e-05
4:148465426 T C 0.058505 5.3079e-05
4:148474766 G A 0.755241 1.7176e-04
4:148483320 A G 0.126766 -1.7005e-05
4:148486136 A C 0.120164 1.3335e-04
4:148493882 T G 0.618420 5.4809e-05
4:148500814 C T 0.127464 3.4419e-04
4:148503233 A G 0.030007 -5.3026e-05
4:148503864 T C 0.087577 -1.1183e-04
4:148508838 T G 0.329691 -1.8533e-05
4:148510069 T C 0.078557 7.8933e-06
4:148510474 T C 0.619773 -2.2564e-05
4:148511435 C G 0.051968 2.6601e-05
4:148511560 A G 0.948123 -3.8268e-05
4:148513881 C T 0.036417 -2.3113e-05
4:148517273 T G 0.439183 -1.4627e-04
4:148517584 G A 1.069417 -2.7896e-04
4:148520832 G T 0.106711 -1.1674e-05
4:148522294 G A 1.553187 9.6425e-06
4:148528239 C T 0.128029 1.9134e-06
4:148533882 T G 1.836427 -4.5839e-05
4:148534659 C T 0.069602 -3.8864e-05
4:148560193 T C 0.059271 -6.8269e-05
4:148571718 T C 0.061705 4.5486e-05
4:148599290 C T 1.972645 -9.6401e-06
4:148612488 T C 0.111485 3.4627e-05
4:148614032 A G 0.125815 -2.7455e-06
4:148614131 G A 1.972924 -1.6253e-05
4:148618566 T C 0.087194 2.0736e-05
4:148620586 A C 1.972242 -7.4898e-06
4:148623336 T C 0.047190 5.0858e-05
4:148631022 A G 0.033392 -7.8607e-05
4:148632217 G A 1.831429 -3.6229e-05
4:148632608 A G 0.178451 1.1845e-05
4:148651446 T C 1.822824 -1.7972e-05
4:148657944 A C 0.030796 -4.5687e-06
4:148665206 G A 0.198302 2.4505e-05
4:148673350 G A 0.053516 -3.4158e-05
4:148675193 C T 0.239601 -5.6427e-06
4:148685997 G T 1.658164 -5.7092e-05
4:148686519 C A 0.153881 2.2883e-05
4:148689511 A G 1.885279 -1.6060e-05
4:148695956 T G 1.891667 -2.5080e-05
4:148696365 G A 0.066635 6.7974e-06
4:148696755 A G 0.023285 1.7850e-05
4:148698050 C T 0.055558 -3.2675e-05
4:148724638 G A 1.875185 -2.6433e-05
4:148727008 A T 0.049809 7.2277e-06
4:148728198 C T 0.040922 -7.6197e-05
4:148734704 G C 0.163998 6.8715e-05
4:148737690 C T 1.943313 -1.3142e-05
4:148742314 A G 1.852247 -3.7903e-05
4:148747464 A G 1.973865 -2.5371e-06
4:148751230 A G 1.829280 -3.0075e-05
4:148757067 T C 0.031925 -3.8744e-05
4:148766409 A G 0.041286 1.0159e-04
4:148776593 A G 0.121076 -1.5825e-05
4:148777581 T C 0.129901 6.4930e-05
4:148781196 A G 1.785245 -6.3997e-06
4:148783397 T C 0.029546 6.2882e-05
4:148793799 A G 0.040582 -2.9226e-06
4:148797974 A C 0.070848 8.4753e-06
4:148798090 G A 1.293978 -2.6539e-05
4:148803101 C T 0.140301 5.1064e-05
4:148803305 C G 0.045927 -1.9360e-05
4:148811046 T C 0.056564 -8.6706e-05
4:148820201 C G 0.239176 5.2797e-05
4:148821283 C T 0.095195 9.1656e-06
4:148841996 T C 0.035713 7.9699e-06
4:148844083 G A 0.028864 1.0364e-04
4:148851031 T C 0.091469 -4.5740e-05
4:148851639 C T 0.106896 2.1412e-04
4:148861377 G A 0.021211 -1.4311e-05
4:148866010 A C 0.033873 -1.4311e-04
4:148866490 A G 0.033798 5.7749e-05
4:148866526 A G 1.866785 -2.3971e-04
4:148872093 G A 1.947480 -9.7498e-05
4:148872492 A C 0.043016 3.5069e-05
4:148884189 T C 0.068966 7.0683e-06
4:148888111 A G 0.159938 1.9582e-05
4:148889868 G A 0.187553 4.9936e-05
4:148890545 C T 1.823681 1.4603e-05
4:148893328 T C 0.078612 2.5389e-05
4:148904730 G A 0.062662 -9.6648e-06
4:148905522 C T 0.055730 3.6038e-05
4:148909506 G A 0.089479 2.5509e-05
4:148909588 A C 1.517259 -4.0039e-05
4:148912718 C T 0.109820 6.4047e-05
4:148915103 G A 1.382242 -7.4044e-05
4:148927351 C A 0.090716 4.9032e-05
4:148928213 A G 1.150632 -7.0230e-05
4:148928372 A G 1.222272 -1.0217e-04
4:148929761 A C 1.441611 -2.2723e-04
4:148947015 G T 0.213392 2.4229e-05
4:148953372 T C 0.028598 1.5193e-05
4:148954309 A G 0.112047 3.5744e-05
4:148956674 C T 0.163810 -5.9763e-05
4:148959553 G C 0.097561 9.4074e-06
4:148964245 G A 0.030666 1.7237e-05
4:148969619 G A 0.128483 3.4200e-04
4:148973230 C T 1.889044 -4.5575e-05
4:148974602 C T 0.311183 6.0221e-06
4:148978406 T C 1.201782 -1.8416e-04
4:148980174 T C 1.485240 -3.1198e-05
4:148983139 C A 0.783437 -1.1352e-04
4:148984321 G A 0.140759 -1.0775e-05
4:148984611 C G 0.063234 -2.2923e-05
4:148988795 C T 0.200928 -1.8658e-05
4:148991893 T G 0.166371 5.4131e-05
4:148995995 T C 0.032461 3.6086e-05
4:148996218 G T 1.405232 -5.0089e-05
4:148997586 C T 0.038498 -5.4036e-05
4:149002409 G A 0.055499 1.1847e-05
4:149018311 G A 0.341132 -1.4200e-05
4:149022537 A G 0.433301 -2.3530e-05
4:149022928 C A 0.425096 -3.2470e-05
4:149024413 A G 0.462500 -1.3246e-05
4:149032669 A G 1.426667 5.5789e-05
4:149035449 C T 0.912608 -2.3929e-05
4:149036013 A G 0.042243 -8.7290e-06
4:149042521 G A 0.065243 1.9575e-05
4:149045864 G T 1.090524 9.9647e-05
4:149046315 C T 0.600276 -1.1440e-07
4:149050588 T G 0.192986 -1.8689e-05
4:149055670 A G 0.116743 -1.6388e-05
4:149057979 A G 1.086519 1.4021e-04
4:149073215 A C 0.060533 -4.5302e-05
4:149076195 G A 0.840783 -2.2818e-05
4:149079497 T G 0.143264 2.3848e-06
4:149081992 C A 0.138425 1.0547e-04
4:149093606 G T 0.060079 -1.3091e-05
4:149095955 T C 0.059251 6.7182e-05
4:149103831 A G 0.100641 -1.0529e-04
4:149116728 G A 0.024966 1.2960e-05
4:149117319 A G 0.048274 5.5661e-05
4:149128537 T C 0.052247 -6.1992e-05
4:149128595 G A 0.480504 -2.2853e-05
4:149129748 C T 1.311683 6.1673e-05
4:149130954 G C 0.483503 1.6173e-04
4:149134661 C T 1.756546 -7.6148e-06
4:149136734 G A 0.065606 1.5968e-05
4:149137790 G A 0.041594 3.8140e-05
4:149138636 G C 0.698859 -9.4542e-05
4:149138873 T C 0.050949 -1.7123e-05
4:149139067 A G 1.738999 -2.3015e-05
4:149140755 C G 0.035168 -4.3037e-05
4:149142485 G A 0.223272 2.4774e-05
4:149144236 A G 0.062039 -1.5235e-05
4:149145190 C T 0.061744 8.9110e-05
4:149148578 T C 0.300112 5.8601e-07
4:149148594 C T 0.052312 1.2431e-04
4:149159119 T C 0.312680 1.2236e-06
4:149160022 G A 0.416962 -2.6101e-05
4:149161069 T C 0.851491 2.1771e-05
4:149164917 C A 0.737717 3.4499e-05
4:149168310 C T 0.082260 3.6912e-05
4:149168929 A G 0.034054 1.4073e-05
4:149176761 T C 0.414775 6.8284e-06
4:149179919 T C 0.416342 -1.4707e-05
4:149183100 C T 0.049767 -5.2211e-05
4:149185594 C T 0.091955 2.1915e-05
4:149189885 C T 0.025151 -7.8862e-05
4:149194349 A G 0.073059 -7.1782e-05
4:149204791 A G 0.543076 -1.7898e-05
4:149207900 G C 0.048290 1.9932e-05
4:149211812 C T 0.082884 2.7133e-05
4:149219578 T G 0.067064 2.3128e-05
4:149221110 A G 1.555932 3.0737e-05
4:149226197 T C 0.575144 -1.1227e-05
4:149232339 C T 0.035145 1.8550e-05
4:149250682 A C 0.037355 -3.8794e-05
4:149257565 T G 1.521625 5.0260e-05
4:149260061 C T 0.083740 1.7051e-04
4:149263384 C T 1.523442 5.0780e-05
4:149264255 C T 0.683727 7.0074e-06
4:149267019 C T 0.228472 3.5403e-06
4:149273224 A G 0.069008 -1.7963e-05
4:149283684 C G 0.060228 -5.3626e-05
4:149285042 A G 0.032743 -1.3075e-04
4:149291219 A C 0.103182 -7.0565e-05
4:149293538 C A 0.031240 -8.0197e-05
4:149293975 A G 0.079501 4.0642e-05
4:149302867 C A 0.055577 -1.5098e-04
4:149303363 G A 0.472026 -1.3079e-04
4:149308511 C T 0.278758 2.3228e-04
4:149311728 C A 0.071923 -2.8937e-05
4:149314482 T C 0.041672 -2.3752e-05
4:149321346 A G 0.316990 3.9956e-05
4:149327818 C T 0.028533 1.5867e-05
4:149331648 T C 0.216391 2.4311e-05
4:149340492 A G 0.021169 1.2144e-05
4:149347854 T C 0.895071 5.3545e-06
4:149349198 G A 0.039777 -8.7305e-05
4:149351286 T C 0.058868 -1.4893e-04
4:149357475 T C 1.762427 2.3921e-05
4:149358014 C G 0.976170 -6.6533e-07
4:149364780 A G 1.743907 3.8116e-05
4:149372781 G A 0.893711 2.7590e-05
4:149373347 G A 0.218355 -3.2436e-06
4:149375047 C T 0.185479 -1.4092e-05
4:149376196 G A 0.685889 4.0498e-05
4:149383136 T C 1.656720 4.1064e-05
4:149384847 A G 0.081225 9.1159e-06
4:149398316 A G 0.131846 5.6719e-05
4:149402605 G T 0.046469 -2.3966e-05
4:149403565 T G 1.763839 4.6090e-06
4:149404608 A C 0.665197 5.0231e-05
4:149408950 A C 0.232938 -1.6901e-04
4:149410653 T G 0.090186 6.4027e-05
4:149426562 A G 0.041925 1.1762e-05
4:149436514 T C 0.061413 -3.7262e-05
4:149456265 A C 0.235827 -1.2632e-04
4:149460337 A G 0.917863 -2.6299e-05
4:149481230 A G 0.238430 3.6453e-06
4:149512806 T G 0.037596 5.2432e-05
4:149523158 A G 0.892358 -4.7997e-06
4:149535231 A G 0.100657 7.8816e-06
4:149537415 G A 0.491030 -4.9279e-05
4:149540571 A C 0.055502 -1.5615e-05
4:149549309 G A 0.043866 5.1430e-05
4:149562966 C A 0.074250 -1.2646e-04
4:149570283 C T 1.976300 -2.5693e-05
4:149570425 A G 0.041773 4.6076e-05
4:149570680 C T 0.939937 2.0781e-05
4:149570934 A G 0.059277 -7.4125e-05
4:149571425 G A 0.282858 5.6750e-05
4:149573988 C T 0.449933 -5.9690e-06
4:149582532 C T 0.058920 6.2985e-06
4:149586665 T C 0.034622 3.4272e-05
4:149589461 A G 0.084023 -4.0995e-05
4:149597093 C T 0.381687 -3.6180e-05
4:149597800 C T 0.196160 -2.4288e-05
4:149598929 G A 0.088534 -9.1927e-06
4:149600559 C T 0.078252 -2.7309e-05
4:149619602 G A 0.590802 -1.9108e-05
4:149621475 T G 0.047093 -1.7713e-04
4:149623755 T C 0.386959 1.6325e-05
4:149630831 G C 0.049556 -9.3297e-05
4:149633421 T C 0.424048 -3.0409e-05
4:149649727 G A 0.051062 1.1949e-05
4:149652610 G C 0.408079 -5.8097e-05
4:149660174 G A 0.024087 -3.0834e-05
4:149668981 A G 0.028965 -2.1852e-05
4:149677481 A G 0.042896 9.1333e-05
4:149681828 T C 0.133066 1.5567e-05
4:149702618 G A 0.658213 6.8418e-05
4:149703142 A G 0.354241 2.3271e-05
4:149706058 G A 0.057956 -3.1427e-05
4:149721075 C T 0.039076 -6.3171e-05
4:149729151 G A 0.410640 4.2555e-05
4:149729233 C T 0.093487 1.5264e-05
4:149730575 T C 1.556634 2.9014e-05
4:149733522 A G 0.149694 3.3483e-05
4:149733669 A G 0.293212 -2.3772e-05
4:149748696 A G 0.078356 6.8062e-05
4:149752774 G A 0.810360 -4.4021e-05
4:149756601 C T 0.333654 -8.5172e-05
4:149765351 A G 0.100021 -3.4560e-05
4:149770949 T C 0.027427 1.5194e-04
4:149771314 C T 0.240111 2.1341e-05
4:149774572 G A 0.063756 3.7194e-05
4:149786064 T C 0.196527 -6.3396e-05
4:149787704 G A 0.564018 -2.5965e-05
4:149791328 T C 0.029319 8.4469e-06
4:149791835 T C 0.066661 5.4168e-05
4:149793877 A G 0.024074 -2.1196e-05
4:149807313 G A 0.035324 4.7584e-05
4:149833461 A G 0.051143 2.9760e-05
4:149838948 T G 0.030046 -3.5661e-05
4:149840004 C T 0.543212 -1.8280e-05
4:149847121 A G 0.123426 -4.5692e-05
4:149856265 T C 1.515880 -2.4361e-05
4:149856841 C T 0.262870 -2.0193e-04
4:149863398 G A 0.403996 2.1186e-05
4:149881041 T C 0.031068 -4.9880e-05
4:149887711 G A 0.035139 1.8529e-05
4:149895762 C A 0.070563 3.1579e-05
4:149896531 A C 0.103582 1.9970e-05
4:149899593 A G 0.069754 3.4480e-05
4:149901681 A G 1.057765 2.5337e-05
4:149902829 A G 0.435252 3.0073e-07
4:149914498 A G 0.142745 -5.9734e-06
4:149915425 T G 0.041510 -2.7318e-04
4:149929686 T C 0.566322 4.9753e-07
4:149939071 T C 0.180022 1.0612e-05
4:149943965 A G 0.257291 -1.2356e-04
4:149945322 G A 0.211548 6.9450e-05
4:149946534 G A 0.824726 -5.5085e-05
4:149947914 T C 1.507068 -6.2852e-06
4:149948424 T G 0.036901 3.4708e-05
4:149970086 A G 0.219247 -5.1405e-05
4:149998477 C T 0.538078 9.2863e-06
4:149999533 C G 0.985537 2.7354e-05
4:149999563 G A 0.068057 5.6468e-05
4:150026731 C T 0.057859 1.9849e-04
4:150036354 G A 0.145195 1.1586e-04
4:150042514 A G 0.043772 -3.2484e-05
4:150056895 A C 1.965209 1.6903e-05
4:150056962 T C 0.898810 1.4761e-05
4:150057974 T C 0.113189 -5.7474e-05
4:150057979 C T 0.475045 -3.6872e-05
4:150082595 G A 0.427332 7.0231e-06
4:150084825 C G 0.188711 9.6053e-05
4:150086214 T G 0.112361 6.5637e-05
4:150115199 T C 0.338308 -6.5968e-05
4:150134577 A G 0.036447 1.2488e-04
4:150134653 A G 0.095230 1.7491e-05
4:150149957 T G 0.120206 8.5583e-05
4:150156335 G C 0.034778 -1.5751e-05
4:150170067 C T 0.170954 -1.4370e-05
4:150171061 A G 0.035080 3.0714e-05
4:150172142 T C 1.027131 -2.1814e-05
4:150177249 C T 0.037193 3.1301e-05
4:150178533 G T 0.108126 -5.6561e-05
4:150181162 C T 0.165877 -1.5586e-05
4:150201307 T C 0.040212 6.6734e-05
4:150201600 T C 1.042932 -1.6869e-06
4:150202270 G A 0.030211 1.9513e-05
4:150206363 A G 0.091793 -1.1976e-05
4:150227082 A C 0.093322 2.2943e-05
4:150249156 T C 0.073782 -8.8554e-05
4:150249773 A G 0.101511 2.1053e-06
4:150255034 C T 0.612834 -1.7398e-05
4:150283932 T C 0.380483 3.2694e-05
4:150286943 T C 0.059553 1.0646e-05
4:150288078 A G 0.499164 4.4113e-06
4:150295039 C T 0.112705 -3.6220e-05
4:150297564 T C 0.021925 2.5960e-05
4:150315677 A G 0.057304 8.2339e-05
4:150321504 C A 0.086564 -2.1719e-05
4:150357552 C A 0.035788 2.8472e-05
4:150361013 T C 0.047297 5.7982e-05
4:150366926 T C 0.060033 -7.7084e-06
4:150388786 G A 0.091582 -4.6298e-05
4:150415673 T C 0.062146 7.9429e-05
4:150419365 T C 0.036408 -9.0092e-07
4:150421171 A G 0.065068 -3.2279e-05
4:150432915 C T 1.722082 -7.1738e-06
4:150440211 A G 0.052399 2.0276e-05
4:150440471 C T 1.087428 -1.9903e-05
4:150450171 C T 0.048969 1.4928e-05
4:150451027 G A 0.266473 1.9025e-05
4:150456209 G A 0.040471 -3.1469e-05
4:150479880 G A 0.053078 7.1626e-05
4:150483071 A C 1.406446 -2.0932e-05
4:150483994 T C 0.036784 -1.6312e-05
4:150490283 C T 0.049585 -6.2566e-05
4:150492346 A G 0.096383 2.5989e-05
4:150507223 A G 0.060361 7.3069e-05
4:150510460 C T 0.022740 6.8184e-06
4:150520574 G T 0.039809 -9.2785e-06
4:150523480 A G 0.198010 3.9359e-05
4:150533679 C T 0.020847 -1.7762e-05
4:150553901 G A 0.099547 5.0562e-05
4:150560676 A C 0.037313 5.3338e-05
4:150570106 G A 0.893965 2.1323e-05
4:150571112 A G 0.572220 6.3461e-06
4:150577904 T C 0.037469 1.9148e-05
4:150586281 G C 0.122420 -2.8163e-05
4:150595918 A G 0.039965 -8.7300e-05
4:150606593 T C 0.063961 -1.4077e-05
4:150623697 G A 0.574524 1.3534e-05
4:150631879 C T 0.043035 2.1596e-05
4:150632997 A G 0.047265 3.8899e-05
4:150635006 G T 1.940911 -3.4085e-06
4:150641216 T C 0.057362 4.4598e-05
4:150649198 T C 0.039410 -4.0742e-05
4:150649593 A G 0.389445 -8.5217e-05
4:150659552 T C 1.582648 9.1574e-06
4:150661500 T C 0.048998 -2.6372e-05
4:150664873 G C 0.315341 6.0103e-06
4:150668027 G A 0.096727 4.0276e-05
4:150673948 C G 0.152635 1.5069e-05
4:150683433 T G 1.238975 1.7121e-05
4:150684391 A G 0.026450 -3.4984e-05
4:150694785 G A 0.027495 -3.0431e-05
4:150700895 T C 0.291089 -8.4156e-06
4:150723244 G A 0.086077 -5.3615e-05
4:150741432 A G 0.117710 -1.7705e-05
4:150743080 C A 0.389864 -3.8721e-05
4:150743465 G A 0.044120 3.6655e-05
4:150752375 C T 0.127165 -8.7833e-05
4:150753115 G A 0.061436 -3.6215e-05
4:150756892 A G 0.083049 -4.8511e-05
4:150758623 G A 0.140642 9.5056e-06
4:150761848 G A 0.979276 2.8670e-05
4:150784347 G A 0.634145 -2.2046e-05
4:150800343 T C 0.039085 1.7481e-05
4:150820473 C T 0.175774 4.5802e-05
4:150835593 T C 1.142362 -1.5839e-05
4:150850602 G A 1.738474 -1.4675e-05
4:150853082 G T 0.138003 -1.9678e-04
4:150853271 G A 0.244366 -1.9894e-05
4:150854248 T G 0.173012 -1.5863e-04
4:150856144 T C 0.046460 1.2765e-05
4:150856693 T C 0.626183 -6.7140e-05
4:150864083 C T 0.033087 -6.5550e-05
4:150876019 A G 0.023353 -3.1026e-06
4:150882877 G A 0.278619 2.7434e-05
4:150886158 T C 0.037342 -1.1676e-04
4:150897736 C T 0.158195 -1.6632e-05
4:150901757 A G 0.156588 -1.4506e-05
4:150904284 T C 0.163219 -4.8529e-05
4:150905131 G A 0.037534 4.0742e-05
4:150911965 A C 0.023032 -2.0411e-05
4:150914174 A G 0.049316 5.0835e-05
4:150915414 A G 0.345617 1.6134e-05
4:150918981 G A 0.051280 -2.8234e-05
4:150923185 G A 0.376238 -1.2245e-05
4:150924109 T C 0.732680 3.5290e-05
4:150927123 C T 0.389370 5.4413e-05
4:150929700 G A 0.122647 -6.3600e-06
4:150930752 G A 0.768919 3.4215e-05
4:150940397 A G 0.036508 1.8077e-05
4:150945475 C T 1.776832 3.8228e-05
4:150951692 T C 0.242756 -3.9731e-05
4:150952450 C T 0.039433 -6.5720e-05
4:150953848 T C 1.180353 -8.2657e-05
4:150959868 G A 1.381528 -1.4927e-05
4:150961862 A G 0.639196 -2.4934e-05
4:150969168 T C 0.029731 5.9804e-05
4:150973222 C A 0.092144 4.5521e-05
4:150974325 G A 1.830380 1.9612e-04
4:150984020 G A 0.380379 2.4487e-05
4:150984571 C A 0.035953 2.9213e-05
4:150985745 A G 0.049400 -9.7006e-05
4:150986925 C T 0.793976 1.1277e-05
4:150987104 A G 0.046080 2.4312e-04
4:150989280 A G 0.025693 2.4495e-06
4:150995700 A G 0.843749 2.5675e-05
4:150997031 T C 0.029640 -3.8649e-05
4:151030070 G A 0.443376 2.5965e-05
4:151045220 T C 0.134459 9.1465e-05
4:151046255 C A 0.120885 -5.6510e-05
4:151048838 T C 0.157497 -3.4467e-05
4:151071601 C T 0.131271 -4.2948e-05
4:151074650 A G 0.779652 -2.0508e-05
4:151075434 T C 0.039900 7.9439e-05
4:151075811 A G 0.674354 -2.5364e-05
4:151084164 G A 0.029179 5.6566e-05
4:151086348 A G 0.431101 1.1471e-05
4:151088449 C T 0.468317 -3.9345e-06
4:151117893 C T 1.842604 -5.1399e-05
4:151119353 A G 0.127396 -2.4741e-05
4:151120468 T C 0.137354 -1.0828e-05
4:151120496 A G 0.026407 7.6676e-05
4:151126635 A G 0.029783 3.3786e-05
4:151133778 T C 0.096422 -1.6172e-04
4:151141791 G A 0.037430 -7.2208e-05
4:151148930 T C 0.615518 -8.2500e-07
4:151152538 C T 0.076243 -4.3109e-05
4:151154177 T C 0.116217 -4.9300e-07
4:151161342 A G 1.963349 1.7796e-05
4:151163186 T C 0.061572 2.2388e-05
4:151168711 G A 0.086736 1.0375e-04
4:151171082 C T 0.131313 -3.5400e-05
4:151172930 A G 0.598793 -4.0149e-05
4:151183352 A G 0.080991 5.3920e-07
4:151191491 A G 0.128597 -2.3016e-05
4:151199080 A G 0.578977 -3.8662e-07
4:151201635 G A 1.155436 5.6314e-06
4:151202952 C T 1.894357 -1.9042e-04
4:151204852 T C 0.037424 2.6735e-05
4:151206319 C T 0.640270 -6.7884e-06
4:151207127 T C 0.638076 -5.0777e-06
4:151208778 T C 1.262925 -2.8162e-05
4:151215662 C T 0.067288 1.0544e-04
4:151226634 G C 0.052016 -5.7041e-05
4:151230284 G A 0.028946 -9.9443e-05
4:151233261 A G 1.892228 4.7703e-05
4:151241258 T G 1.356851 1.8458e-05
4:151242312 T C 0.512371 1.8977e-05
4:151242409 G T 0.020176 -6.4913e-06
4:151245237 A G 0.084318 -1.9291e-05
4:151247426 T C 0.078190 4.8752e-05
4:151259958 C T 0.044626 8.1959e-05
4:151266196 C T 0.124653 -6.8172e-05
4:151271783 T G 1.892835 5.6774e-05
4:151275797 G A 1.866778 1.1396e-04
4:151294622 G A 0.603811 2.9526e-05
4:151295085 C T 0.556672 1.1036e-05
4:151300657 A G 0.839397 -2.1797e-05
4:151315885 G A 0.021097 -1.5391e-05
4:151316610 A C 0.073399 9.0003e-06
4:151317116 T C 1.919823 -4.3511e-05
4:151325244 A G 0.088596 -9.2731e-05
4:151327699 A G 0.050864 4.8032e-05
4:151340224 C T 0.040072 8.5971e-05
4:151340645 C T 0.338399 -4.5144e-05
4:151350707 C T 0.166588 3.0629e-05
4:151360912 A C 0.055551 5.0149e-05
4:151366131 T C 0.051143 3.4946e-05
4:151367855 T C 0.643879 4.7469e-05
4:151370174 G A 0.980785 8.9464e-06
4:151372954 G A 0.798192 -4.6633e-05
4:151374798 A G 0.404671 -5.3021e-05
4:151375875 A G 0.076408 -3.8756e-06
4:151397340 C T 0.033123 -1.5954e-05
4:151406257 A G 0.036872 -4.0429e-05
4:151406576 G A 0.088327 -3.3863e-05
4:151413637 T G 1.496207 1.0556e-05
4:151418747 C T 0.340427 -3.1366e-05
4:151423133 C T 0.083760 3.4527e-05
4:151431506 T C 0.032126 -2.2880e-05
4:151432767 T C 1.063753 2.0164e-05
4:151443988 A C 0.641747 5.9672e-05
4:151446347 C T 0.854334 -3.9143e-05
4:151449814 C G 0.088859 3.1211e-05
4:151450555 G A 0.044551 -1.4396e-05
4:151462622 C T 1.364985 -1.1321e-04
4:151476381 T C 0.020695 8.0044e-05
4:151476558 T C 0.025323 -1.0862e-05
4:151477957 G T 0.028650 1.3030e-04
4:151479755 C T 0.052714 -7.5122e-06
4:151481857 A G 0.970168 -5.3899e-05
4:151491680 A C 0.032529 -2.5223e-05
4:151499138 A G 0.112310 8.5947e-06
4:151501441 A G 0.036658 -2.5869e-05
4:151520216 A G 0.059108 -7.9167e-06
4:151533523 C T 0.053561 -1.7581e-05
4:151534448 G A 0.118136 2.2346e-05
4:151536725 G C 0.046106 4.1772e-05
4:151541239 A G 0.038397 4.7483e-05
4:151549874 T C 0.059355 -4.1818e-05
4:151564453 G T 1.917237 -1.8152e-05
4:151589256 C T 0.025336 -8.7622e-06
4:151608097 G A 0.032681 3.3365e-05
4:151627521 T C 0.034642 -1.7562e-06
4:151647865 C T 0.028368 -4.2301e-05
4:151653525 T C 1.889145 -4.6997e-05
4:151654752 T C 0.028965 2.7232e-05
4:151660527 A G 0.195719 -8.8559e-05
4:151662114 C T 0.161447 3.3229e-05
4:151673310 C T 0.085412 1.2425e-04
4:151679315 A G 0.053130 2.5677e-05
4:151684787 C T 0.030396 -9.5510e-05
4:151687869 G A 0.022746 -1.3196e-05
4:151692039 A G 0.024337 -1.1558e-04
4:151699798 T C 0.037875 -3.3000e-05
4:151706926 T C 0.397153 1.1511e-04
4:151719263 G A 0.504263 9.2805e-05
4:151724769 T C 0.026881 -6.3917e-06
4:151726141 C T 0.036758 -3.0181e-05
4:151726971 T G 0.034424 6.4584e-05
4:151727005 C T 0.056070 8.9750e-06
4:151730147 C A 0.160687 4.1820e-05
4:151742349 T C 1.889235 -5.6065e-05
4:151745861 T C 0.130856 -9.5406e-06
4:151747432 T C 0.083263 -5.0857e-05
4:151765336 A G 0.072215 1.0107e-04
4:151772410 G A 0.923141 -7.5989e-05
4:151773593 C G 0.100586 3.1070e-05
4:151775259 A G 0.128457 -6.1759e-05
4:151778354 T C 0.034249 -8.4402e-07
4:151778444 G A 0.024298 6.2851e-06
4:151793903 C T 0.060598 -1.1655e-05
4:151805588 A G 0.044444 3.9291e-06
4:151821607 T A 0.206196 -1.4687e-05
4:151836933 A G 0.054220 -1.3455e-04
4:151843426 T G 0.370318 9.8936e-05
4:151850646 A G 1.933008 -5.7399e-06
4:151860874 T C 0.054347 3.7645e-06
4:151866627 T C 0.061439 -1.1656e-05
4:151874439 T C 0.033996 1.8119e-05
4:151898642 T G 0.036005 4.0145e-05
4:151908291 G A 0.030293 -5.2841e-05
4:151923264 A G 0.083864 8.0918e-06
4:151936149 T C 0.292692 -1.5853e-05
4:151961655 C T 0.046775 -3.2967e-06
4:151979814 A C 0.071371 -1.2226e-05
4:151991544 G C 0.050390 1.9986e-07
4:152016844 G A 0.140006 2.4646e-05
4:152020251 T C 1.911417 -5.7530e-06
4:152029716 G C 0.044421 -8.2324e-06
4:152035299 A G 0.038524 -1.6310e-05
4:152047365 T C 0.084662 1.6730e-05
4:152050349 T C 0.051078 -3.8269e-05
4:152063021 A G 1.905399 -1.0377e-05
4:152065684 G A 0.883205 2.2128e-05
4:152069566 T C 1.819117 -2.3981e-05
4:152088145 G A 0.041620 4.8267e-05
4:152102925 G A 0.036716 -3.5409e-05
4:152105152 T C 1.918866 -9.5283e-06
4:152105348 C T 1.789146 -4.0791e-06
4:152109242 T C 0.123858 -8.4206e-06
4:152113451 C T 1.918538 -1.8718e-05
4:152120597 A C 0.060459 6.8336e-06
4:152143046 A C 0.122845 -1.1574e-05
4:152144408 G T 0.020760 -9.3393e-06
4:152148145 A G 0.033249 2.9703e-05
4:152159316 G A 0.118846 5.6658e-06
4:152159560 T G 0.081653 3.8399e-05
4:152162118 C T 0.096633 -3.6109e-05
4:152164786 A G 0.463925 1.4455e-05
4:152170354 C A 0.911774 3.5800e-05
4:152184264 T C 0.056476 3.3658e-06
4:152187218 C A 0.128090 -9.3573e-06
4:152206481 G T 0.037316 -1.8216e-05
4:152212486 T C 0.877259 -3.2236e-05
4:152215052 G A 0.022055 5.7689e-05
4:152216154 G T 1.935877 -2.5580e-05
4:152220971 T C 0.933043 2.8194e-05
4:152227218 G A 0.055538 -2.1978e-05
4:152228827 C T 0.724725 2.0426e-05
4:152230379 C A 0.040413 2.5495e-05
4:152235635 C T 1.827537 -1.0885e-05
4:152235761 G A 0.224142 8.3547e-05
4:152238115 T C 0.714351 1.8921e-05
4:152238252 G A 0.025060 -4.6123e-06
4:152240214 A C 0.070624 -4.6308e-05
4:152247936 A C 0.035431 -3.7974e-05
4:152259759 A G 1.124374 3.1415e-05
4:152269077 T C 0.461614 5.3855e-05
4:152275144 T C 0.246129 3.4661e-05
4:152280642 C T 0.051627 8.1994e-05
4:152282974 G C 0.102124 -1.8439e-05
4:152292015 G A 0.736640 1.2901e-05
4:152324434 T C 0.105607 5.9727e-06
4:152331521 G A 0.247511 4.4496e-05
4:152340150 C T 0.064230 2.1278e-05
4:152353154 T C 0.034311 -1.8261e-05
4:152364157 T C 0.022529 5.6211e-06
4:152377549 A G 0.053905 -5.4465e-06
4:152378561 A G 0.060907 -7.9627e-05
4:152383533 C G 0.050731 -6.4510e-05
4:152403487 A G 0.052928 4.3440e-06
4:152405796 G A 0.046232 -8.7798e-06
4:152417674 T C 0.041039 -7.9449e-06
4:152430178 C T 1.117707 4.8224e-05
4:152443840 G A 0.873984 1.9542e-05
4:152453207 G A 0.030241 2.5928e-05
4:152453654 T C 0.267086 1.6606e-05
4:152467136 A G 0.028761 7.6863e-05
4:152477804 G T 0.079985 6.9819e-07
4:152489984 G A 0.058131 -6.5356e-05
4:152493988 T G 0.035483 -2.1969e-05
4:152495096 A G 0.073026 1.0002e-05
4:152503362 C A 0.684500 4.4784e-05
4:152505856 A G 0.032175 -5.0848e-06
4:152521650 A G 1.824009 2.6893e-05
4:152535973 T C 0.031445 -3.0327e-05
4:152544119 A G 0.065538 1.8236e-05
4:152554986 T C 0.081968 -3.5119e-05
4:152560731 G A 0.684107 4.1205e-05
4:152569962 A G 0.052026 4.1049e-05
4:152577397 T C 0.034200 -8.6350e-06
4:152580678 C T 0.243840 4.1853e-05
4:152606198 A G 0.052854 1.9871e-04
4:152606573 C T 0.977728 5.5116e-05
4:152621237 T C 0.663020 4.1194e-05
4:152623485 C A 0.089476 3.6252e-05
4:152646690 A G 0.032532 -4.6571e-05
4:152646991 G A 0.166413 -1.5920e-05
4:152666143 A C 0.038745 -2.3497e-05
4:152676350 C T 0.973625 8.0924e-05
4:152680701 C T 0.731891 4.0361e-05
4:152682046 T G 0.233762 4.5832e-05
4:152687066 A G 1.894127 8.6252e-07
4:152688978 C T 0.034781 3.6663e-05
4:152692936 T C 0.040023 -1.6291e-05
4:152693096 T C 0.063026 -2.6140e-06
4:152711052 T C 0.127139 -1.1420e-06
4:152718396 T C 0.497830 1.7927e-05
4:152723597 G A 0.247787 3.2998e-05
4:152732197 G A 1.288142 -2.3214e-04
4:152744583 G A 0.194638 -2.0409e-05
4:152749537 A G 0.037096 3.1853e-05
4:152749595 C T 1.557318 -7.6513e-05
4:152758184 C T 0.032370 -9.2671e-05
4:152758408 C T 1.490618 -1.0819e-05
4:152763382 A G 0.049102 -1.7779e-05
4:152764439 T C 0.199578 -7.4930e-06
4:152765086 A G 1.002282 -3.3672e-05
4:152774824 C T 1.200847 -4.1256e-05
4:152779838 T C 0.327311 3.5444e-05
4:152782184 T C 0.135763 3.6364e-05
4:152782639 C T 0.260916 1.4989e-05
4:152783270 C A 0.222110 -7.6442e-06
4:152785361 T C 1.093831 -4.9274e-05
4:152795579 A G 0.033620 -1.2444e-05
4:152798712 C T 1.732839 -9.9058e-05
4:152800929 A G 0.031688 -3.3030e-07
4:152806187 C T 0.241646 -2.9883e-05
4:152808694 A C 0.354079 -1.0335e-05
4:152811236 C T 0.032571 1.2170e-04
4:152812899 T C 0.538467 -3.4981e-07
4:152813933 G A 1.732849 -1.3530e-04
4:152814980 G T 0.028991 2.7661e-05
4:152816474 A G 0.040695 4.9539e-05
4:152817310 C T 1.675555 -3.8449e-05
4:152827104 A G 0.126419 -1.8080e-04
4:152844175 G T 0.119736 -1.2775e-05
4:152845665 G A 0.048524 -7.2475e-06
4:152855276 C T 0.052260 -2.7759e-05
4:152861080 A G 0.035349 8.1859e-05
4:152862093 G A 0.063753 -1.4447e-04
4:152890563 T G 1.178669 -5.5199e-05
4:152902062 G T 0.040883 1.7363e-05
4:152907700 A G 1.707210 -4.4851e-05
4:152909370 C T 0.033460 -3.2759e-05
4:152910668 A C 0.049946 6.0343e-05
4:152911793 A G 0.146419 1.1645e-04
4:152914190 C T 0.576325 1.6051e-05
4:152925601 T C 0.142037 -4.1045e-04
4:152926015 T C 0.129778 -8.3860e-05
4:152930221 G A 0.053240 3.4494e-05
4:152932315 A G 0.054499 -2.1300e-05
4:152935586 A G 0.025330 -1.7156e-06
4:152940247 T C 0.134780 6.7014e-06
4:152942291 G T 0.024051 -2.5955e-05
4:152947377 C T 0.101264 2.9352e-05
4:152956580 G T 0.341255 -8.5949e-06
4:152961050 G T 0.198588 1.8435e-05
4:152965366 G A 1.546205 -8.3407e-06
4:152971355 A G 0.073802 3.3964e-05
4:152980819 T C 1.245690 -2.1013e-05
4:152982662 G T 0.044418 3.7579e-05
4:152989810 T G 0.130398 -2.4813e-05
4:152990148 G T 0.174891 -4.8299e-04
4:153000478 T C 0.055019 3.6579e-05
4:153003263 T G 0.044905 6.5812e-05
4:153004679 A G 1.462903 -5.5007e-05
4:153006446 A G 0.058858 -2.5416e-05
4:153007734 G A 0.309629 -2.3279e-05
4:153010485 C T 1.041468 -1.7388e-05
4:153011210 C T 1.400876 -2.0699e-05
4:153012841 C T 0.024327 1.0620e-05
4:153019169 A G 0.579821 -1.6765e-05
4:153021228 A G 0.070446 2.1332e-05
4:153028696 A G 0.061059 1.3159e-04
4:153039864 A G 0.155212 -3.7980e-05
4:153053114 T G 0.856509 -3.1205e-07
4:153068922 A G 0.027122 3.1101e-05
4:153074776 T G 0.587127 -2.3521e-05
4:153074842 A C 0.779389 -2.8205e-05
4:153079222 A G 0.035973 -4.6156e-05
4:153085257 A G 0.063065 3.0015e-05
4:153089952 G T 0.115445 -6.0936e-06
4:153090442 C T 1.548087 -7.0299e-06
4:153095097 T C 0.151343 -3.1980e-05
4:153102015 C T 1.382658 -4.9242e-06
4:153102327 C T 0.436862 1.4227e-05
4:153102565 C T 0.900722 1.5977e-06
4:153109365 T C 0.747730 -5.3798e-06
4:153113039 A G 0.066376 2.6024e-05
4:153113810 C T 0.031578 9.0400e-05
4:153116807 A G 0.131174 -2.4642e-05
4:153120982 C T 0.669547 -3.8932e-05
4:153121818 G T 0.429887 9.0867e-06
4:153123443 A C 0.296522 2.8649e-05
4:153124019 T C 0.067693 -8.8122e-05
4:153131252 G T 0.035911 5.7066e-05
4:153131483 C G 0.062377 4.3484e-05
4:153136125 C A 0.253101 -2.8007e-06
4:153150044 A G 0.035606 2.2641e-05
4:153151673 A G 0.059605 -4.7812e-05
4:153151801 G A 0.450835 1.4411e-05
4:153156200 C T 0.514260 1.3051e-06
4:153162522 T C 0.115481 -3.6245e-07
4:153166304 A C 0.040053 -6.2481e-05
4:153167171 G A 0.452445 -2.4474e-05
4:153167888 T C 0.098450 2.5901e-05
4:153167949 A G 0.382986 -2.8297e-05
4:153168894 T C 0.051442 7.4030e-05
4:153191333 G C 0.386241 -4.0165e-06
4:153193798 A C 0.214126 -2.2757e-05
4:153196196 T C 0.033827 3.5976e-05
4:153199663 T C 0.121355 -7.9522e-05
4:153202701 T C 0.209069 -3.5299e-05
4:153203432 A G 0.111505 -7.8581e-05
4:153204376 C T 0.126052 1.3738e-06
4:153206482 C T 0.095620 5.1953e-05
4:153207013 T C 0.046677 1.9536e-05
4:153215811 T C 0.164118 8.8771e-06
4:153220145 A C 0.063302 -1.5283e-05
4:153224603 G A 0.121291 1.0750e-05
4:153224978 C T 0.193353 -5.2757e-06
4:153231570 T C 0.035372 2.6711e-06
4:153233476 C T 0.249232 1.9253e-05
4:153239288 C T 0.055772 -1.8874e-05
4:153242605 G A 0.037998 -6.7126e-05
4:153245269 A G 0.134741 3.6560e-05
4:153248578 C T 0.034525 -5.5100e-05
4:153252820 G A 0.042886 -4.4705e-04
4:153265507 C T 1.409977 2.4586e-05
4:153272787 C T 0.021834 5.8825e-05
4:153276355 C T 0.024713 1.2681e-05
4:153280988 C T 0.108765 6.6100e-05
4:153288835 A G 0.116195 1.4277e-04
4:153295024 A G 0.040173 2.2578e-05
4:153296588 C T 0.043785 1.8339e-05
4:153302092 A C 0.058102 1.4043e-04
4:153305013 A G 0.044029 4.2533e-06
4:153309538 C T 1.168721 3.5653e-05
4:153325010 A T 0.204106 -1.0471e-05
4:153328501 C A 0.233477 4.8924e-05
4:153332380 G T 0.107665 -3.8064e-05
4:153334717 C T 0.030059 -7.2232e-05
4:153347299 G A 0.078236 -9.1203e-06
4:153358554 A G 0.119070 3.8005e-05
4:153358914 T C 0.020692 4.4337e-05
4:153363612 C T 0.182664 -1.1000e-05
4:153387373 T C 0.044103 -3.5773e-05
4:153399691 C T 0.203681 -1.2867e-05
4:153421334 A G 0.564819 -3.6263e-05
4:153428649 G T 0.270316 -3.2682e-05
4:153441000 T G 0.084555 -3.3816e-05
4:153458889 A G 0.084945 -1.2674e-05
4:153476748 A G 0.020624 2.7806e-05
4:153480419 T C 0.024294 4.3071e-06
4:153499990 G A 0.611032 -8.7557e-06
4:153501031 A G 0.031448 1.3228e-05
4:153509907 C T 0.057560 -1.5003e-05
4:153518971 T C 0.036164 1.6927e-05
4:153525671 G T 0.076119 5.3578e-06
4:153527399 C A 0.092261 -4.6860e-05
4:153532240 A G 0.374466 6.2430e-05
4:153534250 A G 0.234473 1.0839e-04
4:153535791 C T 0.062744 2.5384e-05
4:153540119 C T 0.093549 -4.6937e-05
4:153540318 C T 0.098132 3.6805e-05
4:153541327 A C 0.034321 4.9917e-05
4:153544376 G C 0.086899 -1.0427e-05
4:153550814 C T 0.030757 7.3051e-05
4:153551062 C T 0.032477 7.5703e-05
4:153553255 A G 0.722465 6.6753e-05
4:153556810 G A 1.864561 -4.1431e-06
4:153556858 G A 1.629205 -3.1818e-05
4:153558074 C T 0.153225 8.0768e-05
4:153564332 G A 0.157834 -7.8404e-05
4:153565645 G A 0.526542 -7.6013e-06
4:153565838 T C 1.029351 -1.6569e-05
4:153567497 T G 0.170282 1.5987e-05
4:153567842 T C 0.163294 -2.7911e-05
4:153570670 G A 0.029121 3.7363e-05
4:153575339 G A 1.078933 1.1578e-05
4:153576321 A G 0.132797 1.7602e-05
4:153580613 T C 1.204353 2.7279e-05
4:153581276 C A 0.991279 1.6922e-05
4:153582874 A T 0.085392 -1.9384e-05
4:153584632 C G 0.146335 9.1610e-05
4:153584805 T C 0.152498 2.6998e-05
4:153585984 T C 1.170993 4.1710e-05
4:153597551 A G 0.046930 9.7608e-05
4:153600872 G A 0.079112 -1.8431e-05
4:153601980 T A 1.979325 -1.4445e-05
4:153602105 T G 1.827748 8.1439e-06
4:153602197 T C 0.040312 3.9886e-05
4:153602674 C A 1.977575 -1.6150e-05
4:153603030 G A 0.081842 6.9563e-06
4:153610164 G A 0.969380 -7.6270e-06
4:153612543 G A 0.081014 -4.6664e-06
4:153621529 C T 1.975728 -7.5579e-06
4:153624201 G A 0.134027 2.2701e-05
4:153624871 C A 0.044399 1.7470e-05
4:153626055 G A 0.115584 2.5607e-06
4:153627330 G T 1.936795 2.9156e-05
4:153628660 A G 0.037800 -3.4996e-05
4:153632321 G A 1.906399 -1.6929e-05
4:153635369 C T 0.534663 2.7388e-05
4:153638829 A G 0.033759 -4.1607e-05
4:153640613 C T 1.305208 1.5459e-05
4:153641305 C T 0.060897 1.3773e-05
4:153648003 C T 1.971749 -3.4022e-05
4:153648731 T C 0.032730 1.8427e-05
4:153650133 A G 0.498434 2.4584e-05
4:153650178 A G 1.306571 1.3566e-05
4:153651995 G A 0.085094 -1.1949e-04
4:153657991 A C 0.050053 -1.3609e-04
4:153658895 T C 0.305136 8.0902e-06
4:153659666 A G 0.083143 5.3042e-06
4:153660541 A C 0.053487 -1.3341e-04
4:153661060 T C 0.022509 8.1316e-05
4:153668328 A C 1.270783 -2.9248e-05
4:153668482 G A 0.826044 -1.8749e-05
4:153669172 T C 0.041052 -1.8066e-05
4:153679967 G T 0.155793 3.7007e-06
4:153690842 C T 1.244077 -1.6212e-05
4:153695113 A T 0.446648 -7.0557e-06
4:153698563 C T 0.162732 -1.5767e-05
4:153701130 T C 0.806612 -2.1952e-05
4:153701562 T G 0.081920 -2.2585e-05
4:153701613 T C 0.028663 -3.5716e-05
4:153719675 C A 0.025054 2.2366e-05
4:153722830 T G 0.040341 7.3674e-05
4:153736657 C T 1.959775 7.1999e-06
4:153743752 A G 0.034986 -1.3184e-05
4:153770075 A G 0.088233 -3.8895e-05
4:153771376 C T 0.300755 3.2812e-05
4:153777006 A G 0.039274 3.1841e-06
4:153798514 T C 0.086908 -9.0695e-06
4:153799603 G T 0.083870 -1.2978e-05
4:153809877 C T 0.064519 4.5874e-05
4:153811650 C T 1.259014 -4.5250e-05
4:153812548 T G 0.858540 -7.6678e-05
4:153818597 C T 0.053458 -1.3483e-04
4:153823694 G A 1.220094 5.6056e-05
4:153838863 G A 0.022214 -4.1544e-05
4:153855551 T C 0.037845 4.1914e-05
4:153863214 G T 0.373550 -2.1329e-06
4:153865930 A G 0.831211 -6.2856e-05
4:153867573 A G 0.064405 -3.3924e-05
4:153874666 A G 0.025073 2.7807e-05
4:153875116 C A 0.025184 2.5615e-05
4:153879154 C T 0.912624 -4.7528e-06
4:153880875 T C 0.846210 -2.5793e-06
4:153881835 T C 0.674519 -1.4616e-04
4:153882002 C T 0.117295 9.9830e-06
4:153884827 A G 0.070998 -6.5992e-05
4:153885065 T C 0.180990 6.1171e-05
4:153885783 T C 0.027845 6.1791e-05
4:153888640 T C 1.197481 -4.6253e-05
4:153889265 G A 0.401500 9.7171e-06
4:153890106 A G 1.674545 8.9089e-06
4:153892938 T C 0.089742 7.7398e-05
4:153893354 A G 1.515335 -3.1674e-06
4:153894199 T C 0.103036 7.6405e-06
4:153899573 C A 1.812503 6.1464e-05
4:153902011 C A 0.111803 -3.3744e-05
4:153905084 G A 0.105980 -6.7245e-05
4:153907879 G A 0.046904 -3.8521e-05
4:153913409 C T 0.478326 -2.5688e-07
4:153913548 A G 0.088249 -1.6390e-05
4:153913902 G A 0.044262 4.1383e-05
4:153916711 C G 0.465778 4.5039e-06
4:153917822 A G 0.933089 4.4151e-05
4:153919893 G A 0.624473 2.5947e-05
4:153924940 C T 0.252299 -8.0434e-05
4:153928731 G A 1.308635 4.0592e-05
4:153937191 C T 0.129434 3.3206e-05
4:153939787 C T 0.072504 1.3181e-05
4:153940504 T C 0.036563 2.2820e-05
4:153940780 A G 0.796955 -2.6946e-06
4:153940816 T G 0.518324 2.5872e-05
4:153942306 T C 0.203996 2.6492e-05
4:153943149 G A 0.180850 -1.0061e-04
4:153943399 A G 0.313695 7.5139e-06
4:153943571 C T 0.174057 7.0667e-06
4:153946745 T C 0.064902 -1.3964e-04
4:153957789 C T 0.069323 1.9296e-04
4:153957905 T G 0.049780 4.7961e-05
4:153961784 A C 0.640549 -8.5162e-06
4:153965801 A G 0.075318 2.5265e-07
4:153967415 C T 1.519427 -2.3782e-05
4:153970964 A G 1.471588 -5.6207e-05
4:153973469 G A 0.059228 -7.9048e-05
4:153976397 G A 0.158675 -1.6671e-04
4:153976787 G C 0.813645 -2.9334e-05
4:153979228 T C 0.064100 5.6256e-06
4:153981824 G A 1.904864 -2.8643e-05
4:153981838 A G 1.264928 -1.5869e-05
4:153982885 G A 0.082306 1.8382e-05
4:153986020 T G 0.572758 -1.0092e-05
4:153986325 A G 1.866788 -3.3944e-05
4:153999455 A G 0.180490 -3.0437e-05
4:154000765 A G 0.103978 -1.5105e-05
4:154002040 T C 0.184245 -6.0703e-05
4:154002914 A G 0.050407 3.5015e-05
4:154005768 A G 0.601061 -2.1160e-04
4:154006912 C T 0.294633 -2.2800e-05
4:154011438 T C 0.128928 9.8932e-05
4:154012486 C T 0.044610 -4.0561e-05
4:154013921 G A 0.487282 -1.8038e-06
4:154014468 G A 0.156082 1.1890e-04
4:154015203 G A 1.124468 8.6911e-05
4:154015668 A G 0.038293 1.7057e-05
4:154016807 T C 0.354413 2.1619e-05
4:154017964 A C 1.405797 9.5273e-05
4:154018048 G C 0.032970 -2.4408e-05
4:154019746 A G 0.046054 4.2083e-06
4:154027852 T C 0.048251 -2.5112e-05
4:154032676 C T 0.076194 3.2599e-06
4:154033069 A G 0.068281 -9.4614e-05
4:154036540 T C 0.418829 2.4312e-05
4:154038835 C T 1.506763 -4.7955e-06
4:154040710 G C 0.206378 -1.0790e-04
4:154044671 G T 0.060446 8.5511e-05
4:154045910 T C 0.034058 6.6371e-05
4:154049231 A C 0.399215 1.0187e-05
4:154050354 C T 0.423973 2.2586e-05
4:154055176 C T 0.360074 2.4353e-04
4:154060110 A G 0.211321 3.9728e-05
4:154065394 C T 0.405008 -3.2422e-05
4:154068710 C G 0.049968 -2.9080e-05
4:154072853 C T 0.298944 2.0559e-04
4:154077958 A G 0.058031 -3.7107e-05
4:154084068 G A 1.120752 -1.3946e-04
4:154084081 T G 1.791529 7.5953e-05
4:154086155 C G 1.920304 4.1518e-05
4:154086236 T C 0.224525 3.5308e-05
4:154090525 A G 0.026229 -3.2930e-05
4:154094220 A G 0.134111 6.9555e-05
4:154097323 C T 1.089469 2.8506e-05
4:154099728 C A 0.675483 4.8420e-05
4:154101507 T C 0.090109 1.0273e-04
4:154112381 G A 0.540901 -1.3998e-04
4:154115019 A G 0.088096 -8.9260e-05
4:154118168 A G 0.814840 -1.0842e-05
4:154125081 C T 0.452104 2.4234e-05
4:154125998 C T 0.141401 6.1036e-05
4:154130439 G A 0.253023 6.4535e-06
4:154132248 C T 0.748399 6.0468e-05
4:154138511 C T 0.036573 5.4949e-05
4:154141258 G T 1.171778 5.3580e-05
4:154145540 C G 0.098489 -4.1494e-06
4:154145670 A G 0.244308 -1.0314e-05
4:154154000 G A 0.550097 -2.0776e-05
4:154159417 T G 0.061935 1.9571e-05
4:154162384 T C 0.287567 1.2559e-05
4:154167211 T C 0.279096 -3.2727e-05
4:154184848 A G 0.234979 -2.8663e-05
4:154190965 G A 0.333878 -2.3931e-05
4:154191710 A G 0.577961 -5.0428e-05
4:154192978 A G 0.084951 2.5313e-05
4:154200320 A G 1.127662 -7.6774e-05
4:154216548 T C 0.041117 -7.3142e-06
4:154224048 G A 0.211156 -1.2504e-05
4:154240476 G A 1.920589 -2.5715e-05
4:154247209 T C 0.333219 -3.5946e-06
4:154254516 A G 0.447872 -2.3732e-05
4:154256251 C T 0.060267 -2.8855e-05
4:154259137 C T 0.030095 -1.9359e-05
4:154264088 G A 0.138616 1.0244e-05
4:154265827 G T 0.234833 1.9774e-06
4:154284291 C T 0.086006 -6.7908e-05
4:154299198 C A 0.037634 6.2482e-05
4:154311117 A C 0.071656 -3.2895e-05
4:154311341 G A 0.440731 -5.4960e-05
4:154311468 G A 0.038118 6.0025e-05
4:154313670 G A 0.315675 9.6376e-05
4:154314931 A C 0.864477 -8.5748e-08
4:154320135 T G 0.072656 7.9708e-08
4:154320701 C T 0.374751 3.3442e-05
4:154329842 A G 0.059624 -8.7467e-05
4:154354615 G C 0.048527 -1.6369e-05
4:154355066 A G 0.046356 -1.2500e-04
4:154355313 C T 0.255996 -1.9235e-04
4:154357175 G A 0.120895 2.8877e-05
4:154364673 A G 0.040812 1.1393e-04
4:154367381 T G 0.442208 -4.4634e-05
4:154374328 T C 0.079930 5.5973e-06
4:154378572 G A 0.497515 -2.9346e-05
4:154379959 C T 0.721161 1.8835e-05
4:154400015 G A 0.102504 -3.7909e-05
4:154405304 A G 0.131047 -2.2315e-05
4:154406794 G A 0.791340 3.1555e-06
4:154407294 G A 0.110174 -2.4868e-05
4:154410570 A G 0.085451 -3.1747e-05
4:154412394 T C 0.085240 3.1723e-05
4:154418561 C T 0.908629 1.3243e-05
4:154420990 T G 0.048586 3.6000e-06
4:154424981 T C 0.061504 2.4395e-05
4:154445607 G A 0.186219 -2.4668e-05
4:154446837 C T 0.503887 -5.1210e-05
4:154450817 T G 0.064298 -4.3160e-05
4:154451678 C A 0.066567 -5.6703e-05
4:154462130 G C 0.425106 -1.3442e-04
4:154463023 C G 0.220857 -3.1313e-05
4:154465574 A G 0.066522 -2.2235e-05
4:154470759 G A 0.133420 1.6496e-04
4:154474931 A G 0.556387 -1.2944e-05
4:154477641 G A 0.124958 1.2418e-04
4:154478222 T C 0.433746 -4.6544e-06
4:154478485 C A 0.167753 -4.2121e-06
4:154478736 T C 0.140392 -1.3669e-05
4:154479430 C T 0.731268 1.0702e-05
4:154479728 G T 0.437245 2.4621e-05
4:154486428 G A 0.101170 -1.3998e-04
4:154488144 T C 0.034421 -9.8275e-05
4:154491794 T C 0.020442 -1.2973e-04
4:154493146 T C 0.090222 2.7108e-05
4:154496039 T C 0.177832 -2.3508e-05
4:154498556 G A 0.025060 -2.6066e-05
4:154503042 C T 0.098944 -4.6082e-05
4:154506081 A G 0.153284 -1.3166e-04
4:154510843 A G 0.637605 1.8869e-05
4:154511138 G A 0.046836 -1.0692e-05
4:154514653 G T 0.095672 -8.3749e-05
4:154514965 C T 0.660488 1.6473e-06
4:154519764 G A 0.021510 -4.8810e-05
4:154524518 T C 0.063626 -6.0603e-05
4:154525458 T C 0.227021 -2.8133e-06
4:154527439 G T 0.067512 1.7299e-05
4:154527615 G A 0.157253 2.8437e-06
4:154528885 A G 1.190655 7.2443e-05
4:154535234 A G 0.045269 5.4547e-05
4:154535573 T G 0.044587 1.5194e-04
4:154535964 G A 0.028027 8.2885e-05
4:154540056 C T 1.235466 9.9088e-05
4:154543215 T C 0.073013 -1.2751e-05
4:154543571 C T 1.274461 -5.5608e-06
4:154543771 G T 1.152674 -3.9237e-06
4:154544447 G A 0.052195 -3.0583e-05
4:154546701 C T 0.970581 -8.9627e-06
4:154548544 C T 0.165595 -3.3680e-06
4:154549663 C T 0.961090 -1.5402e-05
4:154551112 G A 0.055408 -7.7848e-05
4:154551474 C T 0.042279 -1.2027e-05
4:154553693 A G 1.223970 3.9176e-05
4:154553877 T C 0.042578 -2.3324e-07
4:154553973 A G 0.141658 -7.4071e-05
4:154556095 G A 0.029442 -1.8547e-06
4:154556798 G C 1.667489 4.0316e-05
4:154557616 T C 0.027475 4.7170e-05
4:154558964 C A 1.376072 -1.0518e-05
4:154559151 G A 1.574975 5.3689e-05
4:154559500 A T 0.204570 -8.1882e-05
4:154564364 A G 0.382278 1.0582e-04
4:154572113 G A 0.883257 -7.0480e-05
4:154576352 G A 0.042639 -1.9514e-05
4:154577851 A G 0.150853 -9.8262e-05
4:154579616 T G 1.543504 1.3906e-04
4:154589724 C T 0.324406 1.0679e-05
4:154599740 A G 0.058690 -1.1542e-05
4:154603862 A G 0.679164 -3.2231e-05
4:154609523 C T 1.783499 4.0727e-05
4:154624656 C T 0.896039 -1.8385e-04
4:154625409 C T 0.148376 1.7854e-05
4:154626317 A G 0.061789 2.0095e-06
4:154630501 A G 0.385719 -2.8678e-05
4:154631563 C T 0.415898 1.0595e-04
4:154631587 G C 0.415878 -1.1403e-06
4:154636163 A C 0.045392 -1.8365e-05
4:154644537 C T 0.487885 1.7432e-05
4:154646752 T G 1.918885 1.0055e-05
4:154664462 G A 0.077661 2.7901e-05
4:154669733 A G 0.502991 4.1028e-05
4:154669886 G C 0.069018 -1.8648e-05
4:154676555 G A 0.186154 -6.1296e-06
4:154678363 C A 1.097587 -2.3135e-04
4:154688047 G A 0.037112 -7.0690e-05
4:154698891 C T 0.051874 1.2539e-04
4:154703596 C T 0.389312 1.0785e-04
4:154704719 T C 0.042140 5.5762e-06
4:154706267 G A 1.415456 -3.7689e-05
4:154709854 A G 0.390227 -1.3855e-04
4:154711684 G T 0.030653 -1.8689e-05
4:154714458 T A 0.042490 -6.6461e-05
4:154726500 G A 0.494464 7.1080e-05
4:154737657 A G 1.481176 -9.5676e-05
4:154743021 C T 0.081803 1.5724e-05
4:154743758 A G 0.088629 -4.1552e-06
4:154746110 T C 0.112482 3.8508e-05
4:154757394 T C 0.080654 -3.5200e-05
4:154765293 C T 0.990055 -1.8266e-04
4:154765669 C T 0.054308 -4.2101e-05
4:154766244 A G 0.032568 1.8353e-05
4:154769052 T C 0.512498 7.7033e-06
4:154771776 C T 0.230192 4.8138e-05
4:154771820 C T 1.044282 -2.7011e-05
4:154772185 G A 0.231821 1.6035e-05
4:154787083 G A 0.023201 6.8103e-06
4:154787090 C T 0.939623 5.0618e-06
4:154787352 G T 0.244454 1.3170e-05
4:154799797 G A 0.494098 4.2034e-05
4:154800414 A G 0.217874 -2.6744e-05
4:154814091 T C 0.913118 -1.3158e-05
4:154820073 G A 0.226414 -6.9269e-05
4:154832776 G T 0.028206 5.2635e-05
4:154843143 C A 0.029802 -3.0832e-05
4:154852699 G A 0.041516 2.2872e-06
4:154854591 G A 1.307045 -2.4073e-05
4:154858698 G T 0.164647 1.5555e-04
4:154865792 T C 1.516380 -1.2739e-04
4:154867101 A C 0.063880 4.6785e-05
4:154867947 G A 0.037816 3.6492e-05
4:154881587 C A 0.246586 -1.9653e-05
4:154883022 T C 0.185790 2.3332e-04
4:154883600 G A 1.420737 1.4712e-04
4:154891251 A G 0.180155 9.1749e-05
4:154892552 C T 0.469131 -1.1214e-04
4:154905443 G A 0.226388 -1.0547e-04
4:154911023 T C 0.281189 -6.2610e-05
4:154920797 C T 0.042211 4.5846e-06
4:154923576 T G 0.028430 2.3681e-05
4:154925590 A G 0.319359 -6.2612e-05
4:154926544 T C 0.027952 -1.4314e-04
4:154926630 T C 0.069926 -7.9333e-05
4:154927324 G A 1.341265 -5.3031e-05
4:154934664 G A 0.353083 -2.2932e-04
4:154934959 C T 0.217300 -1.2484e-04
4:154940467 G C 0.295487 3.0439e-05
4:154942525 A G 1.023850 6.9107e-05
4:154950200 T C 0.174161 -1.8600e-04
4:154951725 G A 0.589756 4.6064e-06
4:154955311 G A 0.025482 4.5948e-06
4:154957317 T C 0.288878 2.8430e-05
4:154958320 G A 0.383385 8.9072e-05
4:154960908 G A 0.313595 6.7691e-05
4:154969253 G A 0.624947 -1.0256e-05
4:154970751 G C 0.311131 2.9942e-05
4:154988746 A C 0.202197 -2.4880e-04
4:154989821 A G 0.087921 7.4985e-05
4:154993990 T C 0.801428 -5.5479e-07
4:155000585 T C 0.954170 1.1173e-05
4:155003769 C A 0.207128 1.6426e-05
4:155006950 T C 0.083244 1.1556e-05
4:155011643 A C 0.134900 -9.4777e-05
4:155012648 C T 0.032772 -3.7368e-05
4:155015920 A G 0.475181 1.7949e-05
4:155017102 A G 0.068132 -7.0122e-05
4:155021385 C T 0.111005 4.3342e-06
4:155037117 C T 0.030088 4.4664e-05
4:155039845 T C 0.220708 7.7903e-06
4:155040332 T C 0.293607 4.8042e-06
4:155042617 C T 0.113527 -4.7450e-06
4:155043018 T G 0.119599 1.3050e-05
4:155047033 T C 0.557607 8.7693e-06
4:155047531 T C 0.806284 -4.6224e-05
4:155047650 T C 0.029660 4.3192e-05
4:155048263 G T 0.055077 8.7282e-05
4:155050530 C G 0.051815 -4.3678e-06
4:155052013 G A 0.312280 -9.4928e-06
4:155055498 C T 1.040952 -2.2008e-05
4:155062048 C A 0.020043 4.1312e-05
4:155063969 A G 0.133589 6.1832e-05
4:155072373 C T 1.578604 4.1113e-05
4:155078715 T C 0.113858 -1.1254e-04
4:155083506 A G 1.830173 5.8404e-05
4:155083771 A G 0.035466 -4.5370e-05
4:155103453 T C 1.875613 3.4107e-05
4:155104856 G C 0.047771 4.5589e-05
4:155106856 T C 0.062085 8.9167e-05
4:155128688 A G 0.132923 -5.5622e-05
4:155131372 G A 0.021555 4.5775e-05
4:155135688 A G 1.851559 -5.7233e-05
4:155137879 T C 0.058998 -6.2874e-05
4:155138400 C T 0.834648 -4.1715e-05
4:155142629 A C 0.109521 -7.9802e-05
4:155143161 C T 0.080699 1.8905e-05
4:155157015 C T 0.045476 1.7322e-05
4:155158090 C A 0.026644 -9.1632e-05
4:155165353 A G 0.104338 -2.6828e-07
4:155165357 T C 1.878343 -2.0328e-05
4:155168982 A G 0.129736 7.9097e-05
4:155171772 T C 0.023769 -1.8153e-05
4:155181767 C A 1.172142 2.2856e-05
4:155185021 T C 0.132703 -3.8435e-05
4:155185873 C T 0.072565 -9.0415e-05
4:155190509 T G 0.025947 6.5430e-05
4:155195762 T C 0.046090 1.9405e-05
4:155196961 C T 0.046502 -9.4665e-05
4:155199673 G A 0.881488 1.7775e-05
4:155214311 C A 1.291228 -1.7317e-05
4:155219549 G T 0.123533 -1.0215e-04
4:155219662 C G 0.329557 -4.4462e-05
4:155220992 T G 0.084980 3.7695e-05
4:155229305 C T 0.085681 -2.8156e-05
4:155233346 G A 1.168192 3.8597e-06
4:155241572 A G 0.670520 7.0174e-06
4:155241735 T C 0.121628 -8.7360e-05
4:155243604 C T 1.960473 -5.3302e-05
4:155244475 T G 1.840650 2.3092e-05
4:155245811 T C 1.837310 3.9081e-05
4:155246469 A G 1.829919 6.4435e-05
4:155249289 A G 0.026797 -1.6210e-04
4:155250364 T C 0.832344 3.5540e-05
4:155250786 A G 0.080982 -5.4479e-05
4:155258749 G A 0.075441 1.3281e-05
4:155261814 A G 0.040306 2.6572e-05
4:155264637 A G 0.101005 5.7838e-06
4:155265674 T C 0.033639 3.0177e-05
4:155266359 T C 0.866389 3.0621e-05
4:155266789 T C 0.079031 -3.1986e-05
4:155270305 T C 0.062805 -3.0076e-06
4:155279102 A C 0.674289 -1.2339e-06
4:155279774 T C 0.034668 4.2037e-05
4:155281288 G A 1.758772 -1.6809e-05
4:155286429 C T 0.880949 -4.0669e-06
4:155287535 C T 0.943310 2.6176e-05
4:155287863 T G 0.041396 -2.6388e-05
4:155295076 G A 0.915299 -5.3264e-07
4:155297245 G T 1.734017 4.5757e-05
4:155300938 G A 0.695529 5.8675e-05
4:155301059 A C 0.314448 2.2232e-05
4:155305772 T C 0.083299 1.0655e-05
4:155308684 T G 0.120044 -8.7776e-05
4:155312411 A G 0.356121 -4.2274e-05
4:155318089 T C 0.023337 4.9617e-06
4:155319043 G A 1.634947 1.5063e-05
4:155324656 A G 0.108278 -4.3157e-05
4:155325096 G C 0.077152 1.0323e-04
4:155325864 A G 1.523400 2.5541e-05
4:155332188 T C 0.049141 -1.1995e-04
4:155333629 T C 0.047041 4.5673e-04
4:155336126 T C 0.038206 1.8648e-05
4:155336801 A G 0.100258 4.7408e-05
4:155337212 C A 0.042740 8.4155e-06
4:155337663 A C 1.123767 8.4125e-06
4:155347496 C T 0.703049 1.5234e-05
4:155350111 C T 1.902374 -5.5081e-05
4:155359761 G A 1.003096 2.5498e-06
4:155363557 A G 1.449235 -2.4314e-05
4:155364122 T C 0.674019 -2.9229e-05
4:155368904 C T 0.315614 -4.6382e-05
4:155369941 A G 0.091287 -1.3713e-05
4:155371429 C A 0.074178 -1.2875e-05
4:155374900 T C 0.083059 4.3746e-06
4:155378798 C T 0.033990 -2.4041e-05
4:155403593 A C 0.613840 -3.2917e-05
4:155405717 T C 1.645557 5.1612e-05
4:155410667 A G 0.352732 -6.2474e-05
4:155410909 G A 0.544030 1.9424e-05
4:155411065 C T 1.442704 -2.1862e-05
4:155411883 A G 0.149061 -6.4979e-06
4:155412464 T C 0.910612 -1.1135e-05
4:155418647 A G 1.537214 -5.3557e-05
4:155428355 T C 0.128454 2.4251e-05
4:155428698 A G 0.438722 -1.5836e-05
4:155431151 A G 0.476003 -3.1256e-05
4:155432059 A G 0.024395 5.2538e-05
4:155433663 C T 1.138977 2.7975e-06
4:155441371 T C 1.376692 -7.0667e-05
4:155442786 G A 0.021302 -6.5711e-05
4:155448573 A G 0.070650 1.5795e-05
4:155451759 A T 0.393713 1.0677e-05
4:155457073 C T 0.689891 -7.2145e-05
4:155464056 G A 0.709817 -1.0386e-04
4:155472220 C T 0.024343 7.9087e-05
4:155476679 C T 0.064379 1.7428e-05
4:155477548 A G 0.369061 2.7185e-05
4:155478877 A G 0.119496 4.5816e-05
4:155480396 A G 0.048764 5.6984e-05
4:155482743 A G 0.382694 8.1013e-06
4:155483914 T C 0.397868 1.8939e-05
4:155491759 A G 0.338691 -1.1000e-05
4:155507590 C T 0.506668 -1.6179e-05
4:155510314 G A 0.278904 -5.3161e-05
4:155510381 G A 0.080962 1.1039e-05
4:155511897 C T 1.253240 -1.7046e-05
4:155513276 T C 1.757315 -6.9250e-05
4:155514879 A G 0.508012 -1.5671e-05
4:155515486 A G 0.353479 2.6873e-05
4:155525276 A G 0.481176 -9.9349e-06
4:155527225 C T 0.022230 -6.6192e-05
4:155529474 T C 0.077171 2.5179e-05
4:155530250 A G 0.025064 5.1040e-05
4:155538800 T C 0.299862 -9.5915e-05
4:155542248 T C 0.484467 -1.8348e-05
4:155542859 G A 0.092624 -3.7148e-05
4:155544089 T C 0.058586 1.0240e-05
4:155544958 T C 0.064860 5.4228e-05
4:155548453 G A 0.736075 3.8839e-06
4:155549354 T C 0.269492 5.2918e-05
4:155553541 C T 0.067648 -4.4155e-05
4:155556733 T C 0.079206 4.9829e-05
4:155558918 G T 0.942842 -2.7238e-05
4:155560767 A G 0.080300 -5.6195e-05
4:155561718 A G 1.904312 -6.8453e-05
4:155565971 A C 0.108996 3.7092e-05
4:155566756 C T 0.053393 -1.3069e-04
4:155576881 G T 0.026531 8.1601e-05
4:155594603 G T 0.111027 4.0265e-05
4:155594740 A G 0.056450 -2.0645e-06
4:155613174 C T 0.946669 -2.6413e-06
4:155627814 T C 0.110609 5.2659e-05
4:155628395 A C 0.106350 3.3024e-05
4:155632570 G A 0.040559 6.6684e-05
4:155640297 A G 0.047300 -4.9729e-05
4:155640756 T C 0.085513 7.0741e-05
4:155654421 C T 0.943956 8.4688e-06
4:155654967 C T 0.176059 2.6463e-05
4:155678345 T C 0.404158 9.8068e-06
4:155684990 A G 0.109976 -2.3107e-05
4:155686322 A C 0.040429 4.0088e-05
4:155688990 A G 0.063230 3.2845e-05
4:155689322 A C 0.168153 -1.6084e-05
4:155689735 G A 1.870868 6.2493e-05
4:155691775 T C 0.231708 -6.4103e-05
4:155706634 G C 0.026573 -5.2232e-05
4:155719189 G T 0.029371 -5.9095e-05
4:155739051 G A 0.237550 -6.5322e-05
4:155739138 C T 1.927629 4.1882e-05
4:155743385 T C 0.053042 -5.0937e-06
4:155754236 A G 0.077265 -1.4479e-04
4:155754239 G A 0.535611 5.0872e-05
4:155757666 C T 0.050991 -2.8724e-05
4:155758572 C T 0.332884 -8.3635e-05
4:155761735 A G 0.445574 7.7085e-05
4:155764517 C T 1.153797 1.8607e-05
4:155766382 G A 0.053542 4.3679e-05
4:155767907 T C 0.058833 -5.4634e-05
4:155772689 A G 0.138980 -6.1945e-07
4:155773993 A G 0.834213 5.4440e-06
4:155777654 A G 1.252338 1.6222e-05
4:155781736 G A 0.232639 1.1466e-04
4:155785663 T C 0.035418 1.6681e-06
4:155799375 A G 0.472903 2.1100e-05
4:155803664 A G 0.051439 -4.6806e-06
4:155810865 T C 0.051205 5.7568e-05
4:155811942 G T 0.097947 5.2072e-05
4:155820286 G A 0.503290 -5.9857e-06
4:155820623 G A 0.901108 -1.4720e-05
4:155827610 G T 0.061410 -4.3677e-05
4:155835074 T C 0.090209 -1.5285e-05
4:155837288 G A 0.060848 -5.3770e-05
4:155849300 G A 0.349113 -1.0633e-05
4:155855756 T C 0.040763 -1.9938e-05
4:155859973 A G 0.057924 4.8601e-05
4:155875833 T C 0.107970 -5.5858e-05
4:155885090 G A 0.150914 -5.7747e-05
4:155885444 T C 0.104672 -7.7714e-05
4:155886241 T C 0.208095 -3.7640e-05
4:155892598 A C 0.088482 3.6416e-06
4:155892775 T C 0.046651 -9.3452e-06
4:155897817 C T 1.099865 -2.0021e-05
4:155898624 A G 0.054499 -3.8221e-05
4:155900986 G A 0.055957 -9.0071e-05
4:155903741 G A 0.675701 -1.4485e-05
4:155916134 A C 0.046885 -1.1868e-05
4:155921601 G A 0.640179 -1.8483e-05
4:155922530 C T 0.478537 1.9268e-05
4:155922781 C T 0.096029 6.7601e-05
4:155925166 C T 0.034911 -7.4578e-05
4:155927800 G A 1.656535 5.1640e-06
4:155930744 C T 0.306545 -7.8686e-05
4:155947269 G A 0.130440 2.0230e-05
4:155950384 G T 1.030754 -2.2502e-05
4:155950417 A G 1.928629 6.6266e-05
4:155951138 T C 0.414041 1.4779e-05
4:155951801 T C 0.200792 1.0447e-04
4:155955792 C T 0.037144 3.7262e-05
4:155957307 A G 0.786942 -1.1397e-06
4:155960713 G A 0.193187 6.0423e-05
4:155964446 A G 0.025768 1.3159e-05
4:155968931 T C 0.039653 3.1072e-05
4:155969377 G T 1.203158 -1.9673e-05
4:155969710 C T 0.067930 -7.9594e-05
4:155977663 G A 0.971428 -3.2636e-05
4:155984950 A G 0.038245 2.4790e-05
4:155989439 G A 0.044571 -3.4259e-05
4:155993544 T C 0.201698 -1.1505e-05
4:155997446 C T 0.100099 -6.6999e-05
4:156005385 C T 0.456564 6.4596e-07
4:156007879 C T 1.196595 -7.2873e-05
4:156021336 C T 0.099700 -3.8186e-05
4:156021946 A G 0.078190 -2.7920e-05
4:156024958 G A 1.741810 -3.1371e-05
4:156026359 T C 0.085681 9.8874e-05
4:156029438 A G 0.351534 -3.0361e-05
4:156036650 A G 0.746354 -1.4210e-05
4:156045227 T C 1.021315 -1.0126e-04
4:156047603 A C 1.174492 2.0869e-05
4:156057933 T C 0.953748 1.3654e-04
4:156058021 A C 0.128168 3.3265e-05
4:156063143 A C 0.144566 -8.6480e-05
4:156063482 T C 0.023399 -2.9704e-05
4:156063511 A G 0.023256 -3.0085e-05
4:156081161 G A 0.212055 -1.9509e-05
4:156082372 T C 0.074373 -3.4027e-06
4:156082759 A C 0.145634 9.3176e-06
4:156084562 G T 1.102913 3.6076e-05
4:156086975 C T 0.053587 -5.9825e-05
4:156094781 G A 0.067395 -8.2743e-06
4:156101686 C A 0.079810 1.1168e-05
4:156109865 T C 0.767575 1.8972e-05
4:156109951 A G 0.048566 -4.6727e-05
4:156111912 T C 0.168257 2.8595e-05
4:156119125 T C 0.368795 4.3695e-06
4:156123035 G A 0.760071 5.2304e-05
4:156142112 G T 1.075571 5.6660e-05
4:156149615 A G 0.077775 8.8719e-05
4:156150407 T C 0.060050 -3.8850e-05
4:156154314 A G 0.437336 1.4839e-05
4:156156861 T C 0.023853 -3.9801e-05
4:156159680 G A 0.105104 2.5189e-05
4:156163758 A G 0.282718 1.4594e-04
4:156167531 T C 0.153881 -7.4671e-05
4:156174993 A G 0.202687 1.8166e-05
4:156178520 G A 0.569818 -2.1381e-05
4:156181716 C T 0.032097 3.9112e-05
4:156212790 G T 0.083763 8.5628e-05
4:156216726 G T 0.632652 5.3792e-05
4:156225676 G C 0.036099 6.5250e-05
4:156239958 T C 0.089888 -3.3508e-05
4:156240582 T C 0.038660 -8.6498e-05
4:156241034 G T 0.043860 8.1629e-06
4:156243107 C T 0.048933 8.2670e-05
4:156245641 A G 0.422425 1.9287e-05
4:156267154 A C 0.025028 7.1871e-05
4:156273768 C T 1.072478 6.9013e-05
4:156282122 C T 0.213489 2.0766e-05
4:156284407 C T 0.084639 2.9504e-05
4:156288089 T C 0.065713 -4.8348e-05
4:156289917 A G 0.435755 3.9971e-05
4:156291260 C T 0.385134 3.3572e-06
4:156293373 A C 0.037680 6.3453e-05
4:156296821 C T 0.183174 5.7692e-05
4:156297173 C T 0.187877 -4.5404e-06
4:156320043 C A 0.045866 -9.2886e-05
4:156323139 T C 0.135371 7.8466e-05
4:156323611 A G 0.029345 1.1991e-04
4:156329098 G T 0.057434 2.7617e-05
4:156336201 T C 0.039757 6.6278e-05
4:156336325 C T 0.775248 7.3704e-05
4:156340491 G T 0.837820 1.2050e-04
4:156359086 A G 0.040575 -3.9244e-05
4:156368535 T C 0.057482 -1.1928e-04
4:156369682 A G 0.115909 6.2247e-05
4:156380297 C T 0.721738 7.9446e-05
4:156380386 C T 0.075240 2.7686e-04
4:156384635 C T 0.044694 1.1359e-04
4:156390830 G T 0.115062 -9.5263e-06
4:156393641 C T 0.940440 7.8988e-05
4:156399621 T C 1.396391 -1.5522e-07
4:156412461 T C 0.102296 6.9654e-05
4:156413309 T C 0.130369 3.7962e-05
4:156432368 C A 1.789328 -6.7460e-05
4:156432723 T C 0.156452 -2.7283e-05
4:156434138 G A 0.025223 -5.0155e-05
4:156434622 A G 0.055483 -2.0761e-04
4:156436635 A C 0.042662 -1.0088e-04
4:156444822 G A 0.470670 2.3769e-04
4:156445276 T C 0.436778 -1.7906e-04
4:156453768 T C 0.062604 -5.0202e-05
4:156455431 A G 0.030517 -2.7716e-05
4:156457523 G A 0.656934 6.9486e-05
4:156463239 C T 0.678875 8.3636e-05
4:156463923 A C 0.531333 9.1063e-06
4:156465403 C T 1.957552 -8.7705e-05
4:156469749 A T 0.312881 -8.4414e-04
4:156485346 T C 0.041367 -3.5400e-05
4:156502857 G A 1.041877 8.9810e-05
4:156506869 C T 1.084617 1.0764e-04
4:156510036 A G 0.862487 1.6907e-05
4:156510640 A G 1.959733 6.7313e-05
4:156511459 T G 1.043344 2.4311e-03
4:156514879 A G 1.796615 -3.1642e-04
4:156516244 A G 0.036320 -7.0231e-07
4:156518677 G A 0.024788 -2.2876e-04
4:156519123 G A 1.141635 -4.5488e-05
4:156523408 C T 0.120054 -2.9993e-05
4:156523813 C T 0.112491 4.2070e-05
4:156523840 T G 0.046216 7.1069e-06
4:156523973 A G 0.724400 -4.2672e-05
4:156532829 G A 0.347708 -1.2719e-04
4:156533974 G A 0.484169 -5.5143e-05
4:156539639 T C 0.079372 -9.1239e-05
4:156548599 C T 0.154725 1.1063e-04
4:156550586 C G 0.399117 -1.0715e-04
4:156550942 C T 0.647940 -3.6066e-05
4:156551392 A G 0.089443 -6.9028e-05
4:156552526 A G 0.646843 -3.4326e-05
4:156553789 T A 0.214392 -4.1513e-05
4:156555835 C T 0.640212 -1.7804e-05
4:156555851 A G 0.428663 -1.6596e-04
4:156556703 A G 0.067635 1.8754e-05
4:156557267 G A 0.358370 2.4653e-05
4:156558695 A C 0.573657 -3.4927e-04
4:156561940 T C 0.409504 2.6686e-05
4:156564150 A G 0.467583 7.2858e-05
4:156567950 A G 0.421185 3.4783e-06
4:156569802 T G 0.572986 3.6082e-05
4:156572913 A G 0.551161 -1.4488e-04
4:156574258 T C 0.025512 2.6150e-05
4:156577025 C T 0.077859 -4.2009e-05
4:156581851 G T 0.129850 -8.0746e-05
4:156585606 C G 0.027521 3.8797e-05
4:156586651 A C 0.125172 -5.1902e-05
4:156589382 A G 0.034489 -1.3364e-05
4:156598020 T C 1.113527 2.5106e-06
4:156600197 T C 0.472945 5.8120e-05
4:156601201 G A 0.544845 5.0510e-05
4:156605109 T C 0.064052 8.0075e-06
4:156607143 A G 0.697554 -1.1457e-04
4:156607903 A G 0.060150 2.5810e-05
4:156608832 A G 0.226089 2.6322e-05
4:156609757 T C 0.057404 -5.5782e-05
4:156610989 A G 0.090118 -1.3588e-05
4:156611962 T C 0.035155 -3.6255e-05
4:156614596 G A 0.023996 1.3443e-05
4:156621874 T G 0.092183 6.0676e-06
4:156622012 T C 0.037096 -2.2408e-05
4:156627401 T A 0.133274 3.2076e-05
4:156627416 G A 0.253224 3.4782e-05
4:156632391 G A 1.968007 -8.4959e-05
4:156633947 C T 0.871712 1.9204e-05
4:156638073 G C 0.371519 -2.5767e-04
4:156639174 A G 0.722219 -3.4415e-04
4:156639433 G A 0.035444 -4.6318e-05
4:156639648 A G 0.031445 -1.9515e-06
4:156645513 A C 0.467073 -3.7519e-03
4:156646960 A G 1.199374 -3.1648e-05
4:156652848 T G 0.034382 -2.2252e-05
4:156655474 C T 0.068596 -8.8428e-06
4:156661927 A G 0.040689 -2.2208e-05
4:156668592 T C 0.372937 1.9103e-06
4:156668921 C T 0.036972 -1.3861e-05
4:156672738 A G 0.394758 -9.1539e-05
4:156679276 C T 0.077249 -6.1124e-06
4:156681510 T G 0.890105 2.2781e-05
4:156683157 T C 0.087161 4.2337e-05
4:156685541 A G 1.653474 -2.0054e-05
4:156686737 T C 0.121008 2.5427e-05
4:156687170 G A 0.218806 2.1294e-06
4:156688928 T C 1.125435 -1.7505e-04
4:156693994 G A 0.027582 -1.3236e-04
4:156699636 A C 0.279699 -2.6150e-03
4:156703084 A G 0.391025 5.9811e-07
4:156713031 A G 1.174459 -2.3898e-05
4:156717122 G A 0.047206 -1.6642e-05
4:156721107 C T 0.020727 -1.7126e-04
4:156723252 A G 0.042691 -2.2855e-05
4:156723747 T C 0.178455 1.1616e-05
4:156723971 G A 0.021169 2.4552e-05
4:156724580 G A 1.192032 -4.5959e-05
4:156727377 A C 0.433168 1.3157e-06
4:156739530 C T 0.357536 -2.6186e-05
4:156741858 T C 1.566267 4.2105e-05
4:156746984 C T 0.583771 -9.1313e-06
4:156747264 G T 0.034035 4.5729e-05
4:156747477 T C 0.048482 -3.0856e-05
4:156747597 G A 0.251517 3.0470e-05
4:156753541 A G 0.069920 -3.3317e-05
4:156754507 A G 0.035694 -7.2884e-05
4:156756505 C T 0.027083 -6.0540e-05
4:156761508 C A 1.963041 2.9321e-05
4:156762070 A G 0.207085 -4.9834e-05
4:156764585 C T 0.097502 -1.2936e-05
4:156783384 T C 1.963560 2.6459e-05
4:156787340 A G 1.895954 3.8353e-05
4:156803962 T C 1.961658 1.9981e-05
4:156804999 T G 0.092897 -3.3519e-05
4:156810526 C T 1.771765 -7.1682e-06
4:156822497 G A 1.151593 5.5070e-05
4:156824600 A C 0.065866 -3.3767e-05
4:156834361 G A 1.778065 -3.8710e-05
4:156835631 C T 0.120440 1.5098e-06
4:156835952 A G 0.057498 4.4469e-05
4:156837937 T C 1.841354 -1.5840e-05
4:156839697 G A 1.958740 5.6728e-05
4:156840240 A G 0.027933 2.7231e-05
4:156844396 T C 1.958302 6.4506e-05
4:156846647 T C 0.040111 -9.0803e-05
4:156853076 A G 0.161898 -1.2733e-05
4:156856659 A G 0.073461 -5.1290e-05
4:156860391 C T 0.777471 2.4196e-04
4:156867240 A G 0.038673 -4.1147e-05
4:156868930 A G 0.034028 1.1250e-04
4:156870445 C T 0.059917 -1.3602e-06
4:156870783 G A 1.956098 1.0684e-04
4:156875747 T G 0.063633 -1.8091e-05
4:156876043 T C 0.138269 1.2531e-04
4:156880458 G A 0.103387 -1.6542e-05
4:156885141 T C 0.232211 2.0685e-04
4:156889090 G A 1.958659 1.1812e-04
4:156889801 C T 0.080082 8.7405e-06
4:156893892 A G 0.282604 -2.1624e-04
4:156895663 T G 0.086408 5.0916e-05
4:156901008 G A 0.044438 -2.1287e-05
4:156908337 A C 1.356244 -5.6001e-05
4:156909058 A C 0.061572 -4.8060e-05
4:156916544 C T 1.954076 8.7567e-05
4:156918352 C T 0.212970 -2.2177e-04
4:156922226 C A 1.958325 8.0866e-05
4:156927334 T G 0.027345 -5.2753e-05
4:156931200 G A 1.959616 1.0503e-04
4:156935570 G A 0.070842 -3.6557e-06
4:156938324 T C 1.955114 5.9153e-05
4:156946999 T G 0.181853 -1.5864e-04
4:156957907 T G 0.682043 6.5502e-05
4:156974949 G A 0.041617 -1.1577e-05
4:156996867 A G 1.545968 1.2205e-04
4:156998541 C T 1.768740 1.1808e-04
4:157000410 T C 0.038816 3.7359e-05
4:157001795 C T 1.541291 1.7070e-04
4:157006919 C T 0.053669 1.4043e-05
4:157008122 T C 0.066402 -3.2064e-06
4:157015229 T C 0.043727 9.0748e-05
4:157024390 A G 0.818851 -1.3287e-05
4:157030612 G A 0.268541 -3.3025e-05
4:157031745 A G 0.074944 3.6343e-05
4:157033020 G A 0.196144 -1.2936e-04
4:157037586 A C 0.627096 3.3914e-05
4:157055604 A G 0.026764 6.2412e-05
4:157065076 C T 0.738399 1.7252e-05
4:157066858 A G 0.897408 -5.5822e-06
4:157068139 C A 0.224389 4.2880e-05
4:157078717 C A 1.632922 -6.7027e-06
4:157086546 T C 0.178744 -8.9154e-07
4:157088585 G A 0.617939 -6.7322e-06
4:157088692 T G 0.020237 -6.0174e-05
4:157091069 G A 0.074854 -4.0688e-05
4:157091757 A G 0.554744 -1.4719e-07
4:157098666 T C 0.055028 -2.7099e-05
4:157099809 G A 0.065928 -9.7509e-05
4:157104380 A G 1.872562 8.9976e-05
4:157109424 T C 0.066807 1.0645e-04
4:157110756 A G 0.434600 -5.1703e-06
4:157116213 A G 1.426141 7.1328e-05
4:157116540 T C 0.024369 -2.2846e-05
4:157118278 A C 0.091731 -5.9703e-05
4:157119346 G A 0.693202 7.8113e-06
4:157124366 A C 0.991415 1.6495e-05
4:157124882 A G 0.306315 4.3703e-05
4:157127217 G A 0.041137 -1.6540e-05
4:157145475 C T 0.034038 -5.0042e-05
4:157151922 T C 1.591217 5.4380e-05
4:157154035 T C 0.054250 1.9159e-06
4:157155564 A G 0.040770 -4.3306e-05
4:157157960 C T 0.427326 3.7119e-05
4:157158799 T C 1.052490 3.9379e-05
4:157160921 C T 1.715159 2.1214e-05
4:157162653 T C 0.038121 2.8167e-05
4:157163798 G A 0.174518 2.2024e-05
4:157168163 A G 0.200863 -5.7914e-05
4:157171055 T C 1.839339 -8.1082e-05
4:157178623 A G 0.049829 -1.2216e-04
4:157181506 C T 0.372911 -1.1418e-04
4:157182630 C T 0.971661 8.3201e-06
4:157193118 C A 0.049452 -4.6976e-05
4:157213389 T G 1.641899 3.9713e-06
4:157215618 C A 0.130388 -8.7419e-05
4:157216074 T C 0.295682 2.1985e-05
4:157219268 C A 0.041120 4.6122e-05
4:157224487 A C 0.022779 -3.6587e-05
4:157231402 A G 0.084977 2.1859e-04
4:157232542 A G 0.046706 -1.0732e-04
4:157233505 A G 0.067505 -3.9066e-05
4:157235249 A G 1.617968 1.8314e-05
4:157239481 C T 0.052782 -8.6304e-05
4:157248300 G A 1.242844 -3.5306e-05
4:157249167 A G 0.379665 6.9400e-05
4:157251977 A C 1.621896 1.1156e-05
4:157258696 A G 0.041653 4.0652e-05
4:157287660 T C 1.666918 -4.8541e-06
4:157288164 T C 0.940797 1.4767e-05
4:157294656 C A 0.291910 4.0313e-05
4:157309545 G A 0.192840 -2.2395e-04
4:157319984 C T 0.529648 1.6442e-05
4:157330209 G A 0.061711 1.5908e-05
4:157339584 A G 0.135900 -4.0258e-05
4:157352843 G A 0.778234 2.1084e-05
4:157353756 A G 0.057482 -2.9316e-05
4:157365832 A G 0.272315 -5.9092e-05
4:157370475 C T 1.405252 4.9323e-05
4:157399414 G A 1.940450 3.6944e-06
4:157404868 C A 0.566234 -3.4380e-05
4:157418575 C T 0.260231 -4.4223e-05
4:157419290 G A 0.353248 -3.5256e-05
4:157424865 T G 0.422659 6.6395e-06
4:157435209 A G 0.214940 -3.9859e-06
4:157436587 A G 0.200688 2.6497e-05
4:157457079 T C 0.259495 -1.2463e-06
4:157459283 A C 0.029085 2.0258e-05
4:157459397 T C 0.516899 8.0327e-06
4:157460468 C T 0.040711 -2.3732e-05
4:157465716 T G 0.238076 -7.8327e-05
4:157481475 T C 0.022487 -4.8593e-05
4:157481512 G C 0.206589 -4.0863e-06
4:157485890 C T 0.056661 -8.5204e-05
4:157493099 A G 0.035778 4.8306e-05
4:157499364 C A 0.070803 -9.6920e-05
4:157508109 G T 0.073227 -5.6669e-05
4:157510284 G A 0.717392 -1.9898e-05
4:157512274 G A 0.079742 -2.1422e-05
4:157512342 C T 0.258089 6.1806e-05
4:157528080 G A 1.856963 1.0400e-04
4:157532464 T C 0.218524 -3.2323e-05
4:157535308 A G 1.031367 6.9050e-05
4:157539053 C T 0.509732 2.2469e-05
4:157543947 G A 0.088693 4.5176e-05
4:157549870 G A 0.060163 -9.4957e-07
4:157550126 A G 0.145565 7.7312e-05
4:157563501 T G 0.078765 2.2970e-05
4:157565511 C T 0.021626 3.8348e-06
4:157567431 T C 0.087022 -8.5948e-06
4:157568422 G A 0.072883 -7.1879e-05
4:157572006 T C 0.164732 -2.1663e-04
4:157575816 T C 0.117084 -1.9547e-05
4:157586901 G A 0.026748 -4.1602e-05
4:157593703 T C 1.554534 -7.9770e-05
4:157594139 T C 0.242594 -1.1286e-03
4:157594249 G C 0.163329 -9.0787e-06
4:157594374 A C 0.089709 -1.9751e-04
4:157594800 A G 0.081871 -4.0025e-04
4:157594916 A G 1.862464 5.0636e-05
4:157595025 A G 0.207803 1.8558e-05
4:157595723 G T 0.028511 -2.5071e-06
4:157598675 A G 0.168954 -3.8640e-05
4:157602254 C T 0.033808 6.9293e-06
4:157602288 A G 0.040802 -7.4867e-06
4:157605067 G T 1.179863 -1.1139e-04
4:157607390 T C 0.081485 -1.0775e-04
4:157607593 A G 0.046051 -5.1660e-05
4:157608144 G A 0.057158 9.7979e-05
4:157608794 A G 0.222759 -3.7096e-05
4:157611226 A G 0.054886 -8.9138e-06
4:157612259 A C 0.148444 4.3253e-05
4:157616874 G C 0.074107 2.3873e-06
4:157628603 T C 0.025836 -3.4347e-05
4:157628808 T G 0.029196 -3.3257e-05
4:157632777 G C 0.141398 -2.4316e-05
4:157635103 G A 0.639446 -3.5772e-05
4:157642351 A T 0.062185 5.5326e-05
4:157654107 A G 0.020750 3.7731e-05
4:157667643 C T 0.350275 -4.5140e-05
4:157672679 A G 0.569276 3.0596e-05
4:157682577 T C 0.032811 1.0085e-04
4:157707073 A G 0.087460 2.6314e-05
4:157715062 C T 0.324040 -1.4894e-05
4:157720124 T C 0.646041 -3.7400e-05
4:157729264 T C 0.042721 1.1360e-04
4:157734312 G T 0.155423 -6.0291e-05
4:157734652 A G 0.020513 -5.6185e-05
4:157734675 G A 0.651520 -3.9014e-05
4:157744995 G A 0.091887 -8.9241e-05
4:157751111 T C 0.049326 6.2510e-05
4:157758706 C T 0.170120 5.1684e-05
4:157759175 G A 0.046044 3.0977e-05
4:157765129 T C 0.138126 -4.9216e-05
4:157772509 T C 0.033191 7.7088e-05
4:157795071 G A 0.111871 1.5259e-04
4:157807965 T G 0.032175 7.3637e-05
4:157810413 G A 0.330375 -2.0166e-05
4:157812752 T G 0.172207 6.3458e-05
4:157836610 A G 0.619212 5.8137e-06
4:157841927 G A 0.093283 1.4016e-04
4:157842922 C A 0.061354 -6.1241e-05
4:157845436 C T 0.630121 -1.5895e-05
4:157857193 G C 0.486470 1.5037e-06
4:157861519 C T 0.032753 5.8029e-05
4:157864361 T C 0.054308 -1.4057e-04
4:157868564 C G 0.080420 8.4294e-06
4:157879709 A G 0.058998 3.8395e-05
4:157887044 T C 0.662413 -2.6110e-05
4:157894041 C T 0.079615 2.6159e-05
4:157895459 A C 0.348055 1.3736e-06
4:157900134 C T 0.191551 -1.2016e-04
4:157905604 C T 1.731219 -2.6251e-05
4:157922618 G C 0.030101 -1.2247e-04
4:157931023 C T 0.151814 -1.6794e-05
4:157931166 G A 0.020776 -1.1619e-04
4:157931688 G A 1.622357 3.4423e-05
4:157934215 G A 0.231000 2.9665e-06
4:157934396 T C 0.085649 1.6265e-05
4:157936227 C T 0.043068 -8.5159e-06
4:157958814 A G 0.041137 1.2432e-04
4:157960666 A G 0.334556 4.5455e-06
4:157965262 T C 0.177439 1.1546e-04
4:157968618 A G 0.281397 -3.6440e-06
4:157968849 G T 0.504198 -5.6294e-05
4:157972010 G A 0.067645 9.5159e-06
4:157976038 T C 0.043032 -1.7649e-05
4:157978347 G T 0.303974 6.2258e-05
4:157978593 A G 0.032029 4.4345e-05
4:157979956 T C 0.108759 -4.4575e-05
4:157987481 G A 1.826515 4.6184e-05
4:157987729 G T 1.804216 5.4907e-05
4:158001048 T C 0.029413 -2.0674e-05
4:158005840 G A 0.106688 -1.4768e-05
4:158007253 A G 0.311225 -1.9500e-05
4:158015058 C T 0.291715 4.0202e-05
4:158018180 G A 0.282491 -4.9425e-05
4:158024921 A G 0.070890 -9.3765e-06
4:158029794 G A 0.056509 -1.3393e-05
4:158032727 T G 0.026842 -1.0212e-06
4:158034727 C T 0.035074 1.2045e-04
4:158035123 C T 0.021292 2.6722e-05
4:158038731 A G 0.279628 2.1386e-05
4:158048602 C A 0.076619 1.4408e-05
4:158055423 A G 0.023967 -1.5163e-05
4:158064484 G T 0.633194 9.4254e-06
4:158064786 G A 0.045970 -3.1250e-05
4:158088464 G A 0.094571 5.0547e-05
4:158092040 A G 0.094682 3.3549e-05
4:158110745 T C 0.032970 5.1503e-05
4:158113721 C T 0.118298 1.5052e-07
4:158114105 G A 0.263003 -6.6792e-05
4:158115764 A G 0.111183 -5.7859e-05
4:158129767 C G 0.052072 -2.3943e-06
4:158132602 C T 0.089813 5.0091e-05
4:158134815 A G 0.064214 7.0946e-05
4:158136890 T G 0.048667 -2.5200e-05
4:158137110 T G 0.111469 -6.5334e-05
4:158142605 C T 0.075473 3.7349e-05
4:158142775 A G 0.031873 3.0336e-05
4:158142820 T G 0.033405 -2.8936e-06
4:158143092 G A 1.603970 1.6261e-05
4:158155690 C T 0.338892 -3.4213e-05
4:158165653 T C 0.063240 -3.9390e-05
4:158168209 G A 0.032571 3.7420e-06
4:158171796 C T 0.662822 -1.3469e-05
4:158172840 C T 0.053188 1.6491e-04
4:158176114 A G 0.039588 -6.5211e-05
4:158194062 T G 0.060043 -2.4144e-05
4:158219484 A G 0.405810 -2.1754e-05
4:158220450 G A 0.156004 -4.4984e-05
4:158227266 C T 0.034493 5.1537e-05
4:158242512 C T 0.199390 -4.9036e-06
4:158251521 C T 0.211240 8.0024e-07
4:158252390 C T 0.087139 2.3764e-05
4:158263582 G A 0.053896 -7.8065e-05
4:158265912 A G 0.076564 -6.6439e-05
4:158286028 C T 0.025434 4.3650e-05
4:158293773 G A 0.137204 -3.9069e-06
4:158299500 C A 0.024677 -2.1019e-05
4:158312532 T C 0.063130 3.7335e-05
4:158317761 G T 1.294597 2.3040e-05
4:158329934 C T 0.059037 1.1079e-04
4:158334915 A G 0.041731 7.8537e-05
4:158336757 C T 0.205479 -4.6368e-06
4:158349902 T G 0.020799 -5.4027e-05
4:158355136 C A 1.616716 8.5261e-06
4:158360638 T C 0.079274 -2.1643e-05
4:158361424 C A 0.120891 1.2131e-06
4:158361813 T C 0.285918 1.1437e-05
4:158364359 G A 0.954358 -2.7104e-05
4:158364785 T C 0.026083 3.4315e-05
4:158380923 T C 0.090706 3.6545e-05
4:158383470 G A 0.120869 -8.5158e-06
4:158386785 T C 0.186254 -1.5187e-05
4:158395409 C T 0.171609 -9.5049e-06
4:158403891 A C 0.239572 -9.2834e-06
4:158411293 C T 0.082514 -7.9904e-06
4:158414402 T C 0.032230 -8.3802e-06
4:158428863 T G 0.022516 -3.6338e-05
4:158433652 G A 1.974531 5.2308e-05
4:158433741 G A 0.170275 -3.0943e-06
4:158443622 C T 1.763771 2.4626e-05
4:158449296 G A 0.033003 -1.3472e-04
4:158452144 C A 1.798228 1.9554e-05
4:158452531 C T 0.176644 -7.7538e-06
4:158454299 C T 0.261650 6.3304e-06
4:158455728 G A 0.119424 -1.7135e-05
4:158455795 A G 0.250916 -8.4236e-05
4:158466837 G A 1.227326 -1.2332e-05
4:158475147 C T 0.955601 -1.6595e-04
4:158475705 A G 0.146598 -3.7293e-05
4:158479182 A G 1.109401 -7.1588e-04
4:158481615 C G 0.447515 -1.9979e-05
4:158486963 A G 0.048401 -6.3304e-05
4:158499971 C T 0.035664 2.9177e-05
4:158512088 C T 0.807186 6.7873e-05
4:158518992 T G 0.040526 -1.4672e-05
4:158519894 A C 0.020877 6.0724e-05
4:158531155 C T 0.040647 1.5470e-05
4:158536193 C T 0.227797 4.1157e-05
4:158549143 A G 0.035807 -1.0057e-05
4:158556217 A G 1.118145 -2.4997e-05
4:158561859 A G 1.517574 -4.2071e-05
4:158569066 A G 0.062539 6.4974e-06
4:158569813 T C 1.216729 -1.1222e-05
4:158570204 A G 0.114173 -3.1393e-05
4:158577666 T C 0.060997 7.5381e-05
4:158584200 T C 0.048349 -1.7675e-06
4:158587989 C T 0.122073 4.5456e-05
4:158590450 C T 0.122900 -2.2279e-05
4:158591563 C T 1.726266 3.3639e-08
4:158606585 G C 1.625602 2.0464e-05
4:158609523 G A 0.388913 4.6091e-05
4:158609683 A G 0.075470 -1.3431e-05
4:158610225 C A 0.062244 6.2641e-06
4:158622694 T C 0.032587 -2.0263e-04
4:158630515 G A 0.387108 5.5358e-05
4:158633208 G T 0.050627 3.2302e-05
4:158640682 T C 1.965744 1.1629e-06
4:158641748 A T 1.696986 1.8039e-05
4:158653875 A C 0.112585 -1.7133e-05
4:158663069 T C 1.702205 6.4474e-06
4:158668213 A G 0.091089 4.4835e-05
4:158674788 T C 0.263701 4.6016e-06
4:158675084 G A 0.495425 1.2784e-04
4:158685268 A C 0.085013 3.6217e-05
4:158686872 A G 0.044058 2.6758e-05
4:158690766 G A 0.099872 -3.1267e-05
4:158701534 G A 1.038936 -4.7496e-05
4:158712098 G A 0.150252 5.7745e-05
4:158729559 T C 0.933650 1.3853e-04
4:158729777 G T 0.092835 4.4146e-05
4:158729998 C T 0.065902 9.2942e-05
4:158730224 A G 0.087353 2.2858e-05
4:158731374 C T 0.150392 -6.0899e-05
4:158734635 A G 0.028884 -1.4864e-04
4:158739797 A C 0.762307 8.8063e-05
4:158740707 G C 0.360330 2.7944e-05
4:158741699 T C 0.279041 -6.8801e-05
4:158744585 G A 0.060907 5.4525e-05
4:158753870 T C 0.214113 -1.8151e-05
4:158755609 C T 0.136916 -5.3415e-05
4:158756715 G C 0.058424 5.2897e-05
4:158758979 G C 1.657255 1.0234e-04
4:158765677 G A 1.656723 1.1805e-04
4:158778783 C T 0.018901 -1.7199e-05
4:158779480 A G 0.070335 -4.9202e-05
4:158779509 G A 0.167971 7.5828e-05
4:158784996 T G 0.672069 1.5646e-04
4:158785192 G A 0.069664 2.7510e-04
4:158786410 G A 0.694318 -2.2067e-05
4:158789518 T G 0.037660 2.3641e-05
4:158790950 T C 0.029196 -4.9707e-05
4:158797272 T C 0.057301 -1.9223e-05
4:158817442 C T 1.371713 2.6932e-05
4:158827247 T C 0.024544 -5.6747e-05
4:158833699 T C 0.028047 1.2601e-04
4:158834837 A G 0.028748 4.1944e-05
4:158835617 A G 0.187465 5.2716e-05
4:158835885 T C 0.025878 3.4434e-05
4:158837863 A C 0.186803 -3.3170e-05
4:158842148 T C 1.492471 1.1543e-05
4:158842552 G A 1.129811 -1.3889e-05
4:158863693 T C 0.056531 3.0312e-05
4:158882249 T C 0.048553 3.1786e-05
4:158884289 T G 0.038264 7.8179e-05
4:158888768 C T 0.079067 1.2387e-05
4:158895468 T G 1.745851 -2.7384e-05
4:158898321 C T 0.421101 -4.5564e-04
4:158903953 G A 1.183684 -1.2448e-05
4:158907038 A G 0.087012 -2.5503e-05
4:158925763 G T 0.052156 2.1109e-05
4:158931796 T C 0.510317 -2.0949e-05
4:158935474 A G 0.108645 -4.3554e-06
4:158943515 G A 0.039559 -3.4767e-05
4:158946325 A G 0.089950 -2.8949e-05
4:158955036 T C 0.075503 5.5992e-05
4:158955391 A C 0.054532 2.8097e-05
4:158955609 G A 0.087629 -4.0435e-05
4:158964617 A G 0.046784 -1.3216e-05
4:158977387 T C 0.048349 1.7088e-05
4:158983608 T C 0.053607 -2.6019e-05
4:158998024 T C 0.110920 -3.4608e-06
4:159001538 T C 1.192106 -2.0043e-05
4:159001803 A C 0.172398 7.4514e-05
4:159004464 C T 0.043149 -2.5044e-05
4:159014182 G A 0.049296 1.6961e-05
4:159033327 T C 0.239962 7.4000e-05
4:159035191 G A 1.946325 -3.8680e-05
4:159045283 G A 0.111777 -2.6303e-05
4:159061892 T C 0.069307 -4.3572e-05
4:159064573 A G 0.075707 7.3948e-06
4:159071004 G A 0.521372 1.6754e-06
4:159095077 C T 0.646612 6.0643e-05
4:159096209 A C 0.048936 1.9490e-05
4:159096725 G A 1.941411 -2.9777e-06
4:159098784 A G 1.050260 -2.5540e-05
4:159101285 G A 0.053321 -9.9613e-06
4:159106115 G A 0.115331 9.2247e-05
4:159116628 C A 0.055054 4.0914e-05
4:159123611 A G 0.489625 1.1205e-05
4:159131917 C T 0.075506 1.7825e-05
4:159136002 C T 0.051549 1.9472e-05
4:159140686 T G 0.038452 9.6378e-05
4:159142563 T G 1.472786 1.4725e-05
4:159151851 C T 0.046158 -5.7875e-05
4:159153512 C T 0.058141 8.0981e-05
4:159158275 G A 0.532417 8.7306e-06
4:159158677 A G 0.208374 5.1836e-05
4:159160422 G T 0.210737 5.8428e-05
4:159161483 T A 0.027209 3.7342e-05
4:159164640 A G 1.255769 -4.1394e-05
4:159175846 A G 0.048862 1.0527e-04
4:159179641 C T 0.049374 2.1814e-04
4:159179862 T G 1.384979 -7.0139e-06
4:159182779 T C 0.033600 -1.5361e-05
4:159185770 A G 1.431571 -1.0168e-04
4:159192575 A G 0.243006 1.5535e-05
4:159194250 T C 0.031412 -1.4000e-05
4:159194559 G A 0.661572 -1.4025e-04
4:159195760 T C 0.138201 -1.0583e-05
4:159205309 A C 0.069660 5.6326e-05
4:159205984 T C 0.109700 1.8238e-05
4:159207638 C T 0.034483 -4.1337e-05
4:159210250 A G 0.033928 -1.9195e-05
4:159211118 A G 0.036119 -2.5351e-05
4:159217983 C T 0.484422 9.2964e-06
4:159235664 G C 0.145192 4.7230e-05
4:159241440 A G 0.386780 1.0475e-05
4:159252006 A G 0.031705 1.5517e-06
4:159255213 C T 1.572960 1.9510e-05
4:159263737 T C 0.093624 -4.3677e-04
4:159267546 C A 0.059615 4.4286e-05
4:159270617 A G 0.064276 3.5246e-05
4:159270747 G T 0.323806 2.3150e-05
4:159294431 T C 0.041624 1.7386e-05
4:159301228 A G 0.043250 9.5792e-06
4:159306430 A G 0.124283 -1.4480e-05
4:159308652 C T 0.545280 -8.6394e-05
4:159328540 T C 1.702167 -2.7539e-05
4:159360201 A C 1.654350 1.5480e-04
4:159361190 A G 0.030760 -4.8794e-05
4:159361892 C T 0.188101 2.8361e-05
4:159362752 G C 0.034697 4.9468e-05
4:159368771 T C 0.027641 -6.8599e-06
4:159381989 A C 0.538999 1.8060e-05
4:159383791 G A 1.387630 1.0174e-04
4:159392711 A G 0.044126 9.9259e-06
4:159392774 G A 0.021834 8.9963e-06
4:159393078 A G 0.177734 1.5720e-05
4:159399146 G A 0.266992 -9.9214e-06
4:159402512 A G 0.445668 5.0016e-05
4:159404797 G A 0.093341 -2.0755e-04
4:159419929 T C 0.046476 7.2157e-05
4:159420398 A G 0.063341 6.9801e-05
4:159420479 G A 0.037271 6.1770e-05
4:159429037 C T 1.729768 1.2908e-05
4:159435758 G T 1.709431 7.7110e-06
4:159439624 T C 0.039475 1.3737e-05
4:159443231 G A 0.036005 -7.3844e-05
4:159443384 A G 1.627420 3.1665e-05
4:159444295 C T 0.291748 3.5802e-05
4:159444880 T C 0.301822 -7.7115e-05
4:159458035 A G 0.034301 -6.3575e-05
4:159476383 A G 0.114695 -3.4094e-05
4:159487229 T C 0.129596 3.8979e-06
4:159491240 A G 1.700128 7.2961e-05
4:159496706 A G 0.342385 -1.3922e-05
4:159507642 T C 0.162781 7.4792e-06
4:159519046 T C 0.417313 2.7976e-05
4:159521172 T C 0.090170 -6.5902e-05
4:159526659 A G 0.278268 -5.6286e-05
4:159527551 C T 0.033451 9.7311e-05
4:159548786 A C 0.068596 1.2152e-04
4:159551298 A C 0.030198 -1.6511e-06
4:159567888 C T 0.050215 -1.5162e-04
4:159577693 G A 0.032639 -6.1649e-06
4:159588973 C T 0.023181 -3.8057e-05
4:159601676 T C 1.712079 4.6306e-05
4:159603110 G A 0.064652 -4.9036e-05
4:159608162 A G 0.930827 1.3958e-05
4:159611123 T C 0.098752 3.2367e-05
4:159614362 C G 0.022289 -3.6248e-05
4:159617934 C A 0.036135 6.2092e-05
4:159619426 C T 1.894494 -4.5677e-05
4:159628522 G A 0.080725 1.5677e-04
4:159629151 C G 1.375436 5.0426e-05
4:159631991 T G 0.607092 -4.5927e-05
4:159642576 A G 0.063565 -2.1045e-04
4:159650684 C T 0.453458 3.2264e-06
4:159653060 G A 0.052068 -5.7739e-05
4:159681903 C T 0.057466 -7.0144e-05
4:159682651 G T 1.143212 -9.8270e-05
4:159683807 A G 0.085876 -5.1880e-05
4:159719539 C A 0.073721 -4.2778e-05
4:159719955 G A 0.219819 -6.4563e-05
4:159729511 G A 0.108512 -1.8518e-05
4:159729953 A G 0.701758 -5.9760e-05
4:159730782 G T 0.292841 1.3659e-05
4:159732848 T G 0.182733 -1.8230e-05
4:159763130 G A 0.051052 3.0116e-05
4:159780244 G C 0.088862 -3.0331e-05
4:159782889 T G 0.042552 3.8745e-06
4:159786779 A G 0.041922 2.6952e-05
4:159789403 C G 0.026119 1.4235e-04
4:159789441 A C 0.063214 -8.3318e-05
4:159805370 G T 0.764186 1.8884e-04
4:159827807 T C 0.074776 1.4342e-05
4:159835744 C T 0.765511 1.8210e-04
4:159836336 A G 0.057589 -9.5462e-05
4:159836467 T C 0.022214 3.6530e-06
4:159847286 C T 0.131635 -9.3897e-06
4:159848282 A C 0.036339 3.4864e-05
4:159853900 A G 1.314088 -4.5749e-05
4:159858276 C T 0.087282 -3.0039e-05
4:159865368 T C 0.088671 7.7484e-05
4:159871231 A G 0.023697 1.4123e-05
4:159882119 C T 1.368266 3.0411e-05
4:159882781 G A 0.125909 -1.5740e-04
4:159884401 A G 0.048040 8.4719e-05
4:159889589 G A 0.659822 1.0412e-05
4:159892943 C T 0.041494 -7.1385e-06
4:159894277 C T 0.049128 6.5314e-06
4:159894391 A G 0.259056 4.0320e-05
4:159894770 G T 0.711092 2.0745e-05
4:159912741 C A 0.113416 2.1685e-05
4:159915904 T G 0.110979 3.5240e-05
4:159931736 T C 0.524442 9.9726e-05
4:159933701 G A 0.021097 1.8841e-05
4:159941910 C T 0.682462 4.0420e-05
4:159949116 C T 0.930307 1.6548e-05
4:159960118 C G 0.034856 -2.3273e-04
4:159962298 A G 0.320489 -3.0938e-05
4:159963161 C T 0.099969 -3.4051e-05
4:159969078 T C 0.599912 -2.2889e-06
4:159970288 G C 0.368967 1.4244e-05
4:159970310 A G 0.138542 -1.7435e-05
4:159979933 T C 0.101410 -1.2516e-05
4:159981302 T G 0.078979 -1.0447e-04
4:159994832 A G 0.369876 -5.3262e-05
4:159995989 A G 1.111313 -6.1962e-05
4:160022196 C T 0.738837 -2.1174e-05
4:160025593 C T 0.021760 4.0908e-05
4:160041052 G A 0.031159 4.5969e-06
4:160048698 T C 0.370178 -3.7291e-05
4:160054470 G C 0.079914 -1.1900e-04
4:160061158 T C 0.043737 -7.6598e-05
4:160061327 T C 0.068703 2.0318e-05
4:160079961 A C 0.619744 2.6702e-06
4:160089815 A G 0.020763 2.4963e-05
4:160090125 G A 0.574281 -4.8602e-05
4:160096848 T C 0.052198 -7.5200e-05
4:160102608 C A 0.160227 2.1286e-05
4:160112432 A G 0.805553 -1.3342e-05
4:160118114 A G 0.059021 -1.3426e-04
4:160123063 G A 0.046177 7.6355e-05
4:160123584 A G 0.059241 1.2877e-04
4:160133952 G A 0.082822 -7.7420e-05
4:160135259 T G 0.725724 9.8166e-06
4:160139259 A C 1.326987 -4.5880e-07
4:160141185 A G 0.590269 1.4980e-05
4:160151176 A G 1.221821 1.8552e-05
4:160166351 C T 1.857262 4.5626e-05
4:160176918 A G 0.808085 -1.7978e-05
4:160181480 A G 0.099979 -5.8861e-05
4:160185182 A G 0.038017 -5.9399e-06
4:160187828 G C 0.031085 -1.2438e-05
4:160191517 T C 0.052328 -1.4337e-04
4:160193226 G A 0.032607 2.8007e-05
4:160195685 G A 0.035742 7.4526e-06
4:160203996 T C 0.774560 -7.4168e-05
4:160209000 C T 0.077022 -2.0509e-04
4:160209816 A G 0.392126 4.8696e-05
4:160225189 C T 0.169107 1.2912e-04
4:160247149 A G 0.025862 1.0722e-04
4:160256554 A G 1.188848 -1.6068e-05
4:160264080 T G 0.166566 6.7106e-05
4:160267737 G T 0.067005 1.3614e-04
4:160269720 A G 0.085750 3.7245e-05
4:160271017 T C 0.263675 1.0704e-04
4:160283563 G A 0.138723 1.4009e-05
4:160284153 T C 1.201993 -3.0245e-05
4:160288256 C T 0.128580 -7.8088e-06
4:160314457 T C 0.052049 1.7033e-05
4:160321481 G A 1.168442 -1.6831e-05
4:160322617 T C 0.295344 4.7034e-05
4:160327719 G C 0.023509 -2.2178e-05
4:160332735 A G 1.908233 -1.3284e-04
4:160345273 G A 1.857128 -5.7381e-05
4:160350289 C T 1.850676 -3.5353e-05
4:160350425 A G 1.860371 -6.6169e-05
4:160353043 A G 0.041828 1.1180e-04
4:160358384 A G 0.088969 -9.9210e-06
4:160359485 G A 0.454045 -5.0630e-06
4:160361740 T C 0.695873 -2.3882e-05
4:160361747 T C 0.761285 -6.5747e-05
4:160365348 G A 0.078859 3.4408e-05
4:160379858 C T 1.492202 -8.9074e-05
4:160383797 T C 0.055162 -1.3614e-05
4:160398498 T C 1.368906 -1.8218e-05
4:160422967 G A 0.476226 1.5287e-05
4:160424479 C T 0.045635 -7.4596e-05
4:160425979 A G 0.030429 -2.4948e-05
4:160426434 A G 0.120547 -7.3282e-05
4:160437242 A G 0.084182 2.5260e-05
4:160437632 A C 1.949548 -5.0046e-05
4:160437883 G C 0.051844 8.5642e-06
4:160438275 C T 0.101842 -9.1531e-06
4:160442259 T C 0.049498 -6.5817e-05
4:160460062 T C 0.048579 3.6141e-05
4:160460895 A C 0.101141 -4.9488e-06
4:160461099 G A 0.473468 1.9847e-05
4:160464020 T C 1.798150 3.8205e-05
4:160467092 T C 0.053931 -1.2870e-05
4:160467943 G A 0.722180 1.2700e-04
4:160470049 T C 0.881696 9.8042e-05
4:160470108 T C 0.051786 3.1343e-05
4:160472433 A G 0.106026 -1.4558e-05
4:160472607 G A 0.051231 -5.9717e-05
4:160474114 A C 0.120323 -3.7126e-05
4:160480533 C T 1.038745 -1.8657e-04
4:160502971 T C 0.032785 -4.0220e-06
4:160511879 T C 0.715377 -1.0057e-04
4:160519720 C A 0.106730 5.1008e-05
4:160523317 T C 0.021513 -2.2267e-05
4:160525502 T C 0.360168 -3.4883e-05
4:160526085 T C 1.924088 -1.4027e-05
4:160526374 C T 0.032159 2.8913e-05
4:160527111 G C 0.111563 4.4214e-06
4:160528601 A G 0.088336 9.2739e-05
4:160538090 G A 1.014038 -5.3568e-05
4:160538224 T C 0.032269 6.1977e-05
4:160556497 T G 0.931135 -7.3380e-05
4:160562967 A G 0.279492 1.1753e-04
4:160564821 G T 0.177111 -3.8686e-05
4:160566475 T C 0.039329 -3.2508e-05
4:160571550 T C 0.028316 -1.3389e-04
4:160583657 C T 0.988393 3.7223e-05
4:160589307 T C 1.956754 -1.0151e-04
4:160595995 A C 0.207618 -3.5853e-05
4:160597528 G A 0.042224 -3.9118e-05
4:160599057 G A 1.076447 -3.9483e-05
4:160599217 A G 0.082354 1.0805e-04
4:160602874 C T 1.071569 -5.7546e-05
4:160603426 G A 0.094425 -4.9307e-05
4:160604028 A G 0.047638 -7.4896e-05
4:160607175 A G 1.964865 -3.6335e-05
4:160622286 T C 0.039848 3.1889e-05
4:160630642 C T 0.569023 1.4586e-05
4:160637466 G T 1.106961 1.1914e-05
4:160637727 G A 0.857580 -2.3186e-05
4:160640355 A G 0.036937 1.4337e-05
4:160640609 T G 0.241075 6.8298e-05
4:160647950 A G 1.719395 4.3634e-05
4:160665557 G A 0.965822 6.2249e-05
4:160666845 G A 1.769597 8.1885e-05
4:160669930 G C 0.032733 1.3023e-06
4:160681846 T C 0.038332 2.4821e-05
4:160691103 A G 0.066522 -7.3952e-06
4:160697606 C T 0.115990 1.3544e-05
4:160698578 A G 0.131446 -6.0288e-05
4:160709592 G A 0.126266 -2.0510e-05
4:160711342 T C 0.042403 -1.2456e-04
4:160711891 C A 0.026404 -6.5370e-05
4:160715660 C T 0.379844 -1.4685e-04
4:160719510 C T 0.155494 -3.5665e-05
4:160720368 T G 1.795849 6.2722e-05
4:160722251 G A 0.057593 -4.7807e-05
4:160731770 A G 0.044438 4.0413e-05
4:160747780 G A 0.030312 4.1023e-06
4:160748172 A G 0.083292 -1.6671e-04
4:160753524 A C 0.267693 1.2413e-05
4:160760453 T C 0.047816 -2.0615e-05
4:160761366 G C 1.953914 4.7177e-05
4:160783176 G A 0.064629 -1.5864e-08
4:160787840 G A 0.098298 -7.3819e-05
4:160802363 T G 0.176287 -2.5602e-05
4:160805248 A G 0.037647 2.9012e-06
4:160815010 A G 0.277103 1.3017e-05
4:160817882 C A 0.050874 3.2969e-05
4:160817913 T C 0.312368 1.4688e-05
4:160817968 A G 0.070615 -1.3537e-05
4:160820977 T C 0.040997 -2.3709e-06
4:160821209 C T 0.103030 -2.6616e-05
4:160827346 G A 0.232198 6.5631e-05
4:160834831 C T 0.401373 -4.5097e-05
4:160858977 T C 0.049157 -5.4039e-05
4:160862219 G A 0.138477 2.3463e-05
4:160880648 C G 0.041711 6.1608e-05
4:160891847 G T 0.116250 -5.4448e-05
4:160897494 C A 1.273451 -1.2382e-05
4:160905205 G A 0.880907 -5.2007e-05
4:160906644 G A 0.184592 -1.9158e-05
4:160907442 T C 0.061754 1.2022e-05
4:160911502 T C 0.030533 -1.1618e-04
4:160942979 G A 0.106162 1.0718e-04
4:160943226 T C 0.267284 6.7985e-05
4:160943591 A G 0.199182 -8.1167e-05
4:160948407 A G 0.055460 1.2121e-05
4:160986235 A G 0.150090 -2.4654e-05
4:160999465 G A 0.554936 2.1316e-05
4:161004169 A G 0.199451 5.7090e-06
4:161014175 C G 0.471988 -1.5310e-05
4:161018153 C A 0.578757 -2.6890e-05
4:161024158 A G 1.180392 2.2844e-05
4:161026469 G A 0.070215 1.0770e-04
4:161031036 G T 0.710495 1.9853e-05
4:161087214 T C 0.021354 -8.1143e-06
4:161088295 G A 0.641864 8.4553e-06
4:161096470 A G 1.953391 -4.7626e-05
4:161100596 T C 0.078005 -8.7610e-06
4:161101774 C T 0.421315 -3.9899e-05
4:161105600 A C 1.952524 -4.4410e-05
4:161108164 G A 0.076113 1.3343e-04
4:161109431 C T 0.943034 2.3258e-06
4:161113659 T C 0.068365 2.2590e-05
4:161114166 G A 0.550531 9.9633e-06
4:161116677 G A 1.734082 4.6130e-05
4:161122230 T G 0.092838 3.9877e-05
4:161126212 G C 0.034593 9.0782e-06
4:161130442 T C 0.358919 -4.1413e-06
4:161137084 T C 0.682361 -7.2794e-06
4:161142994 C G 0.098862 4.2255e-06
4:161153945 T C 0.028180 5.5329e-05
4:161161377 T C 0.142359 1.9017e-05
4:161168313 G A 0.031292 1.3466e-05
4:161178567 C T 0.026638 -5.0185e-05
4:161180167 A G 0.042058 -3.0607e-06
4:161191135 C A 0.046956 -7.9075e-05
4:161198015 G T 1.298275 2.7928e-05
4:161215152 A G 0.257654 -1.4626e-05
4:161215513 A C 1.522147 3.4513e-05
4:161226313 T C 0.046998 -1.5910e-04
4:161227824 T C 0.233026 3.3011e-05
4:161229808 C T 0.972700 -3.9125e-05
4:161239721 T C 0.092799 4.0458e-05
4:161248903 A C 0.028374 -1.6636e-05
4:161260381 T G 0.048089 3.4319e-05
4:161264220 C A 0.407660 -6.3209e-05
4:161267468 G A 0.621925 3.9153e-06
4:161270328 C T 1.460264 -4.6492e-05
4:161274885 G A 0.346789 -1.2739e-05
4:161275002 A G 0.303819 -9.2199e-06
4:161275341 A C 0.033370 -2.2669e-05
4:161278285 G A 0.033288 -2.8750e-05
4:161279488 G A 0.071819 4.1732e-05
4:161293801 A G 0.037433 -1.7660e-05
4:161294654 T A 0.038852 5.2749e-05
4:161295132 G A 1.072650 -1.0175e-05
4:161295343 A C 0.028910 9.3981e-06
4:161300559 A G 1.694179 7.7943e-06
4:161302701 T C 0.075558 -4.3169e-05
4:161311148 A G 0.422094 1.0673e-06
4:161314749 C T 0.042451 2.9083e-05
4:161327070 A C 0.156273 -1.9316e-05
4:161330748 C T 0.834463 -5.8223e-06
4:161340535 C A 0.182970 3.6816e-05
4:161342461 G T 0.029452 8.9580e-06
4:161354487 T G 0.119048 6.4791e-05
4:161355589 T C 0.157205 5.2185e-05
4:161356071 G A 0.099953 -3.8975e-05
4:161363695 G A 0.033564 2.1229e-06
4:161364069 G T 1.294763 -4.3142e-05
4:161366932 A G 0.187621 -5.6643e-06
4:161369373 G A 0.105568 -2.9344e-06
4:161370021 C T 0.032922 5.9426e-05
4:161386517 A G 0.315640 1.0203e-04
4:161390653 C T 1.817017 -1.1659e-05
4:161393157 A C 0.034038 -2.2475e-05
4:161402496 A G 1.093705 -5.4681e-05
4:161410722 T C 0.044804 -7.9155e-06
4:161436012 A G 0.646320 -6.5334e-07
4:161457690 G T 0.369149 -1.5521e-05
4:161473092 C A 0.623924 2.8189e-05
4:161477254 G A 0.091650 1.8421e-05
4:161480719 G A 0.056765 3.6242e-05
4:161483962 A G 0.038426 -2.3809e-05
4:161491326 G A 0.047239 -1.4809e-05
4:161491422 G T 0.792648 -4.4044e-05
4:161495122 A G 0.345020 1.5008e-05
4:161506897 T C 0.259754 2.9063e-05
4:161523371 T C 0.791379 -5.9790e-05
4:161528507 T C 1.967448 -5.5898e-05
4:161528713 A G 0.029546 1.3163e-05
4:161539763 T C 0.040981 4.2600e-05
4:161555795 A C 0.132800 8.3715e-05
4:161563843 C T 1.441351 -4.4796e-06
4:161567560 G A 1.697804 2.5416e-05
4:161571654 G A 0.022529 2.2284e-05
4:161574799 T G 1.762047 1.1371e-05
4:161575947 T G 0.025904 1.3053e-05
4:161578633 C T 0.355906 2.8854e-05
4:161597648 T G 0.127350 4.3405e-04
4:161598617 A G 1.262146 -1.6911e-04
4:161605736 A G 0.076717 1.5749e-05
4:161609586 C T 1.050621 -6.0812e-05
4:161616024 T C 0.032386 3.8974e-05
4:161618207 A G 0.242477 2.9642e-05
4:161621317 A G 1.509823 2.9878e-05
4:161623078 C T 0.038949 -1.3154e-05
4:161628117 G A 0.260202 3.4515e-05
4:161646188 A G 0.077119 -9.1229e-06
4:161662055 A G 0.193077 -5.6351e-05
4:161667361 T C 0.049368 4.4470e-05
4:161669971 C T 1.212629 -6.6164e-05
4:161677866 A G 0.064750 -1.8296e-06
4:161682941 T C 0.079927 5.0329e-04
4:161686786 G A 0.126046 -2.5603e-05
4:161697888 T C 0.060858 -4.8597e-06
4:161703995 G C 0.046473 1.8326e-05
4:161710431 G A 0.020487 -2.9458e-05
4:161724181 T C 1.481829 5.9256e-05
4:161731378 A T 0.182217 1.0783e-04
4:161733023 G A 0.058534 6.1072e-05
4:161739875 T A 0.063237 4.1019e-05
4:161740871 G T 0.053750 8.5886e-05
4:161741784 G A 1.706152 -1.2732e-05
4:161742410 G A 0.371557 -8.3254e-05
4:161742630 C T 0.102761 -7.5198e-05
4:161759395 G A 0.594430 -1.4712e-04
4:161759735 T C 0.147928 -4.1671e-05
4:161760517 T G 0.167731 -4.7801e-05
4:161760545 A T 0.217287 -8.0422e-05
4:161763436 A G 0.300609 -1.1520e-04
4:161764974 A G 0.170162 -7.0590e-05
4:161768579 C T 0.068479 1.3879e-06
4:161773713 C A 0.507369 -4.1879e-04
4:161773959 T C 0.099745 1.5952e-04
4:161778204 T C 0.295918 -2.1300e-05
4:161785781 G A 0.147214 1.1325e-04
4:161787522 C A 0.037170 -5.2692e-05
4:161791247 A G 0.320359 3.9082e-05
4:161791571 G A 0.064444 6.4143e-06
4:161793124 A G 0.047937 -1.5830e-05
4:161793743 A C 0.035210 3.2752e-05
4:161795227 C T 0.031604 -9.4004e-05
4:161796650 T C 0.099713 1.1751e-04
4:161796696 A G 0.460001 1.0113e-04
4:161797521 G A 0.353248 5.4342e-05
4:161797690 T C 0.236560 2.5402e-05
4:161798162 G C 0.165725 4.0475e-06
4:161798356 G A 0.063438 1.9791e-05
4:161802613 G A 0.096295 -5.7579e-05
4:161802644 A G 0.280086 -6.3896e-05
4:161803852 G T 0.213230 -2.2847e-05
4:161811000 G A 0.168750 1.1935e-05
4:161817209 G A 0.098749 4.5167e-05
4:161818496 A C 0.076879 -4.3742e-05
4:161820414 A C 0.311180 -7.9483e-05
4:161824475 A G 1.470728 -2.7335e-05
4:161826517 A G 0.450260 -3.5228e-05
4:161845316 A G 0.060040 -1.3993e-05
4:161859876 C T 0.042990 1.0876e-04
4:161870628 C A 0.250471 -1.7486e-05
4:161871991 C T 0.613330 -1.4635e-05
4:161873925 G A 1.893448 -2.3048e-04
4:161874401 T C 0.063049 5.0789e-05
4:161877646 C A 0.947825 -3.8777e-05
4:161886598 C T 0.350067 1.1803e-04
4:161887654 T G 0.058755 3.2471e-05
4:161896968 T C 0.661705 -2.6910e-05
4:161897744 G C 0.189321 -2.1960e-06
4:161907067 A C 0.332122 -4.0177e-05
4:161911640 C T 0.258122 7.3832e-05
4:161923192 C A 0.078943 4.5499e-05
4:161932037 T C 0.277437 -4.8911e-05
4:161945337 G T 1.393882 1.7964e-05
4:161947396 T C 0.267895 4.1142e-05
4:161952583 C T 0.446742 -2.3095e-05
4:161953637 T G 0.040082 1.4213e-05
4:161953713 A G 1.724932 3.5929e-05
4:161965069 T C 0.330732 6.6758e-06
4:161972059 C T 0.030783 -1.1730e-04
4:161995593 A G 0.038556 2.5995e-05
4:161997950 T G 0.028712 2.1489e-05
4:162002577 C T 1.375228 -1.8831e-05
4:162008155 A G 0.437524 2.0022e-05
4:162011913 C T 0.198539 3.3540e-06
4:162019188 C T 0.022736 -3.3317e-05
4:162020740 A G 0.150687 4.1271e-05
4:162023452 T G 0.860199 3.8352e-06
4:162033002 C G 0.160395 -2.2305e-05
4:162044368 T C 0.423502 -9.6145e-06
4:162051131 C T 0.305578 6.4143e-06
4:162068982 T C 1.171178 -1.3185e-05
4:162082725 C T 0.442497 4.8837e-06
4:162083069 T C 0.033016 1.2043e-04
4:162094020 A G 0.045064 2.0368e-05
4:162099158 T C 0.290579 4.1156e-05
4:162104377 C T 0.056171 2.3349e-06
4:162107120 C A 0.745264 5.6231e-06
4:162112840 T C 0.057021 -1.4543e-05
4:162145633 T C 0.436278 2.4186e-06
4:162151565 T C 0.154228 2.1686e-05
4:162153936 T C 1.460498 1.2617e-05
4:162154053 G A 0.977267 -3.9241e-04
4:162155869 G C 1.052636 3.9361e-05
4:162158095 G C 1.128051 -5.0033e-06
4:162163105 A C 0.355679 -6.3872e-06
4:162165538 A G 0.213966 -2.2746e-05
4:162168911 T G 0.029228 -2.4041e-05
4:162211898 T C 0.530220 2.3563e-05
4:162217737 A G 0.646252 -1.4159e-04
4:162219444 G T 0.138710 -5.5863e-06
4:162220155 G A 0.157390 -1.2540e-04
4:162220823 C T 0.958909 -3.2298e-05
4:162224890 A G 0.252023 -3.8308e-05
4:162228564 G A 0.047969 1.6741e-04
4:162230375 C A 0.431046 -1.0166e-04
4:162232676 G A 0.028563 1.3732e-04
4:162234913 T C 0.447174 -5.7343e-06
4:162236246 A C 0.229751 -3.7208e-05
4:162236898 C T 1.010669 1.5989e-05
4:162237869 C T 0.379656 -6.1699e-05
4:162237990 A G 0.072990 9.7026e-05
4:162238142 A C 0.037264 5.6421e-06
4:162238309 C G 0.487759 -9.8991e-05
4:162241789 C T 0.066781 8.9097e-08
4:162244065 T G 0.039562 -8.3619e-06
4:162248478 A G 0.089193 3.8021e-05
4:162249966 T C 0.418102 -1.2565e-04
4:162251143 G A 0.061530 3.1136e-04
4:162255732 C T 0.549733 -8.9517e-06
4:162255856 T C 0.650235 -7.3253e-06
4:162257409 T G 0.071088 6.5099e-05
4:162258793 G A 0.188792 1.2705e-04
4:162273994 A C 0.064837 5.8245e-06
4:162274024 G A 0.692699 -2.0828e-05
4:162279385 A C 0.299966 7.8798e-06
4:162281186 A C 0.023305 9.4618e-06
4:162292678 G A 0.315714 -1.3495e-04
4:162296419 C A 0.457463 -8.2075e-05
4:162297490 C G 0.035285 1.0136e-06
4:162300498 A G 0.072234 7.0158e-05
4:162303329 A G 0.148857 -3.8028e-05
4:162307000 C T 0.032003 -2.5326e-05
4:162307312 A C 0.190717 2.5088e-04
4:162307678 A G 0.080826 1.5587e-05
4:162311913 T G 0.267836 -2.4368e-06
4:162311986 T C 0.512001 -4.3128e-05
4:162312599 T C 0.098447 -2.8257e-05
4:162312601 A C 0.114900 3.8118e-05
4:162320867 C T 0.094309 7.4562e-05
4:162325547 C T 0.116860 3.7119e-05
4:162325617 C T 0.023012 -1.7302e-05
4:162326950 A G 0.228193 4.3687e-05
4:162359671 A C 0.167211 -2.6433e-05
4:162365875 G T 1.901423 -1.2845e-04
4:162375797 C G 0.029796 -5.1732e-05
4:162376046 G A 0.059271 -5.5917e-05
4:162388657 A G 0.443246 1.7212e-05
4:162389197 T C 0.058391 -2.7108e-05
4:162405752 G T 0.159068 4.1488e-05
4:162426149 G A 0.602012 -5.5256e-05
4:162431015 C T 0.233834 1.5491e-05
4:162437007 G A 0.288762 -7.6915e-06
4:162442585 G C 0.796495 -2.8229e-05
4:162446258 T C 0.039196 -8.9548e-06
4:162458750 T G 0.060352 -3.9317e-05
4:162467971 A G 0.761109 1.4258e-05
4:162473603 T C 0.038728 4.8090e-06
4:162474832 A G 0.121265 -1.0439e-06
4:162479473 T C 0.109314 2.0547e-05
4:162482731 T C 1.824187 1.7695e-05
4:162487042 C T 0.036515 6.0029e-05
4:162497877 C A 0.219987 4.9322e-05
4:162499004 G A 1.061533 8.0809e-07
4:162501251 C T 1.190428 7.6511e-06
4:162503769 C T 0.525364 -2.6708e-05
4:162516061 T C 0.039280 1.9064e-05
4:162520441 T C 0.026680 2.5996e-05
4:162521533 A G 0.603963 -3.9819e-05
4:162524408 T C 0.408403 -1.6728e-05
4:162533917 C A 0.044902 2.2217e-05
4:162534328 A G 0.028829 -4.4472e-05
4:162551363 G A 1.285396 3.0931e-05
4:162552501 T C 0.072280 4.0480e-06
4:162556751 G A 0.467580 1.6839e-04
4:162565291 A G 0.499784 4.1541e-06
4:162569005 T C 0.065412 -3.1661e-05
4:162571040 C T 0.034097 1.9187e-05
4:162595018 C T 0.066343 2.6745e-05
4:162602209 A G 0.081647 -1.4320e-05
4:162602646 G A 0.084902 1.2725e-04
4:162611980 T C 0.024064 3.8600e-05
4:162621266 G A 0.045875 2.7183e-05
4:162634026 G A 0.090384 -5.9417e-06
4:162635553 G C 0.072585 -3.8084e-06
4:162637981 G A 0.059543 1.0250e-05
4:162642094 A G 0.565079 1.0238e-04
4:162642780 C T 0.316944 -2.1212e-05
4:162643733 A G 0.038241 6.1064e-05
4:162645525 T C 1.961814 -2.1748e-05
4:162647296 C T 1.950957 2.5055e-05
4:162650107 C T 1.753544 3.1532e-05
4:162655736 C T 0.037404 8.6806e-06
4:162670011 G A 0.084766 -1.8008e-06
4:162682983 C T 0.127344 1.2256e-04
4:162686356 G A 0.049546 -3.8548e-05
4:162697058 T C 0.059018 3.2319e-05
4:162699899 C T 1.524186 3.9923e-05
4:162715124 T C 0.062880 -8.6168e-05
4:162725973 C T 0.065454 9.6502e-05
4:162726611 T G 1.524767 4.9448e-05
4:162729018 C T 0.153349 1.8104e-05
4:162733928 T C 0.875334 5.4715e-05
4:162734835 T G 0.578198 -1.4083e-05
4:162737045 A G 0.031302 1.5687e-05
4:162751037 A G 0.086587 -7.6313e-05
4:162751850 A G 0.291491 1.0260e-05
4:162761829 G A 0.145527 -2.2265e-05
4:162775637 G A 1.502524 -1.8465e-05
4:162780079 G A 0.056775 1.4455e-05
4:162781170 A G 0.086811 -1.3064e-05
4:162783607 T C 0.076652 -6.1336e-05
4:162784621 A G 0.070994 7.3484e-06
4:162797048 C T 0.026317 -1.4114e-04
4:162801055 C T 0.032964 1.4621e-05
4:162802898 A G 0.606764 -1.7264e-05
4:162812065 C T 1.795524 -1.7530e-05
4:162812408 A G 0.110881 -8.6239e-06
4:162817269 C T 0.071423 3.6543e-05
4:162820671 G A 0.195709 -7.4125e-07
4:162821944 C T 0.150619 -3.8224e-06
4:162827306 A C 1.126033 -2.5888e-05
4:162840561 A G 1.943527 -3.0539e-05
4:162842540 G A 1.321216 3.1744e-05
4:162855981 T C 0.829108 -3.0259e-05
4:162865134 C T 0.054720 -2.3560e-05
4:162878253 G A 0.167452 -6.1573e-05
4:162880195 C T 1.224408 -4.1646e-06
4:162885361 C T 0.037443 -3.0253e-04
4:162903375 A G 0.022016 -7.3966e-05
4:162903994 C G 1.607043 -3.4205e-05
4:162907985 T C 0.109882 1.4741e-05
4:162912807 T G 0.058258 -6.5268e-05
4:162914967 T G 0.164430 -8.5260e-06
4:162917536 T C 0.087480 -5.5176e-06
4:162919313 A G 0.136435 8.5529e-05
4:162919963 C T 0.158493 -1.1147e-05
4:162925724 A C 0.401954 -4.7469e-05
4:162935612 T C 0.026894 -1.7687e-05
4:162936487 C T 0.049738 -2.9009e-05
4:162944041 G A 0.085720 -1.2230e-05
4:162955805 A C 0.254168 -6.1852e-06
4:162956556 A G 0.809474 8.3325e-06
4:162970379 G A 0.594648 1.7263e-05
4:162982961 G T 0.113773 6.3883e-05
4:162985559 A G 0.180814 -1.8809e-05
4:163005371 A C 0.114325 3.6758e-06
4:163012287 T C 0.364569 -1.8604e-05
4:163023259 G A 0.209364 -1.2234e-05
4:163028540 T C 0.054152 -1.8660e-05
4:163028579 G A 0.574514 3.2447e-05
4:163028973 A C 1.711456 5.4242e-05
4:163030973 T C 0.084623 -3.4777e-05
4:163035056 A C 0.078813 -1.2807e-04
4:163043855 A G 0.107691 -1.8342e-05
4:163048051 G A 0.128538 -2.0203e-05
4:163059091 G T 0.045603 -2.5882e-05
4:163064855 A G 1.649371 6.0448e-05
4:163070187 A G 0.086288 -1.4111e-05
4:163070217 A C 0.020529 -7.0648e-05
4:163077001 T C 1.111644 -1.1401e-05
4:163084887 A G 0.414736 1.7710e-04
4:163089467 G A 0.050140 -4.4002e-05
4:163096374 G A 0.025784 -2.2393e-04
4:163112101 C T 0.232730 3.0215e-05
4:163133974 G A 0.093831 -1.1727e-05
4:163152705 C T 0.041490 -1.9176e-04
4:163155088 A G 0.047661 2.4454e-05
4:163158156 T C 0.062140 8.8288e-05
4:163159793 T C 0.465470 -6.3325e-05
4:163162169 C T 0.037634 4.6852e-05
4:163162187 C T 0.052020 1.0441e-05
4:163174933 C T 0.511884 -5.3388e-05
4:163177311 A G 0.107233 -1.5548e-06
4:163183341 C T 0.112167 -2.0034e-05
4:163186335 A G 1.511083 6.3552e-06
4:163190862 T G 0.643740 -4.6830e-05
4:163192224 C T 0.184407 -7.7350e-07
4:163200708 C T 0.148117 4.9219e-05
4:163205958 T C 0.096675 1.1918e-05
4:163206205 A G 0.107490 8.6688e-06
4:163215456 T C 0.173904 7.0517e-06
4:163216057 G A 1.138678 -1.8208e-05
4:163219276 G A 0.084529 1.4324e-05
4:163221169 G T 0.563294 -4.8322e-05
4:163222542 C T 0.579954 -5.2278e-05
4:163225132 T C 0.296409 -5.4926e-05
4:163226607 C T 0.068242 1.6105e-05
4:163236956 C T 0.054451 1.4821e-04
4:163238579 G C 0.882961 -1.2387e-05
4:163242041 A G 0.530697 -1.0238e-05
4:163242735 T G 0.764579 -1.2203e-05
4:163243244 G A 0.999883 1.4559e-04
4:163244789 C T 0.357744 1.7589e-05
4:163255610 G T 0.592337 3.5228e-05
4:163258722 T G 0.041844 -9.9202e-06
4:163260144 G A 1.643091 3.1269e-05
4:163263852 C T 0.100557 -1.2252e-04
4:163264769 G A 0.693997 -8.6842e-05
4:163267463 A G 1.625602 5.0967e-05
4:163274313 C G 0.091339 -1.1579e-05
4:163275055 A T 0.141301 1.3310e-05
4:163275732 G A 0.110437 8.5135e-05
4:163280761 T C 0.071854 3.8664e-05
4:163284891 G A 0.046430 -1.2277e-05
4:163290062 T C 1.637381 2.2979e-05
4:163290295 A G 0.079313 -1.4563e-04
4:163292285 T C 0.036190 5.2782e-05
4:163293398 T C 0.113981 1.6060e-06
4:163301657 A G 0.717792 5.2178e-05
4:163310299 T C 0.033133 -3.4788e-05
4:163310962 C T 0.553073 3.3590e-06
4:163315563 A G 0.359564 -2.4166e-05
4:163324646 C T 0.885328 1.5437e-05
4:163325411 G A 0.213048 -5.4150e-06
4:163325659 G A 0.089391 -8.3617e-05
4:163325856 G A 0.029744 9.6016e-06
4:163334468 T G 0.153372 3.1133e-06
4:163339210 C T 0.922245 1.0033e-05
4:163340698 G A 0.872416 -6.1314e-06
4:163348076 A G 0.349006 -4.2782e-05
4:163353481 G T 1.247297 -7.0147e-05
4:163355527 A G 0.077116 1.5260e-05
4:163359251 G A 0.118304 -3.9371e-06
4:163360467 C T 0.041568 4.1825e-06
4:163367848 A G 0.080933 -6.6831e-06
4:163370862 A G 1.106743 2.7800e-06
4:163385985 T C 1.291426 -3.9550e-05
4:163390933 T C 1.511472 5.9041e-06
4:163391920 G C 0.555540 -1.3620e-05
4:163398062 C T 0.405180 4.4892e-07
4:163403791 T C 0.949405 8.6675e-06
4:163406113 A C 0.882189 2.3334e-05
4:163406237 G T 0.145517 7.4070e-05
4:163407349 T C 0.101417 -9.7203e-05
4:163408044 T G 0.112465 -8.7069e-06
4:163413310 A G 0.550960 2.2935e-05
4:163414028 G A 1.916620 -1.0114e-04
4:163414902 A G 1.284425 1.1056e-05
4:163425313 T G 0.371798 1.0725e-04
4:163428113 C T 0.070965 5.2001e-05
4:163430816 A G 0.057148 -6.7733e-05
4:163430899 T G 0.161184 -3.8943e-05
4:163432112 G A 0.069823 1.8296e-04
4:163434339 C T 0.108470 4.1633e-05
4:163434713 A G 0.681543 -7.9584e-06
4:163437888 T C 0.088177 1.5666e-05
4:163443708 G A 0.338422 -8.3454e-05
4:163454114 C T 0.675882 9.0220e-06
4:163459120 G T 0.380785 6.5111e-05
4:163471758 C T 1.047823 -2.0650e-06
4:163476846 C A 0.027203 2.0167e-05
4:163484779 A G 0.233288 1.0334e-04
4:163486514 C T 0.033977 -1.8015e-04
4:163488462 A G 0.186563 5.3141e-05
4:163493092 C T 1.902332 7.0974e-06
4:163495288 A G 1.901900 5.4638e-06
4:163505033 G T 0.057223 -6.6111e-05
4:163510804 G A 0.930369 1.5243e-06
4:163513654 G T 0.425927 1.6119e-05
4:163513747 C T 1.902403 9.1932e-06
4:163522448 C A 1.704585 2.4063e-05
4:163524151 T C 0.081786 1.9572e-05
4:163531604 G T 0.415323 2.8248e-06
4:163534998 C T 0.134955 -3.5982e-06
4:163537561 C T 0.066489 1.1064e-06
4:163542996 C A 0.070258 5.3363e-05
4:163556195 T G 0.071738 4.2466e-05
4:163557975 A G 0.045447 -1.3646e-05
4:163576403 T G 0.537312 6.8412e-05
4:163579229 G A 0.056200 -1.6077e-05
4:163584669 T C 0.610188 -4.8622e-06
4:163595971 T G 0.037524 1.2251e-04
4:163610045 C T 0.141625 1.6736e-05
4:163615887 T C 1.536513 3.2034e-05
4:163626393 T C 0.129976 -8.0761e-05
4:163627160 C T 0.204719 9.5038e-05
4:163641767 G A 0.036398 7.7704e-05
4:163652385 T C 0.060072 1.5895e-04
4:163653694 C T 0.074578 -3.7110e-06
4:163654591 A G 0.058196 -2.9709e-05
4:163656439 A C 0.133394 1.2627e-05
4:163664174 C T 0.083465 -4.6247e-05
4:163666842 G A 0.053062 2.8246e-06
4:163669061 C A 1.828397 1.9737e-07
4:163679615 A G 0.031763 1.2984e-04
4:163704859 A G 0.071046 2.5789e-05
4:163708088 C T 0.033525 -3.4030e-05
4:163710501 G A 0.674574 -3.7539e-05
4:163711613 C G 0.044220 1.2842e-05
4:163714881 T G 0.038485 9.9655e-05
4:163723933 T C 0.580412 -5.8874e-06
4:163728153 G A 0.045337 7.4286e-05
4:163731230 C T 0.063062 -3.6149e-05
4:163731498 T C 1.618303 3.1672e-05
4:163732372 C T 0.244305 1.2315e-05
4:163734128 G A 0.051484 1.6902e-04
4:163745634 T C 0.049433 -2.6760e-05
4:163750721 C T 0.296844 -4.8764e-05
4:163752425 A C 1.633551 2.4606e-05
4:163758401 C T 0.758159 6.8774e-05
4:163761081 G A 0.141086 5.0028e-05
4:163763286 G A 0.068394 2.2025e-04
4:163773627 T C 0.038777 -3.6841e-05
4:163785647 C A 0.099479 -2.6954e-05
4:163791706 C T 1.031925 3.7542e-05
4:163791766 G A 0.038783 1.5201e-04
4:163793257 T C 0.263156 -2.3347e-05
4:163793400 T C 0.072049 1.9279e-04
4:163795808 G A 0.197910 1.6269e-05
4:163797211 G C 1.389201 -4.4417e-06
4:163797943 T C 0.045259 -3.8910e-05
4:163811930 C T 0.114208 -7.5689e-05
4:163813666 C T 0.055762 1.2979e-04
4:163817354 G A 1.286236 -1.0279e-04
4:163819334 A G 0.078307 -1.2679e-04
4:163830516 A G 0.703880 9.5652e-05
4:163837003 A G 0.090612 1.3996e-04
4:163841103 T G 0.102546 -3.9578e-05
4:163841351 C A 0.068852 9.2596e-05
4:163843547 G A 1.208432 1.0966e-04
4:163858185 G A 0.064740 -8.3657e-05
4:163866954 T C 0.025914 -2.7591e-05
4:163878798 T C 0.021597 -5.9747e-05
4:163879822 A C 1.058612 3.1816e-05
4:163907132 G A 0.020565 -1.4513e-05
4:163909972 T G 0.178078 -2.1592e-04
4:163911169 T C 1.269884 1.0888e-05
4:163929092 G A 1.294289 -6.5810e-06
4:163938599 T C 1.055330 7.0307e-05
4:163944263 G A 0.126266 6.1558e-05
4:163948181 C T 0.076528 6.3590e-05
4:163948955 C T 1.180973 -7.0097e-05
4:163966626 T C 0.149730 -1.7457e-04
4:163967596 T C 0.072182 1.1431e-04
4:163967815 A T 0.105756 3.9224e-05
4:163968422 C T 0.108363 5.0585e-05
4:163969316 G A 0.131739 -4.1737e-05
4:163973796 A G 0.829303 -4.8874e-05
4:163974581 C T 0.154345 -4.5601e-05
4:163980435 G A 1.135530 -3.3435e-03
4:163981499 G A 0.061968 2.1790e-05
4:163986418 A G 0.071923 -3.7396e-04
4:163987067 T C 0.803152 -1.5028e-04
4:163990008 C T 0.391447 -9.9383e-06
4:163994438 C T 0.054772 -2.7592e-05
4:163999153 C G 0.458910 -1.7124e-04
4:164002552 T C 1.419286 -2.1234e-06
4:164004746 A G 0.171392 -1.1551e-04
4:164012901 T C 1.555277 1.0255e-06
4:164025049 A G 0.187929 1.2365e-04
4:164030282 G A 0.064428 -8.1559e-06
4:164034998 A C 0.756578 -9.2835e-04
4:164036306 C G 0.076976 -6.3971e-05
4:164037795 C G 0.111660 5.1672e-05
4:164059657 C T 0.508437 5.4416e-05
4:164059760 T C 0.041101 -3.5554e-05
4:164062754 T C 0.102300 9.1606e-06
4:164063461 G A 0.078502 2.3000e-05
4:164066649 C T 0.095688 1.8618e-05
4:164085925 C A 0.099203 2.5113e-05
4:164105247 A C 0.068907 3.6940e-05
4:164122243 G A 1.926208 -3.4807e-05
4:164123026 G A 0.517029 3.6770e-05
4:164139325 A G 0.286652 6.0611e-05
4:164139429 G A 0.071634 -8.7534e-05
4:164151720 C T 0.191214 8.5052e-05
4:164164036 T C 0.026544 -4.2215e-05
4:164167435 T G 0.029514 3.8684e-05
4:164170681 G A 0.044730 9.7394e-05
4:164172811 C A 0.026287 -3.8529e-05
4:164181615 C G 0.482835 5.9841e-06
4:164184117 C T 1.853088 2.2309e-05
4:164191605 A G 0.140129 2.5666e-05
4:164193701 A G 0.096626 1.5144e-04
4:164194101 A C 0.107908 -6.0018e-05
4:164202452 C T 0.040533 -5.0928e-05
4:164206969 T G 0.162882 5.4080e-06
4:164223816 G T 0.036940 2.8730e-05
4:164223877 C T 0.388783 2.6151e-05
4:164227149 A G 0.053935 -3.6014e-05
4:164231410 T C 0.537918 9.8601e-05
4:164236635 C T 0.031276 -2.9363e-05
4:164240926 G C 0.032078 -2.3509e-05
4:164242989 A C 1.960353 3.6907e-05
4:164245405 C T 0.532683 9.1115e-05
4:164254333 A T 1.366968 1.2912e-06
4:164254422 A C 1.810409 1.0317e-04
4:164258349 T C 1.789701 1.9071e-04
4:164260276 A G 1.505743 3.5557e-05
4:164264346 A G 1.760463 -1.9687e-05
4:164276951 T C 0.145611 7.2381e-05
4:164284539 C A 0.191421 -1.6253e-04
4:164288538 A G 1.498090 1.4260e-05
4:164289024 T C 1.950067 1.9738e-05
4:164289116 T C 0.222749 -5.4220e-05
4:164289119 A G 0.113222 -1.2804e-05
4:164308011 T G 0.091228 5.9521e-05
4:164324139 T C 0.073731 1.7503e-04
4:164325064 T C 1.577838 9.5912e-05
4:164328085 C A 0.163758 -2.1865e-06
4:164328503 C T 0.028345 -2.4367e-05
4:164332309 A G 0.099255 -2.2208e-05
4:164339143 A G 0.028851 -1.1991e-04
4:164339589 G A 0.070910 -1.9116e-04
4:164350705 C T 0.184846 -4.3641e-05
4:164354385 A G 0.077762 2.3629e-05
4:164364422 G C 0.073672 5.3352e-05
4:164366080 T G 0.036369 -5.9831e-06
4:164377126 C T 0.032273 -9.2530e-05
4:164378054 G A 1.074983 9.7774e-05
4:164388286 A G 0.510317 -2.1790e-05
4:164390685 C T 0.132975 -3.3617e-05
4:164393117 A T 0.380983 -1.1483e-05
4:164394545 C G 0.027242 4.6587e-05
4:164399153 T C 0.669320 1.1477e-04
4:164404480 C A 0.027238 4.3380e-05
4:164406281 A C 1.954332 3.6443e-05
4:164424799 A G 0.195709 -4.8954e-05
4:164440581 C T 0.959168 1.2106e-04
4:164447003 C T 1.232321 1.8233e-04
4:164448049 T C 1.233645 1.8686e-04
4:164459980 G A 0.048225 4.6705e-05
4:164464549 G T 0.973414 1.3622e-04
4:164466970 T C 1.424658 1.2258e-04
4:164470397 C T 0.143024 -9.1862e-06
4:164473300 G A 0.051887 8.4393e-06
4:164474468 C T 1.097671 2.3056e-04
4:164474591 G A 0.144653 2.0603e-05
4:164478999 G A 1.601590 -3.6171e-05
4:164479197 C T 0.026891 -8.7988e-05
4:164481025 T C 0.084373 2.2331e-05
4:164490018 A G 1.778137 -1.0941e-06
4:164491183 A G 0.074292 1.0726e-04
4:164505266 C T 0.093575 3.6418e-05
4:164505954 T C 0.881079 -1.9239e-04
4:164507052 T C 0.020461 7.2010e-05
4:164519380 G C 0.623580 1.7435e-05
4:164524865 A G 1.740499 1.1473e-05
4:164525424 C T 0.034976 -2.1907e-05
4:164525546 G A 0.159964 6.0591e-06
4:164527427 G T 1.702670 3.7744e-05
4:164530260 A G 0.074935 5.2486e-05
4:164530943 C A 0.118496 1.8644e-04
4:164532801 C T 0.029543 -4.7301e-05
4:164538488 A G 0.091034 -2.5428e-05
4:164560459 G A 1.556225 -5.8495e-06
4:164565527 G T 0.837083 -3.0751e-05
4:164570327 C T 0.915516 -2.4477e-06
4:164570672 A G 0.553904 -3.0835e-06
4:164570931 T C 0.045596 -4.2566e-05
4:164571086 A G 0.074143 -1.6242e-05
4:164571149 T G 0.157299 -2.6166e-05
4:164571263 T C 0.072283 -1.7896e-05
4:164572108 T C 0.469057 6.0448e-05
4:164574090 T C 0.212048 5.1795e-06
4:164574409 G C 0.448897 5.7684e-06
4:164584391 A G 1.256723 3.6294e-06
4:164585566 A C 0.099414 -3.8601e-05
4:164589328 C G 0.173722 1.1331e-04
4:164593338 G A 0.217384 6.3775e-05
4:164594318 T C 0.089349 9.9725e-05
4:164600389 T C 0.099297 -5.2697e-05
4:164604870 T C 0.054681 1.4656e-05
4:164609977 C T 1.030783 -3.6400e-05
4:164610661 G A 0.139652 9.9694e-07
4:164616687 T C 0.052140 1.3980e-04
4:164617481 G A 0.024197 6.5337e-05
4:164620215 A G 0.825405 3.2399e-05
4:164651342 G T 0.044642 -5.3460e-05
4:164652784 T C 0.109969 4.8356e-06
4:164652926 T C 0.974388 -3.8383e-05
4:164656903 A C 0.236132 -2.6032e-07
4:164661205 G A 0.036025 -8.4577e-05
4:164661252 C A 0.183499 -1.0090e-04
4:164669428 T C 0.726399 1.7470e-05
4:164670738 T G 0.025557 -4.0617e-05
4:164672357 C T 0.951203 -2.2453e-05
4:164675031 T C 0.714309 1.6509e-05
4:164678672 T C 0.050163 -1.8373e-04
4:164681261 A G 0.037790 -2.6587e-05
4:164685284 A C 0.062942 -1.4701e-04
4:164693725 A G 0.035187 -1.6020e-06
4:164700200 C T 1.762914 1.2424e-05
4:164701659 A G 0.905552 -1.2457e-05
4:164708668 T C 0.021237 -3.4400e-05
4:164710968 C T 0.023087 4.2908e-05
4:164718775 A C 0.485412 -1.0952e-05
4:164727107 C T 0.074324 -4.8263e-05
4:164730139 A G 0.049098 1.0477e-04
4:164747629 G A 1.761681 7.5373e-06
4:164748523 A G 0.826674 3.8983e-05
4:164750654 G A 0.031360 -1.7808e-04
4:164752195 G T 0.109453 4.1290e-06
4:164757235 T G 0.151022 -3.3131e-05
4:164760995 A C 0.028365 -1.6979e-05
4:164769577 G A 0.021198 2.5794e-05
4:164777197 T C 1.034859 1.0795e-05
4:164777336 C T 0.113682 -5.4620e-05
4:164778284 T C 0.073714 9.2638e-05
4:164779320 C T 0.485857 -1.0304e-06
4:164779494 G C 0.199740 -7.3264e-05
4:164780120 C T 1.021818 2.6383e-05
4:164781691 C T 0.072095 -3.6230e-05
4:164784772 G A 0.496045 5.7631e-05
4:164790801 G A 0.178270 -2.1258e-05
4:164790991 G A 0.029897 -2.5449e-04
4:164794781 A G 0.029137 -2.0886e-05
4:164797054 C A 0.903270 -4.1605e-05
4:164797407 A G 0.493536 1.3212e-04
4:164802818 T A 0.120002 1.7379e-04
4:164803647 C T 0.888755 -3.8363e-05
4:164812880 T C 1.103565 1.4919e-05
4:164820892 A C 1.337857 6.4704e-06
4:164824584 C T 0.051705 -3.6836e-05
4:164829751 C T 0.494591 6.2477e-05
4:164837377 C T 0.181593 -2.3574e-05
4:164837787 T C 0.034152 1.0170e-05
4:164856265 G A 0.251864 1.8188e-05
4:164859283 G A 0.035914 -2.6265e-05
4:164861703 C T 1.767377 -2.4222e-05
4:164862703 T C 0.030900 -1.8003e-05
4:164866544 T C 0.028952 3.7398e-05
4:164880328 A G 0.030286 3.9154e-05
4:164886773 C T 0.084354 -3.6900e-05
4:164888739 C T 0.035924 2.4253e-05
4:164891993 T C 0.034671 -9.0093e-05
4:164897353 C T 0.047274 1.1209e-06
4:164905621 A G 0.034794 4.8708e-05
4:164907092 G A 0.040140 9.0819e-05
4:164908481 T C 1.236881 -6.8713e-05
4:164910097 C T 0.053662 1.2351e-05
4:164918571 G A 0.101722 3.1018e-05
4:164922836 T C 1.037446 -1.2777e-05
4:164922905 C T 0.109635 6.4632e-05
4:164923676 A G 0.024122 -1.0954e-06
4:164927536 G A 0.078262 -5.1109e-05
4:164934874 A G 1.628040 9.6629e-06
4:164940856 T C 0.195180 5.1531e-05
4:164941510 C G 0.023084 8.4056e-05
4:164964952 A G 0.038949 -2.8139e-05
4:164970129 A G 0.190948 -2.5746e-05
4:164971729 T C 0.289456 2.8161e-05
4:164977302 A G 0.210117 -5.2628e-07
4:164977604 T G 0.031552 -8.0839e-06
4:164977749 T C 0.041299 5.5290e-05
4:164982999 A C 0.035505 4.4047e-05
4:164984886 A G 0.022532 2.4324e-05
4:164985378 A G 0.074107 -1.0235e-05
4:164991575 G A 1.577283 1.7482e-05
4:165000471 G A 0.084149 -2.7525e-05
4:165020121 A G 1.796631 1.9268e-06
4:165033229 G A 1.668450 -1.5333e-05
4:165046587 C T 1.142936 5.0518e-05
4:165050022 T C 0.057511 8.2890e-05
4:165057027 G A 1.007624 4.8530e-05
4:165062590 C T 0.142430 2.1526e-05
4:165071072 T C 0.097450 3.1164e-05
4:165074452 T C 0.058586 5.3204e-05
4:165077921 G A 0.144186 2.0509e-05
4:165097529 C A 1.792934 4.3327e-06
4:165102399 T C 0.135543 2.6794e-05
4:165110371 T C 0.137169 -5.6109e-05
4:165118253 C T 0.135633 3.6977e-05
4:165118796 A G 1.028851 2.8381e-05
4:165130601 A G 0.090965 -1.0313e-05
4:165132797 A G 0.041059 2.2956e-05
4:165137238 G A 0.071351 -2.5159e-05
4:165140204 T C 1.290793 4.6686e-05
4:165144578 C A 1.854006 3.2856e-05
4:165147509 A G 0.422211 5.4344e-05
4:165160898 C A 0.350583 -1.3649e-05
4:165172241 T C 0.066590 -1.5249e-06
4:165172763 A G 0.119496 2.2783e-05
4:165180126 G A 0.027258 7.4390e-05
4:165202662 T C 1.940080 5.4283e-05
4:165202724 T G 1.408838 1.9064e-05
4:165205985 T C 0.025096 -3.3047e-05
4:165210773 A G 1.873218 1.4532e-04
4:165216163 T C 0.021811 6.8901e-05
4:165221155 T A 0.065467 -3.6500e-05
4:165221971 T G 0.215755 4.4699e-05
4:165222216 A C 0.352534 -2.9588e-05
4:165223275 T C 0.390899 -2.9246e-05
4:165224350 A G 0.044733 -6.4946e-05
4:165224402 C T 0.027031 4.5957e-05
4:165225302 C T 1.228696 1.2239e-05
4:165226613 C T 0.118726 -3.1720e-05
4:165228232 G A 0.026232 3.7979e-05
4:165247830 C T 0.047349 3.3788e-05
4:165253473 C T 0.125951 1.6700e-05
4:165257978 T C 0.991373 5.0294e-05
4:165267978 G A 1.014294 8.5304e-05
4:165284574 G A 0.085600 1.9967e-05
4:165291777 C A 1.339308 3.4306e-05
4:165302850 G A 0.061880 -1.3445e-06
4:165315996 A G 0.975628 5.3592e-05
4:165325028 G A 0.237755 -2.9125e-05
4:165327530 G A 0.364092 1.1506e-04
4:165329484 T G 0.339538 9.3544e-05
4:165334599 A G 0.255622 -1.2653e-05
4:165339694 A G 0.047992 5.1590e-05
4:165360965 T G 0.239511 -5.9096e-06
4:165362075 C T 0.093601 -2.5794e-05
4:165383521 C T 1.655804 8.2691e-05
4:165385743 G T 0.101998 7.8022e-05
4:165399369 T C 0.296045 3.3711e-06
4:165401629 C T 0.750957 -3.8563e-06
4:165425726 G T 1.117801 5.6653e-05
4:165427519 T C 0.043444 -4.4301e-05
4:165430450 T A 0.059099 -4.6423e-05
4:165431054 C T 1.279858 4.5805e-05
4:165433472 C G 1.084166 -1.3394e-05
4:165435806 C T 0.101582 1.1070e-05
4:165443742 C T 0.604602 -4.2936e-05
4:165444573 G A 0.106957 2.1293e-06
4:165445575 A G 1.110976 -7.2069e-06
4:165449448 G A 0.799838 -1.1209e-05
4:165451309 T C 0.211071 -3.9762e-05
4:165451344 G A 0.058164 -1.3355e-05
4:165452533 G A 0.203986 -5.7682e-07
4:165453053 A G 0.193401 -3.6156e-05
4:165458952 C T 0.102829 6.0353e-05
4:165458971 T C 0.175657 -3.2229e-05
4:165460752 A G 0.040585 1.5266e-05
4:165463652 G A 0.095402 6.3827e-05
4:165465192 T C 1.074383 -7.6112e-06
4:165465802 C T 0.055704 4.9206e-05
4:165471368 A G 0.042419 6.9040e-05
4:165472446 T C 1.038852 1.9497e-06
4:165472510 C T 1.364313 -7.2036e-06
4:165473139 A G 0.036375 -6.7916e-06
4:165473423 C T 0.206677 2.1483e-05
4:165473826 T C 0.248670 1.3441e-05
4:165474066 C T 0.221906 5.6451e-06
4:165483847 T C 0.365050 -2.1175e-05
4:165484115 A C 1.470089 7.0663e-06
4:165506231 T C 1.771804 5.3367e-05
4:165510722 C T 0.149811 -1.7856e-05
4:165512813 A G 0.035473 -2.0452e-05
4:165516071 C T 1.775900 5.0933e-05
4:165531314 C T 0.036307 2.1546e-05
4:165535658 G T 1.939087 7.4150e-05
4:165536099 C T 0.247713 -3.5221e-05
4:165544483 T C 0.067703 7.5591e-05
4:165559995 C T 1.504033 3.7130e-05
4:165560063 T C 0.220354 -4.5448e-05
4:165560959 G T 0.234658 -2.8362e-05
4:165561062 C T 0.050916 -1.2513e-05
4:165561295 C T 0.169610 -2.8994e-05
4:165565503 C T 0.040556 -3.8562e-05
4:165565756 G A 1.526143 -1.9830e-05
4:165566318 A G 0.050501 2.1894e-05
4:165569551 T C 0.094013 1.1043e-04
4:165577608 C T 0.044996 -1.3319e-05
4:165581759 T C 0.152580 3.9307e-06
4:165585563 G A 1.018530 -6.1592e-05
4:165587216 C T 0.349366 9.8642e-05
4:165599172 C A 0.077960 -1.5541e-04
4:165605028 T C 0.024272 -3.4582e-05
4:165609979 T G 1.247002 2.1899e-05
4:165615429 G A 1.086220 1.3044e-05
4:165619147 A G 0.171863 -3.2529e-05
4:165620792 A G 0.049634 2.3331e-06
4:165623964 T G 0.074010 -6.6154e-06
4:165624309 C T 1.879174 4.9904e-04
4:165629196 C T 1.290034 7.7328e-05
4:165630542 A G 0.039647 -9.0484e-05
4:165633094 C A 1.288622 8.8290e-05
4:165642091 G A 0.428602 -2.0821e-05
4:165644643 C T 0.156831 -9.6170e-05
4:165652169 T C 0.079002 -9.1806e-05
4:165661265 T C 1.005398 2.3086e-05
4:165663855 C T 1.087694 -1.9632e-06
4:165667744 A G 0.192210 -1.0472e-05
4:165678228 A C 0.157072 2.8146e-06
4:165683354 A T 0.057492 -8.9778e-06
4:165686212 T G 0.022461 -4.8184e-06
4:165693667 T G 0.071475 5.8556e-05
4:165693707 T C 1.474169 -2.6939e-05
4:165697405 C T 0.049199 9.2872e-05
4:165698208 G A 1.036826 -7.6894e-05
4:165700408 T C 0.122784 -4.0138e-05
4:165701031 G A 0.035515 3.2366e-05
4:165702921 G T 0.041364 -1.0415e-05
4:165707728 C A 1.143868 9.4916e-06
4:165708174 A G 0.046067 -5.4714e-05
4:165713139 G A 1.249705 1.9489e-05
4:165717677 T C 0.137983 1.5566e-06
4:165718132 A G 1.614859 8.0047e-06
4:165718470 G A 0.079115 -6.7258e-06
4:165724356 T C 0.124712 6.9920e-05
4:165725531 G A 1.729424 8.6562e-06
4:165729293 A C 1.146000 -9.0604e-06
4:165730714 A G 0.993457 -3.1134e-06
4:165730769 A C 0.153628 -3.9690e-06
4:165734182 T C 0.084068 -3.4115e-05
4:165737055 C T 0.940246 1.1355e-05
4:165739740 T C 0.116250 -6.1102e-06
4:165739878 A C 0.661942 -3.3081e-05
4:165740292 A C 0.053639 2.6149e-05
4:165740870 A G 0.525189 -4.3548e-05
4:165743174 T C 1.132079 4.0362e-05
4:165748731 T C 0.081397 6.0280e-06
4:165749303 G C 0.126312 -5.6639e-05
4:165752283 C G 0.040202 -1.3930e-05
4:165755826 A G 0.172505 -8.3412e-05
4:165761391 G A 1.745715 -3.0772e-05
4:165761928 G A 1.193875 -5.5310e-05
4:165765352 G A 0.097759 -8.6849e-05
4:165767146 A G 0.032467 -3.0181e-05
4:165767472 T C 1.093325 -5.4063e-05
4:165767677 T C 0.516308 2.9837e-05
4:165769720 A G 0.138233 -1.1088e-04
4:165770255 C T 0.054418 3.4815e-05
4:165771319 C T 0.506237 -1.0285e-04
4:165772557 C T 0.370217 6.6051e-05
4:165777992 T C 0.051127 -1.2820e-05
4:165778127 C T 0.113640 -3.3002e-05
4:165788675 A G 0.083630 -1.7173e-05
4:165796146 G A 1.175040 -6.6422e-06
4:165798690 C T 0.071079 -2.0383e-05
4:165799931 C T 0.247037 3.6053e-05
4:165802660 T C 1.275263 -2.9364e-05
4:165805049 G A 0.955663 -2.9615e-05
4:165814359 G A 0.600373 -7.2580e-06
4:165818546 T C 0.027508 3.4004e-05
4:165821831 A G 0.376358 1.3725e-04
4:165823333 T C 0.459670 7.2219e-05
4:165823437 G A 1.246934 6.9902e-05
4:165823867 T C 0.423986 4.8460e-06
4:165827632 T C 0.869115 -9.0216e-06
4:165835522 C T 0.199104 2.4479e-04
4:165837436 C T 0.477119 -3.2615e-05
4:165839963 T C 0.052318 1.5864e-05
4:165843693 A G 0.115237 4.9037e-05
4:165845582 G A 0.559954 -3.4292e-05
4:165849828 C T 0.075607 1.2084e-05
4:165849854 A C 1.078972 2.1257e-05
4:165853339 G A 0.056781 -3.8173e-05
4:165854123 C T 1.208186 1.5476e-05
4:165859951 C T 0.532894 -1.9785e-05
4:165864753 C T 0.055954 -2.8215e-05
4:165870235 G C 0.062367 6.0773e-06
4:165871040 G A 0.095951 -1.3196e-05
4:165873110 T C 0.051104 -4.9536e-05
4:165878335 G A 0.300219 -4.7376e-06
4:165893383 A G 0.046437 -2.0899e-05
4:165898682 T C 0.109155 -2.8618e-05
4:165904767 A G 0.064925 -6.2854e-05
4:165905118 G A 0.297934 -5.1743e-06
4:165906141 T C 0.927477 2.7517e-06
4:165906523 A G 0.065587 3.7036e-06
4:165908890 G C 0.049384 4.5904e-06
4:165910944 C T 0.570214 1.0231e-05
4:165926222 A G 0.694386 3.3478e-05
4:165930299 T G 0.337360 -1.7685e-05
4:165932420 A G 0.063993 6.5430e-05
4:165933062 C T 0.102027 -9.2350e-06
4:165944299 A C 0.708548 4.2712e-06
4:165964290 A G 0.137078 -3.1847e-05
4:165968073 C T 0.113731 -5.4006e-05
4:165969648 A G 0.096980 3.6092e-05
4:165972940 T C 0.710287 -2.7102e-05
4:165979548 G A 1.913673 -9.7032e-06
4:165981670 G A 0.111826 -3.0028e-06
4:165982775 G A 0.911024 -2.0182e-05
4:165983981 A G 0.137208 1.1878e-05
4:165984395 G C 0.112387 9.4080e-07
4:165993109 C T 0.835570 -2.6685e-05
4:165994160 G A 1.846106 2.1028e-05
4:166000281 T C 0.040195 1.4704e-05
4:166012560 T G 0.588581 1.9494e-05
4:166013836 C T 0.089453 4.0406e-06
4:166014766 A G 1.806683 6.5857e-06
4:166017994 G A 1.102559 -2.8132e-07
4:166021811 C G 0.442318 2.8428e-05
4:166023126 C A 0.037018 1.0281e-05
4:166027530 T C 0.432487 -3.9520e-05
4:166030171 G A 0.054577 2.3530e-04
4:166030858 T C 0.067710 1.5828e-06
4:166035174 A G 1.406813 3.2314e-05
4:166038634 C T 0.077375 -8.4495e-05
4:166039979 G A 0.704406 -3.9746e-05
4:166044729 C T 0.438994 -2.4139e-05
4:166045556 T C 0.172239 -8.1936e-05
4:166050559 T C 0.048303 1.1093e-06
4:166052268 C T 0.270910 -6.6810e-05
4:166052580 T C 0.150554 -1.9795e-04
4:166053814 T C 0.257245 -5.8561e-05
4:166054879 T C 0.044950 4.4131e-05
4:166055934 T C 0.530570 -9.8330e-05
4:166064955 T G 0.049322 1.6716e-04
4:166083655 A G 0.266567 -6.0935e-05
4:166089111 C T 0.372502 -1.5323e-05
4:166098647 G A 0.556134 6.5114e-08
4:166104429 C T 0.074873 9.2671e-05
4:166112950 A G 0.259923 4.8534e-05
4:166114257 T C 0.068037 -8.8576e-05
4:166127875 A G 0.045768 -7.9914e-05
4:166132731 G C 0.458683 -5.5054e-05
4:166162799 A G 0.051095 4.9412e-05
4:166180003 T C 0.809646 9.2840e-06
4:166191143 T C 0.170470 1.2050e-04
4:166196175 T C 0.052497 4.1724e-05
4:166215850 A G 0.127195 1.5559e-05
4:166223134 T C 0.036200 3.3279e-05
4:166226094 T A 0.039011 6.0899e-05
4:166231528 G A 0.135591 -8.7230e-05
4:166234051 G A 0.663880 -9.4176e-06
4:166246322 T C 0.035625 4.1773e-04
4:166252950 C T 0.343832 3.7407e-06
4:166253109 T C 0.891053 1.3860e-05
4:166255557 A G 1.279063 -1.0019e-05
4:166255704 A T 0.681209 -3.5985e-05
4:166258219 C T 0.036583 8.5128e-05
4:166260186 T C 0.036680 3.2342e-05
4:166268252 G A 0.132313 9.9782e-05
4:166270485 G A 0.202564 3.1812e-05
4:166281629 G T 0.236229 -5.4163e-06
4:166287317 A G 0.049089 -1.0490e-05
4:166299487 C T 0.666132 -2.5542e-05
4:166304266 C T 0.256901 4.1000e-05
4:166304912 T C 0.151087 1.0695e-05
4:166309759 G A 0.567874 -8.3766e-05
4:166312559 C T 0.087587 1.6410e-05
4:166318604 T G 0.033249 -7.8899e-06
4:166321799 T C 0.161966 -1.5668e-05
4:166322170 A C 0.902946 -1.1778e-05
4:166328196 G A 0.044538 1.7144e-05
4:166330318 A G 0.084266 2.3311e-05
4:166332685 G T 0.036531 4.5082e-05
4:166334391 C T 0.640806 -8.5116e-05
4:166350400 G A 0.611967 -1.1897e-04
4:166359629 C T 0.733546 -5.5268e-05
4:166361814 G A 0.124293 -3.2082e-05
4:166370757 C T 0.423756 2.6022e-05
4:166377386 A C 0.030601 -2.1411e-05
4:166379034 T C 0.028319 9.7293e-05
4:166381223 A G 0.181486 -3.9483e-05
4:166383995 A C 0.024103 -9.4379e-05
4:166390355 T C 1.425054 -1.6208e-04
4:166390495 A G 0.094370 -2.3975e-05
4:166390858 C T 0.028387 -9.2531e-05
4:166392139 A G 0.203213 -9.6900e-05
4:166395416 C A 0.373102 -5.0431e-06
4:166399268 C A 0.048024 1.4845e-04
4:166407157 A G 0.585397 -3.7441e-05
4:166408302 T C 0.223165 1.7358e-06
4:166418413 G T 0.181340 -2.2489e-05
4:166419797 G A 0.028163 -2.1216e-05
4:166422487 C T 0.079372 2.8256e-05
4:166424971 A G 0.036612 7.6545e-05
4:166427306 G A 0.242562 -1.2796e-05
4:166429654 T C 0.027702 4.8775e-05
4:166434074 T C 0.868184 -2.4718e-05
4:166437743 A C 0.071523 -1.6310e-05
4:166440213 A C 0.115049 -7.2331e-06
4:166441213 A G 0.234512 1.5248e-06
4:166446086 A G 0.650952 -1.4635e-05
4:166449282 G A 0.045307 9.5137e-05
4:166453573 C T 0.113290 1.2009e-04
4:166453634 A C 0.209387 -2.5404e-05
4:166453722 C A 0.809913 2.8677e-05
4:166457742 G T 0.292066 5.7490e-05
4:166466381 C T 0.029666 -2.7202e-05
4:166467661 A G 0.021578 3.3622e-05
4:166473287 A G 0.381356 -7.1174e-05
4:166473571 C T 0.516347 -2.4771e-05
4:166481984 A G 0.114494 6.7020e-05
4:166484229 G T 0.039907 -7.2207e-05
4:166487203 A C 0.052477 -2.4177e-05
4:166495142 A G 0.471971 -4.2429e-05
4:166495534 A G 0.053214 -1.4285e-06
4:166502271 T G 0.955670 1.1646e-06
4:166506917 G A 1.970976 3.6507e-05
4:166510280 T C 0.057774 2.1206e-05
4:166512648 G A 0.821338 -3.6460e-05
4:166512796 A G 0.091371 8.8969e-05
4:166520423 T C 0.028413 -1.1312e-05
4:166535078 G A 1.971058 3.4917e-05
4:166535079 C T 1.971304 3.8685e-05
4:166538834 A G 0.107081 5.5351e-06
4:166543575 C A 1.342239 -1.3014e-05
4:166545642 C T 0.175151 1.4294e-04
4:166546180 C T 1.265769 -1.0858e-05
4:166547939 G A 1.962823 1.7591e-05
4:166554832 C T 0.072588 -3.2679e-04
4:166556994 C A 0.165053 -1.4043e-04
4:166564046 G C 0.021188 -2.7416e-05
4:166565830 A G 0.060705 -1.2611e-05
4:166570061 G A 0.043678 6.8929e-05
4:166574267 G A 1.687015 -6.4313e-05
4:166586098 G T 0.024220 4.8992e-05
4:166588048 C T 0.617095 9.3396e-06
4:166594188 G A 0.712277 -7.6573e-05
4:166594506 G A 1.467645 1.3548e-05
4:166594879 C T 0.109197 4.2437e-05
4:166596984 T C 0.032691 -3.2775e-05
4:166604001 A G 1.292088 2.3997e-04
4:166606890 G A 0.813720 2.9896e-06
4:166609852 A C 0.549493 -1.8137e-05
4:166617975 T C 0.086058 6.2617e-05
4:166619628 G A 0.115046 1.8000e-05
4:166619708 A G 0.028959 -2.9743e-06
4:166619712 T G 1.611065 2.5562e-04
4:166621498 A G 1.446112 2.1204e-04
4:166638085 A G 0.023483 6.0197e-05
4:166646557 G T 0.303212 -2.7709e-04
4:166646756 C T 0.214586 9.2403e-05
4:166647782 C T 0.230698 -4.5451e-06
4:166650444 G T 0.797345 1.1566e-04
4:166664618 C A 0.336120 -1.4729e-05
4:166665840 C T 0.905786 4.4839e-05
4:166666938 G A 0.041429 -9.5501e-05
4:166667602 G A 0.298681 5.5976e-06
4:166670491 G A 0.023051 -1.6121e-06
4:166674093 A G 0.463860 -1.3540e-06
4:166674512 A G 0.850267 3.6247e-05
4:166685779 C T 0.858829 5.3830e-05
4:166686496 A G 0.782191 3.4236e-05
4:166693220 T C 0.190941 2.5751e-05
4:166698970 A G 0.044902 -3.2533e-05
4:166699421 G A 0.239024 -6.4087e-05
4:166703385 A G 0.043892 -1.0640e-04
4:166705514 C T 0.077956 -2.2296e-05
4:166710850 G A 0.046346 4.1210e-05
4:166719381 A C 0.061066 2.5542e-05
4:166723955 T C 0.327776 2.6823e-05
4:166726280 T C 0.034126 8.1218e-05
4:166729527 C A 0.349662 -5.9816e-05
4:166731429 T C 0.166069 1.7258e-04
4:166731693 G A 0.306694 -6.2644e-05
4:166734327 T C 0.149055 -6.4548e-05
4:166734530 A G 0.224226 -6.9245e-06
4:166748758 A G 0.030315 1.4459e-05
4:166750013 A G 0.047972 5.0376e-05
4:166752881 A C 0.362998 -5.4113e-05
4:166758637 T C 0.040903 -3.5800e-05
4:166758903 C A 0.271176 3.3434e-05
4:166759746 T C 0.033522 -2.0964e-05
4:166759750 G C 0.021334 -1.2493e-05
4:166769167 G C 0.247641 2.1405e-06
4:166772071 G C 0.076924 1.3640e-05
4:166772855 C A 0.877840 -6.6566e-05
4:166776504 T C 0.116178 -2.4311e-05
4:166808248 C T 0.226313 -2.6063e-05
4:166834680 C T 0.149405 4.1805e-05
4:166838056 A G 0.048673 2.4041e-05
4:166838542 C T 0.041633 -4.1269e-05
4:166838696 C T 0.835226 -7.2100e-05
4:166848992 T C 0.065636 7.3289e-05
4:166854660 G A 0.115497 -2.6293e-05
4:166855471 C T 0.205294 -4.5478e-05
4:166862215 A G 0.031416 -3.9399e-05
4:166869373 A G 0.026739 -4.9204e-05
4:166872783 T C 0.061092 7.3468e-04
4:166878809 T C 0.147166 7.2267e-05
4:166901205 T C 0.059579 -6.3668e-05
4:166910425 T C 0.242185 5.9314e-05
4:166911850 C T 1.393995 1.8791e-05
4:166916842 A G 0.078469 1.6480e-05
4:166923310 C T 0.024895 -3.9118e-05
4:166923314 T C 0.055162 4.2824e-05
4:166927036 T C 0.104792 1.1229e-04
4:166927168 C T 0.880644 -2.7410e-05
4:166927567 C T 0.034006 1.0914e-04
4:166929102 A G 0.059488 2.3685e-05
4:166933791 T C 0.442179 -5.9051e-05
4:166941381 G T 0.264311 -8.9047e-06
4:166944581 T C 0.063305 1.6848e-05
4:166949650 G A 0.063198 -4.7390e-05
4:166954342 A G 0.476999 -9.9588e-07
4:166956392 A G 0.078570 3.8681e-05
4:166957857 C T 0.222775 -7.0413e-05
4:166960481 T C 0.060702 -4.2239e-05
4:166967504 T C 0.630864 -9.7321e-06
4:166967999 T C 0.848086 -6.0515e-05
4:166970579 C T 0.030896 -1.0576e-04
4:166971927 A G 0.084201 5.5085e-05
4:166976749 C T 1.115685 -1.2794e-05
4:166981519 G A 0.683507 -1.4971e-06
4:166986194 A G 1.763391 -5.2023e-05
4:166996347 G A 0.743319 -6.6079e-06
4:166996703 A G 0.034074 4.9275e-05
4:166996774 G A 0.032678 -1.6770e-04
4:166999015 C T 0.028851 6.2168e-05
4:167000676 G A 0.341606 -5.7887e-07
4:167001064 C T 0.063893 4.3370e-06
4:167001986 G A 0.155092 2.4199e-05
4:167011894 A G 0.317951 -3.1780e-05
4:167015333 G A 1.364936 2.2384e-05
4:167015529 G C 0.362301 -1.2312e-04
4:167018097 C G 0.324452 6.4492e-05
4:167018571 G A 0.898635 9.0749e-05
4:167019072 C T 0.564134 6.6196e-05
4:167020644 G A 0.087879 -6.0644e-05
4:167021750 G A 0.134124 -7.5632e-06
4:167022173 G A 0.106061 -6.0655e-05
4:167023255 G A 0.242600 1.3843e-05
4:167024715 G A 1.121352 -1.4859e-05
4:167026146 C T 0.154089 8.8827e-05
4:167026976 A G 0.054496 3.1653e-05
4:167027707 A C 1.353251 -1.9464e-05
4:167032102 C T 0.056116 6.0259e-05
4:167035237 A G 0.115860 2.3490e-05
4:167039167 G A 0.247398 9.9821e-06
4:167039582 A T 0.043555 6.9596e-05
4:167042848 A G 0.475133 2.1004e-05
4:167043979 T C 0.670507 -1.5343e-05
4:167056325 A G 1.849556 1.2712e-05
4:167062249 A G 0.100320 4.9302e-06
4:167062815 A G 0.053211 -1.0232e-05
4:167064636 A G 0.072004 2.6196e-05
4:167066654 A G 0.185969 1.0994e-04
4:167076765 G C 0.085607 4.6741e-05
4:167076850 T C 1.020292 9.8274e-06
4:167081391 A G 0.079300 8.2555e-05
4:167081486 C T 0.665162 -1.0094e-05
4:167089201 A G 0.117860 -9.0646e-06
4:167095414 A G 0.921661 1.2384e-05
4:167096369 T C 0.031432 2.1336e-05
4:167097683 C T 0.864753 4.7546e-05
4:167099442 C T 0.414213 -4.8853e-05
4:167099676 G T 0.057495 -4.0329e-05
4:167099687 G A 0.230650 3.8017e-05
4:167102485 G A 0.088275 -1.0047e-04
4:167106176 G A 0.191636 5.5225e-06
4:167106956 G T 0.141460 4.2878e-05
4:167118729 C T 0.725565 -3.5707e-05
4:167120342 A C 0.082423 -3.9319e-05
4:167131578 T C 0.049563 3.6136e-05
4:167136486 C A 0.193508 -3.0731e-05
4:167169918 G A 0.079725 -5.6601e-05
4:167176602 A C 0.031711 3.5576e-05
4:167186124 T C 0.082348 -7.9408e-07
4:167196318 G A 1.842513 3.0832e-05
4:167199719 T G 1.898677 7.8613e-05
4:167209321 G A 0.026638 4.9982e-05
4:167213134 C T 1.662994 1.1061e-04
4:167218904 G A 1.582106 4.6814e-05
4:167231532 A G 0.317720 2.0678e-06
4:167231551 T C 0.044528 6.5281e-05
4:167244536 T C 0.038981 1.9779e-05
4:167259223 A C 1.100505 1.3410e-04
4:167266207 T C 0.061367 -6.2685e-05
4:167269763 A G 1.897704 1.2841e-04
4:167279318 G A 0.202246 2.6470e-05
4:167279522 T G 0.043139 -8.9809e-05
4:167281877 C T 0.331323 1.7678e-05
4:167284000 G T 0.074406 7.5974e-05
4:167299071 G A 0.184683 -1.0966e-04
4:167300345 A G 1.612249 3.4024e-05
4:167301739 T C 0.089765 3.0446e-05
4:167305492 A C 0.105201 -1.1267e-04
4:167314761 T C 0.070650 -4.8332e-06
4:167319941 G C 1.691365 2.0485e-05
4:167321551 C A 0.105354 -1.1595e-04
4:167321607 C A 0.023967 -3.8404e-05
4:167330906 T C 0.107295 -7.9096e-06
4:167341667 A G 0.127386 7.7174e-06
4:167341714 T C 0.036943 3.7276e-06
4:167357841 T G 0.088703 -3.7772e-05
4:167366750 C T 0.700949 -3.5292e-05
4:167374232 A G 0.049381 -1.2587e-05
4:167381038 C T 0.110735 -5.5532e-05
4:167381061 T G 1.806865 -3.3971e-05
4:167390713 T G 0.046706 5.2114e-05
4:167406311 A G 0.077538 -3.5218e-05
4:167418403 T C 0.941486 4.3655e-05
4:167421860 A G 0.041000 1.2680e-04
4:167423288 G T 0.041912 -5.8039e-05
4:167428692 T A 0.034418 1.8867e-07
4:167436581 T C 1.007959 2.2686e-05
4:167441699 G A 0.094461 -6.6692e-05
4:167455493 A G 0.095818 -7.7875e-05
4:167462402 A G 0.093617 -7.3857e-05
4:167466146 T C 1.008929 2.2659e-05
4:167468064 A G 1.948902 -4.4697e-05
4:167485564 A G 0.060095 4.9357e-06
4:167486791 T C 0.071653 -3.7948e-05
4:167498755 A G 0.054457 -3.9611e-05
4:167500157 T C 0.035288 -3.5738e-05
4:167500499 T C 0.082530 -1.4622e-05
4:167531129 G A 0.075947 -6.3570e-05
4:167531876 C T 0.080118 -4.9381e-05
4:167532883 C A 0.066096 -4.0091e-06
4:167539778 G A 0.047346 4.1829e-05
4:167540460 T C 1.157461 -1.3674e-04
4:167556784 C T 0.030166 3.0884e-05
4:167559605 G A 0.063406 -1.0697e-04
4:167561167 C T 0.065480 -4.0139e-05
4:167566167 T C 0.830250 1.1679e-04
4:167569482 G A 1.244976 -1.0301e-04
4:167571420 A G 0.109090 -1.3312e-04
4:167600366 G A 0.075308 -3.1754e-05
4:167601556 T G 0.095406 -3.0908e-05
4:167606051 C T 0.105211 1.2107e-04
4:167613188 G A 0.036427 3.1647e-05
4:167617754 G A 0.067109 -2.3944e-05
4:167619504 A C 0.021153 -6.8389e-06
4:167633134 G T 0.538584 4.7543e-04
4:167635674 A G 0.498363 4.6834e-04
4:167636826 C T 0.060780 -4.8030e-05
4:167644949 T C 0.104114 -2.0882e-05
4:167645134 A G 0.046557 5.9885e-06
4:167645237 A G 0.066716 4.3475e-05
4:167648055 C T 0.782087 -9.2418e-04
4:167654104 G A 0.059076 -5.3272e-06
4:167655790 G T 0.051234 1.1166e-05
4:167656823 A G 0.072867 -4.9399e-06
4:167658259 A G 0.406644 1.1487e-04
4:167658622 G A 0.044454 1.1754e-05
4:167659314 C T 0.072796 7.2135e-05
4:167659338 T C 1.637725 -9.4723e-06
4:167666748 T C 0.106418 2.4588e-05
4:167671211 C T 1.639137 -7.6074e-06
4:167672408 T C 0.148584 2.7865e-04
4:167675395 G C 0.960843 3.8037e-05
4:167683916 C G 0.099450 1.9215e-05
4:167684049 C T 0.678576 -5.1482e-05
4:167695360 C T 0.035064 6.1410e-05
4:167696109 C A 0.563800 -2.3299e-05
4:167697017 T C 0.066084 -7.1128e-05
4:167700120 A G 0.439945 2.9620e-05
4:167701888 C T 0.380701 1.0092e-05
4:167707552 A G 0.045528 2.1916e-05
4:167711481 G T 0.510057 6.8209e-06
4:167712471 G C 0.034820 -1.0847e-06
4:167720627 A G 0.107006 -8.2261e-05
4:167722308 T C 0.526029 -1.4704e-05
4:167723597 A G 0.116847 3.4604e-05
4:167730244 T C 0.035927 1.9884e-05
4:167733075 C T 0.092358 -5.4450e-05
4:167749440 C T 0.094838 3.1930e-05
4:167753460 C A 0.279862 -1.4569e-04
4:167755738 C G 0.184605 2.5132e-05
4:167770109 A G 0.048741 4.8404e-05
4:167776603 T C 0.085461 -7.8610e-05
4:167778165 G A 0.132157 -3.0206e-05
4:167801478 C T 0.209578 8.8758e-05
4:167804226 T C 0.039485 3.3041e-05
4:167809058 C T 0.064964 -5.9014e-06
4:167818410 A G 1.523066 -2.8222e-05
4:167824912 T C 0.029738 -9.7164e-05
4:167829957 C T 0.037696 5.7283e-06
4:167830721 T C 1.888609 -1.0343e-04
4:167839898 G A 0.064246 9.8688e-05
4:167840222 G A 0.050932 -7.5360e-05
4:167843124 T C 0.077223 1.7284e-05
4:167843507 C T 0.474584 3.4457e-05
4:167847652 T C 0.560181 -1.6730e-04
4:167851419 A G 0.102592 -1.9192e-05
4:167851901 A G 0.060254 -6.3220e-05
4:167852982 C A 0.520190 1.2370e-04
4:167856420 T C 0.068080 -8.5254e-06
4:167862624 A C 0.223830 7.1960e-05
4:167864439 T C 0.045798 6.3820e-05
4:167865491 G A 0.021867 -3.2894e-05
4:167869220 G T 0.204940 -1.0677e-05
4:167876114 C A 1.280861 7.7244e-05
4:167879595 C T 0.103660 6.1432e-05
4:167880346 C A 0.187007 -5.3639e-05
4:167882233 T C 0.554813 -3.1172e-05
4:167897673 C T 0.031805 2.5395e-06
4:167901033 G A 0.140155 -9.7020e-05
4:167909280 A G 0.033269 1.5896e-05
4:167913177 A G 0.114835 -5.8866e-06
4:167914952 C T 0.077723 -6.8294e-05
4:167932140 G T 0.046012 8.7538e-05
4:167932509 T C 0.323339 -7.0763e-05
4:167946487 T G 0.139496 -2.8639e-05
4:167954614 C T 0.696902 -2.1741e-05
4:167964906 C T 1.147941 -5.6671e-06
4:167968263 A G 0.293919 6.6067e-05
4:167968335 A G 0.031471 -4.9970e-05
4:167983397 A C 0.068125 -3.1336e-05
4:167987446 G T 0.106107 5.0154e-06
4:167992004 C T 0.369866 8.1925e-05
4:168002917 T C 0.055921 1.6543e-05
4:168004158 C T 0.077528 -4.7486e-05
4:168007122 A G 0.032435 1.0205e-06
4:168019978 C T 0.196332 1.4274e-05
4:168034319 A G 0.228546 3.9826e-05
4:168039224 G A 0.232065 -2.9867e-05
4:168043811 C T 0.069605 5.2142e-05
4:168061273 T C 0.075253 -1.9258e-04
4:168065580 A G 0.069248 -4.7789e-05
4:168073317 A G 0.029958 -1.3979e-05
4:168073690 T G 0.352820 9.1644e-05
4:168087865 T C 0.100946 2.9313e-05
4:168091481 G C 0.652659 -1.0714e-05
4:168098186 C A 0.104851 -4.1936e-05
4:168116774 T G 0.140262 -5.8845e-05
4:168125825 A G 0.028102 -3.0894e-05
4:168131448 A G 0.346361 -1.5301e-06
4:168134849 T C 0.169740 1.3878e-05
4:168140368 T C 0.081150 -2.3185e-05
4:168155178 G A 0.217663 4.1003e-05
4:168164902 A G 0.091264 1.4003e-05
4:168166788 G A 0.699687 -2.6702e-05
4:168172998 C T 0.066340 1.9860e-05
4:168175697 C A 1.354949 1.5336e-05
4:168191092 C A 0.386861 -7.3944e-05
4:168211119 T C 0.141583 9.6015e-05
4:168214407 T C 0.139791 9.6222e-05
4:168215607 A C 0.030510 2.8407e-06
4:168219869 A C 0.068018 -1.0469e-05
4:168222889 G A 0.030653 2.4192e-05
4:168224994 G T 0.034116 -2.6140e-05
4:168226309 G A 0.212866 4.5148e-05
4:168231967 C T 1.024252 -4.0059e-06
4:168232131 T G 0.050725 1.0974e-04
4:168237207 A G 0.110258 -1.9784e-06
4:168251190 T C 0.192973 -1.3261e-04
4:168251992 T G 0.146507 2.1431e-06
4:168257214 A T 0.097191 -6.4784e-05
4:168277239 A C 0.056943 1.2406e-05
4:168283047 A G 0.241351 1.2195e-05
4:168283181 C T 1.819312 1.0169e-05
4:168286099 T G 0.048151 9.0673e-06
4:168288641 C A 0.122401 -2.8370e-05
4:168293418 G A 0.047443 5.9918e-05
4:168293581 A G 0.720700 2.1931e-05
4:168294218 A C 0.932164 -2.0447e-05
4:168295352 A G 0.047369 4.8411e-05
4:168299800 T C 0.076541 -3.4403e-05
4:168299957 G A 1.912874 1.2325e-05
4:168324025 T C 0.026115 1.2357e-04
4:168326873 T G 0.689803 -1.4738e-05
4:168330080 C T 0.066846 1.4281e-05
4:168343094 T G 0.121346 -1.4001e-05
4:168345213 T C 0.043844 2.8804e-05
4:168346568 G A 0.036093 3.4612e-05
4:168352047 A G 0.033113 -3.6918e-05
4:168356020 T C 0.230403 1.8949e-05
4:168356099 C T 0.476201 -8.4115e-06
4:168363398 G A 0.826696 -1.0949e-05
4:168363857 C G 0.098622 -3.2974e-06
4:168376165 T C 0.064574 -9.8921e-05
4:168377326 C T 0.711131 6.7018e-06
4:168382012 A G 0.060040 6.1537e-05
4:168382809 C T 0.100284 -1.0789e-04
4:168385251 A G 0.042390 3.5011e-05
4:168387452 G A 0.072403 -2.0996e-05
4:168390248 C T 0.275723 5.4079e-05
4:168391112 C T 0.097567 -1.5320e-05
4:168393631 T C 0.023058 1.3573e-04
4:168400843 G T 0.476389 3.6319e-05
4:168403671 G T 0.662773 2.1807e-06
4:168406561 T C 0.064980 2.5012e-05
4:168406760 G C 0.049193 4.7040e-05
4:168414883 A G 0.058764 -4.9140e-05
4:168414993 A G 0.282445 1.8031e-05
4:168420893 G A 0.073000 1.6887e-05
4:168428870 T C 1.224824 -3.2288e-05
4:168437544 T C 0.045697 4.0302e-05
4:168438248 T C 0.071835 7.3598e-06
4:168439865 T C 0.256940 4.6572e-05
4:168449807 G C 0.030445 -4.9434e-05
4:168451332 G A 0.044356 -7.6402e-06
4:168453685 C A 0.112712 9.5641e-05
4:168462798 C A 0.296009 3.7841e-07
4:168472046 G T 0.273565 1.2471e-04
4:168473188 T C 1.448089 -9.9683e-05
4:168485751 G A 1.721213 2.4586e-05
4:168490750 G A 0.113936 -8.7864e-05
4:168492137 C T 1.260618 1.4117e-05
4:168498340 C T 0.043782 -5.3649e-05
4:168498575 T C 0.457911 1.5089e-06
4:168499605 A G 0.350804 2.5735e-04
4:168508673 T C 0.107386 1.7753e-05
4:168514878 A G 0.149042 -4.5305e-07
4:168516421 G A 0.038225 -2.3673e-05
4:168521642 G A 0.025297 -3.2544e-05
4:168526925 A G 0.068502 -1.7414e-06
4:168528140 A G 0.028400 -4.0624e-05
4:168530370 A C 0.047661 1.0028e-05
4:168534413 C T 0.172580 8.0053e-06
4:168536816 G A 1.717392 2.1297e-05
4:168546900 C T 1.372729 2.7784e-05
4:168553304 T C 0.103562 -4.8884e-05
4:168554789 C A 0.979243 3.0517e-05
4:168560438 A G 0.369169 9.2257e-05
4:168562354 A G 0.026648 -9.6016e-05
4:168573801 C T 0.934858 -1.2542e-05
4:168576098 T C 0.724828 4.7680e-05
4:168587074 A C 1.659683 4.0122e-05
4:168587317 A G 0.047011 1.5979e-05
4:168596887 T C 1.321579 -1.3926e-05
4:168597087 C A 0.108509 -2.6073e-05
4:168599351 G A 0.061559 -1.2250e-05
4:168609264 T C 0.094558 1.8111e-05
4:168610140 C T 1.174758 -2.6399e-06
4:168612287 G A 1.672328 -2.7072e-05
4:168617513 C T 1.436593 -1.7263e-05
4:168620320 C A 0.221639 -4.5788e-05
4:168620546 C T 1.594174 1.5037e-04
4:168622517 C A 0.195914 -6.2015e-05
4:168626675 T C 0.032441 -1.4617e-06
4:168627573 C G 1.208523 3.1196e-05
4:168632638 C T 0.162340 -1.4260e-06
4:168633403 T C 0.041834 5.0855e-05
4:168635614 T G 0.413038 2.3617e-06
4:168637382 C A 0.372853 -3.6551e-07
4:168638170 T C 0.114325 -3.8560e-06
4:168656018 G T 0.450939 -6.9719e-06
4:168658737 T G 0.087684 1.6589e-05
4:168659520 T G 0.028352 -4.3602e-05
4:168660769 T C 0.046077 -1.9312e-04
4:168663035 G A 0.308924 -7.6872e-05
4:168685541 A G 0.054142 2.1450e-05
4:168686778 A G 1.164453 1.3708e-05
4:168691017 T G 0.109492 1.6629e-05
4:168706638 T G 1.941197 5.7373e-05
4:168708073 G C 0.856388 -4.6974e-05
4:168713900 C T 0.046846 -1.7145e-04
4:168715976 C T 0.053292 -1.7412e-05
4:168716283 A C 0.034304 -2.5816e-06
4:168723360 T C 0.103520 -1.9013e-04
4:168734480 A G 0.113433 3.0653e-05
4:168737612 T G 0.919911 -7.5918e-05
4:168738669 A G 0.210672 2.7527e-06
4:168758989 A G 0.034123 -1.9764e-05
4:168761329 T C 1.946740 4.9847e-06
4:168776791 A G 0.318149 -1.9118e-04
4:168777785 A G 0.069586 2.2278e-05
4:168789572 A G 0.103147 -5.0901e-05
4:168796774 T C 0.042448 -2.2136e-04
4:168804437 T C 0.059267 -1.3209e-05
4:168807526 T C 0.611678 2.8782e-04
4:168807727 T C 0.936276 -1.2758e-04
4:168810233 C G 0.448294 -9.5838e-06
4:168829491 A G 0.051361 -5.9623e-05
4:168831808 G T 0.036778 1.2142e-05
4:168832595 G A 0.541116 1.1603e-05
4:168838142 C G 0.314669 -1.0821e-04
4:168841128 A G 0.061465 2.2195e-05
4:168849812 C T 0.056181 -1.0196e-04
4:168850375 A G 0.454464 2.1035e-05
4:168855062 G T 0.182132 -2.9273e-05
4:168856235 T C 0.050209 7.9646e-06
4:168856615 T G 0.119966 -6.8343e-05
4:168856814 C G 0.038985 -3.1372e-06
4:168857960 T C 0.048122 -2.6654e-06
4:168859773 T C 0.211165 -8.9528e-06
4:168862531 G A 0.028387 -2.8658e-05
4:168866182 C T 0.618949 7.7221e-06
4:168884458 T C 0.044243 3.1678e-05
4:168887281 A C 0.089209 -1.9106e-04
4:168888373 A C 0.129872 -1.4787e-05
4:168919328 A G 0.203590 -2.1765e-04
4:168931064 G A 0.032282 -8.1862e-06
4:168967966 T C 0.134235 -4.6421e-05
4:168968218 A G 0.798806 1.5498e-04
4:168974265 T G 0.069115 -9.7045e-05
4:168974561 A G 0.509421 -3.5288e-06
4:168977253 G A 1.553793 5.0662e-05
4:168985670 T C 0.756384 -2.5045e-05
4:168991763 T C 0.040793 5.1088e-05
4:168998431 A G 0.122147 1.2596e-05
4:169017774 G T 0.443762 -4.4566e-05
4:169023386 C G 0.088372 -5.2706e-07
4:169033613 A G 1.326776 5.2434e-06
4:169035804 C T 0.410143 3.9081e-04
4:169041179 G A 1.240526 8.0384e-06
4:169045286 T C 0.024259 -3.4934e-05
4:169046909 G A 1.282922 4.7801e-06
4:169049597 G A 1.190396 1.1548e-05
4:169049772 A G 0.726123 3.7699e-05
4:169056059 C T 0.045830 5.5198e-05
4:169071034 T C 0.180217 1.8267e-04
4:169073737 A G 0.096821 1.9895e-05
4:169084949 C T 0.036742 3.6734e-05
4:169090807 G A 1.191172 2.9827e-05
4:169105563 G A 0.535565 -9.9190e-06
4:169121238 A G 0.081416 -5.2836e-05
4:169147951 G C 0.077960 5.6054e-06
4:169158471 G T 0.114757 -1.3035e-05
4:169162130 G T 0.023129 4.1001e-05
4:169172520 C A 0.112128 -2.4592e-06
4:169180519 A G 0.057817 -6.5716e-05
4:169182465 G T 0.141210 2.1970e-05
4:169188780 C T 0.164440 4.4031e-06
4:169189454 C T 0.060786 -1.6320e-05
4:169190383 A G 0.130495 -1.3041e-04
4:169197297 T C 0.131745 3.0480e-05
4:169208334 T C 0.102614 5.1309e-05
4:169215390 T C 0.717525 1.2754e-05
4:169226923 C T 0.045038 6.5373e-05
4:169227787 C T 0.030030 7.9210e-05
4:169229660 G A 0.122576 -1.1594e-04
4:169234840 A G 0.099833 -4.0367e-06
4:169240643 C T 0.101891 -5.1243e-06
4:169247011 T C 0.099206 -1.0668e-05
4:169253176 A G 1.288810 -3.3651e-06
4:169253686 T C 0.043159 1.1733e-04
4:169254470 C G 0.188909 -3.0276e-05
4:169276741 T C 1.282832 1.4654e-06
4:169276976 T C 1.588594 -4.9572e-05
4:169277040 C T 0.127646 -4.5503e-05
4:169278400 C T 0.091504 4.8059e-05
4:169282355 C T 1.313420 1.1789e-05
4:169299528 C T 1.031403 -3.2614e-05
4:169300938 T C 0.101803 -4.0757e-06
4:169309779 A G 0.022366 -1.2748e-04
4:169315487 T C 0.090021 9.3092e-05
4:169316026 G A 1.178776 -7.6338e-06
4:169323396 C T 0.034103 7.3369e-05
4:169328289 C T 0.280530 -1.4911e-05
4:169329930 A G 0.150139 -1.2616e-05
4:169330845 C T 0.265915 -2.7998e-05
4:169339134 C T 0.373648 -1.4235e-06
4:169340639 A C 0.855833 -1.4263e-05
4:169340888 A G 0.344439 2.6401e-05
4:169343044 G A 0.401905 -8.3252e-06
4:169348404 T C 0.095720 -2.6872e-04
4:169349568 T C 0.364693 -7.2295e-06
4:169349648 G T 1.686850 -2.0937e-05
4:169356281 A G 0.663305 5.7055e-05
4:169357199 C T 0.555300 -2.8715e-05
4:169358090 A C 1.582749 2.8858e-05
4:169369920 T C 0.664113 5.2307e-05
4:169370190 C T 0.367007 8.8311e-06
4:169381615 T C 0.092092 -3.7083e-05
4:169390345 T C 0.146792 -1.4832e-05
4:169390664 G T 0.073185 7.0844e-07
4:169391577 G A 0.048511 9.1867e-05
4:169394314 T C 0.053126 -7.8097e-05
4:169399823 A C 0.688499 -5.3956e-05
4:169404377 C T 0.037634 -2.1520e-05
4:169409958 C T 1.611526 1.6071e-05
4:169413768 T C 0.251293 7.7571e-06
4:169417371 C T 0.370915 -1.4333e-05
4:169418432 C T 0.216011 -1.6191e-05
4:169419648 C A 1.383538 1.5479e-05
4:169419849 A G 0.568331 3.5443e-05
4:169422705 C T 1.341132 4.9546e-05
4:169424025 G A 0.297561 3.1605e-05
4:169424856 T C 0.079748 1.1700e-05
4:169427647 T C 0.884902 -5.6921e-05
4:169432673 T C 0.409179 4.8480e-06
4:169433326 C T 0.649855 -4.8894e-06
4:169433444 T C 0.256350 3.3594e-05
4:169436803 G A 0.147776 1.4727e-04
4:169439108 C T 0.185784 -4.0971e-06
4:169440545 T C 1.387127 -1.5772e-05
4:169440817 C T 0.389740 -5.8490e-05
4:169449260 C T 0.241997 -2.1752e-05
4:169459400 T G 0.676908 -2.1076e-05
4:169467832 T C 0.045437 -1.5904e-04
4:169471312 T G 0.327383 1.4672e-05
4:169478537 C T 0.704997 -6.6445e-06
4:169482107 G A 0.077697 6.0017e-06
4:169483274 A C 0.023671 7.2997e-05
4:169493196 A G 1.254843 -7.3275e-06
4:169496704 G C 0.081637 2.2667e-05
4:169501273 G A 0.256337 4.7607e-05
4:169505810 G A 0.049274 -2.3358e-05
4:169511139 T C 0.051546 -2.1416e-05
4:169511832 T C 0.069962 -5.5889e-05
4:169515675 C G 0.273360 1.9893e-05
4:169525224 C T 0.249365 1.1214e-05
4:169525998 A G 0.077320 2.9044e-05
4:169527905 T G 0.158665 -1.1736e-05
4:169529802 A G 0.381337 -2.0880e-05
4:169536933 C T 0.458800 1.3990e-06
4:169540632 T G 0.020120 -1.5532e-04
4:169540670 A G 1.559519 8.5239e-05
4:169541268 G T 0.155546 5.0925e-05
4:169542447 C T 0.061111 -2.5991e-05
4:169544824 A C 0.021542 -6.6215e-06
4:169548834 T C 0.300797 8.2220e-05
4:169550855 A G 0.195738 3.2521e-05
4:169551542 G A 0.601204 4.9684e-06
4:169552640 C A 0.036920 8.2324e-07
4:169560222 T C 0.084711 6.7157e-06
4:169560318 G A 0.025138 -3.8402e-05
4:169560665 G A 0.384576 3.7369e-06
4:169561298 A G 0.068560 -2.4605e-05
4:169563229 T C 0.032860 -6.6327e-06
4:169563449 A G 1.079514 5.2593e-05
4:169563994 T C 0.182661 1.2639e-05
4:169566309 G A 0.317314 2.7888e-05
4:169569729 T G 1.570172 3.5792e-05
4:169570431 T G 0.027719 -2.2081e-05
4:169571481 T C 0.396488 2.2820e-05
4:169572843 G A 0.068106 -2.4810e-06
4:169576254 G A 0.118502 4.1635e-06
4:169582373 C T 0.085944 1.3439e-05
4:169583642 A G 0.163764 4.6004e-06
4:169584060 A G 0.997650 -1.1235e-06
4:169585678 G A 0.212743 -7.8459e-05
4:169587714 C T 0.062662 -4.6796e-05
4:169592669 G A 0.920057 -2.6153e-05
4:169593299 A G 0.646220 3.4953e-05
4:169598158 A G 0.131563 3.4031e-05
4:169598214 A G 0.026541 8.1193e-06
4:169606649 A C 0.160022 -2.8136e-05
4:169608790 T C 0.086412 -3.6998e-05
4:169610287 G A 0.087885 4.2612e-05
4:169612528 T C 0.385099 -2.5828e-06
4:169618128 G A 0.515896 2.2146e-05
4:169619772 T C 0.177763 3.6296e-05
4:169622650 G A 0.218647 1.9382e-05
4:169622967 T G 0.035265 -3.5348e-06
4:169636525 T C 0.107152 -6.3663e-05
4:169639326 A G 0.875454 2.8185e-05
4:169641509 C T 1.585381 -3.5441e-06
4:169641883 C A 0.603382 1.2271e-05
4:169644844 G A 0.285863 -6.5135e-05
4:169646289 T C 0.022814 -7.1625e-06
4:169647456 A G 0.060848 -8.5450e-05
4:169651736 A G 0.023048 2.8039e-05
4:169657096 G T 1.062662 -2.4612e-06
4:169662201 T C 0.201545 -2.1879e-05
4:169669854 A G 0.081384 1.8112e-05
4:169675887 T C 0.168464 -2.9343e-05
4:169677032 A G 0.095639 -1.7488e-04
4:169677213 C T 0.043470 -3.8544e-06
4:169677613 T C 1.249478 4.2077e-05
4:169677950 A G 0.072543 4.7507e-05
4:169679449 A G 0.373849 -6.6019e-05
4:169685036 T C 0.380039 -7.6664e-05
4:169688565 T C 0.075665 -1.2284e-04
4:169691444 A G 0.046671 2.8934e-05
4:169693473 C T 0.858216 5.7268e-05
4:169695524 A G 0.530392 7.1948e-06
4:169702367 A G 1.261481 2.8233e-05
4:169702511 G A 0.834528 1.1793e-04
4:169704667 G A 0.029157 3.0746e-05
4:169707180 G A 1.259848 2.0207e-05
4:169715915 A G 0.199341 3.4640e-05
4:169717641 C T 1.844548 1.1413e-04
4:169718437 G T 0.045846 9.7712e-06
4:169722992 G A 0.359026 -3.9120e-05
4:169731061 G A 1.261238 3.3989e-05
4:169738543 T C 0.313945 -4.8316e-05
4:169740178 A G 0.131648 -9.3148e-05
4:169747957 T C 1.403174 -1.0493e-05
4:169752285 C A 0.084312 4.2627e-05
4:169754013 T C 0.257593 -3.2295e-05
4:169754572 G A 0.136458 3.1023e-05
4:169754632 G C 0.068034 -5.3997e-05
4:169755422 C T 0.919382 8.7968e-06
4:169756094 G A 0.314987 -1.5373e-05
4:169756615 C G 0.197011 -1.2459e-05
4:169758996 A G 0.034217 3.5124e-05
4:169760004 A G 0.189588 7.7412e-06
4:169764489 T C 1.317318 -1.3530e-05
4:169764631 C T 0.565757 1.8234e-05
4:169766963 A G 0.269358 8.8161e-08
4:169769793 C T 1.249949 5.6712e-06
4:169770112 G A 0.230750 -5.6232e-05
4:169771612 A G 0.185371 5.0444e-06
4:169773960 C T 1.487460 -4.9448e-06
4:169784122 C T 0.096811 -6.8436e-06
4:169785081 T C 1.790509 -2.0003e-05
4:169785694 G A 0.047476 -2.9217e-05
4:169786002 C T 0.080332 8.4111e-06
4:169790241 A G 0.029874 4.0928e-05
4:169791513 T C 0.020231 3.5388e-05
4:169799448 G A 1.263996 7.0589e-06
4:169800943 A T 0.045444 -2.0179e-05
4:169800952 A G 0.239465 8.0569e-06
4:169803382 G C 1.267177 -4.0425e-06
4:169805702 A G 0.098213 -7.3984e-06
4:169806502 G T 1.226119 -2.0155e-05
4:169806784 T C 0.050381 -1.2919e-05
4:169812249 T C 0.051445 -6.5557e-06
4:169820130 T C 0.079073 -1.5175e-06
4:169828862 C T 0.204359 -1.3730e-05
4:169832544 A G 0.068667 -5.8620e-05
4:169835134 G A 0.204463 -1.4775e-05
4:169841678 T C 0.186585 -7.4856e-06
4:169864449 T G 0.022717 7.8506e-05
4:169875999 C T 0.080310 -3.8376e-05
4:169879474 T C 0.048040 -2.9839e-05
4:169885629 T C 0.101362 6.5365e-05
4:169891240 T G 0.069777 9.6150e-06
4:169899023 C T 1.502257 -4.5440e-07
4:169899721 G C 0.099310 3.1920e-05
4:169918054 C T 0.041315 -3.6846e-05
4:169923544 T C 0.051306 -1.0746e-05
4:169928842 T G 1.503974 -6.1764e-06
4:169933903 C T 0.175972 -5.1827e-05
4:169934459 T C 0.227229 1.0338e-05
4:169936789 A G 0.085659 -4.1069e-06
4:169939749 G A 0.040851 -2.0680e-05
4:169939843 G A 1.584323 -2.1135e-06
4:169943794 G A 1.781201 -1.5717e-04
4:169945343 A C 0.061935 -1.4170e-05
4:169946617 G A 0.086912 -5.0474e-06
4:169950716 T C 0.040854 4.1083e-05
4:169954705 A G 1.760022 -1.3077e-04
4:169960224 C T 0.068453 -1.1022e-05
4:169962604 A G 1.921164 -8.4073e-05
4:169964810 C T 1.693887 -4.1983e-06
4:169967051 T G 1.795868 -5.2885e-06
4:169969166 C T 1.495639 -1.4536e-05
4:169971671 A G 0.051556 3.2167e-05
4:169973465 T C 0.157227 -7.3443e-05
4:169974291 A G 0.036940 2.6420e-05
4:169974633 C T 0.211863 3.4928e-05
4:169977902 A G 1.471942 -3.0419e-04
4:169978362 C T 0.273766 7.8357e-05
4:169981279 T C 0.053970 -8.4310e-05
4:169985115 T C 0.821993 2.3974e-05
4:169989549 T C 0.096045 4.0970e-06
4:169989993 C T 0.865311 -3.0973e-05
4:169990206 C A 1.091787 -3.1422e-05
4:169990660 C T 0.740414 -2.2602e-05
4:169991401 T C 0.182087 4.2849e-05
4:169992794 G T 0.193603 7.8304e-06
4:169992949 C G 1.941576 -5.8611e-05
4:169993004 T C 1.283228 2.5942e-05
4:169995491 C T 0.031967 2.6838e-05
4:169996896 G A 0.348824 -8.4463e-05
4:169998230 A G 1.053688 3.0849e-05
4:169998906 T C 0.134303 -1.4276e-04
4:170001257 T G 1.919087 2.4159e-05
4:170002041 T C 1.938629 3.0015e-05
4:170002523 G A 0.163729 4.9547e-05
4:170008947 G A 0.194002 -1.4643e-05
4:170009108 A G 1.193677 1.0116e-05
4:170016133 A C 0.028047 -1.5894e-05
4:170018489 G A 0.248401 4.8176e-05
4:170018781 C T 0.358110 -1.3076e-05
4:170019539 G C 0.026187 -6.4986e-07
4:170037572 A G 0.281994 1.6917e-05
4:170038576 T A 0.812944 1.1525e-04
4:170038894 G A 0.024363 5.0764e-05
4:170039555 G C 0.094753 -1.4253e-04
4:170046762 A G 0.312550 1.0021e-04
4:170066113 T C 0.061380 -6.8911e-05
4:170074703 C T 0.057460 -3.5759e-05
4:170086146 C T 0.618864 3.5903e-05
4:170097008 G A 0.055126 2.8241e-05
4:170101917 T C 0.051186 4.0751e-05
4:170102081 T C 0.110680 1.1614e-06
4:170103027 G T 0.088158 -7.6492e-05
4:170106235 T G 0.024590 -6.9126e-06
4:170114335 C T 0.053782 3.5782e-05
4:170123060 T C 0.068489 -1.2808e-05
4:170130884 A G 0.050101 -4.9052e-06
4:170132743 C T 0.042010 6.5558e-05
4:170133836 G T 0.233581 1.8715e-05
4:170146155 G A 1.065931 -3.7356e-05
4:170154039 C T 0.057930 1.9345e-05
4:170157611 C T 0.509359 1.4563e-05
4:170159301 T C 0.112004 1.9347e-05
4:170168198 G A 0.030760 5.4451e-05
4:170171994 G T 0.063831 2.6687e-05
4:170179359 A C 0.032285 4.4910e-05
4:170183856 A G 0.050484 4.5084e-05
4:170188917 G A 0.187257 4.8402e-05
4:170198039 C T 0.264367 -2.2947e-05
4:170226274 C T 0.402298 1.9165e-06
4:170237660 A G 1.007111 -1.0211e-05
4:170238293 A C 0.065853 2.3076e-05
4:170266714 G T 0.489190 2.9959e-05
4:170267785 T C 0.026534 -2.0224e-05
4:170271309 A C 1.669647 6.9345e-05
4:170277015 T C 0.032789 -7.8134e-05
4:170297709 A G 1.020792 1.5472e-05
4:170305037 A G 0.034590 -1.3329e-05
4:170318864 T C 0.077496 6.8862e-07
4:170331148 G A 0.124348 -4.0270e-05
4:170334675 T C 0.169152 -2.7162e-05
4:170343212 A G 0.090680 1.9583e-05
4:170350815 G T 0.049637 -1.6260e-05
4:170362151 C T 0.221153 -5.3660e-05
4:170363721 A G 0.034259 -1.5180e-04
4:170378579 G T 0.020471 8.2557e-05
4:170398454 C T 0.222990 -5.1093e-05
4:170400075 C T 0.055126 1.4134e-05
4:170403308 T C 0.189068 2.3144e-06
4:170410589 G A 0.054873 6.5320e-07
4:170428901 T C 0.158675 5.9387e-05
4:170435017 T C 0.028787 -5.3032e-05
4:170476233 A G 0.122069 -7.0586e-05
4:170477125 A G 0.135747 -2.9362e-06
4:170505218 T C 0.034353 -1.5004e-04
4:170525543 C A 0.343271 -1.2262e-04
4:170526514 A G 0.044314 1.0889e-05
4:170534100 C A 0.417394 -1.2429e-05
4:170557709 T G 0.117360 -1.7690e-05
4:170561116 G A 0.043250 3.2439e-05
4:170564316 G A 0.117409 3.0899e-06
4:170569172 T C 1.394606 -4.9508e-05
4:170578249 G A 0.037287 -2.2707e-06
4:170580818 C T 0.277181 -3.8696e-05
4:170582468 G A 0.069521 -1.7823e-05
4:170584603 T C 0.056544 7.1752e-05
4:170590940 A G 0.162761 -4.7605e-06
4:170594328 G A 1.976790 9.9230e-06
4:170601172 G A 0.497301 5.3543e-05
4:170611981 G A 1.035440 -4.1504e-06
4:170625819 T A 0.023113 5.6548e-05
4:170627045 A G 0.043685 1.9983e-05
4:170648732 A G 0.089813 -2.0536e-05
4:170651174 T C 1.190464 1.9529e-05
4:170662275 T C 0.316156 -8.3650e-05
4:170662627 C T 1.947873 -4.3626e-05
4:170668418 T A 0.028540 -1.5063e-06
4:170678993 C T 1.584816 2.5325e-04
4:170679611 T C 0.051332 3.7851e-05
4:170680720 A C 0.066775 1.3124e-05
4:170681015 C A 0.856187 3.1126e-06
4:170685867 C T 0.140707 -2.4699e-05
4:170687057 T G 1.217930 6.4568e-05
4:170687949 C A 0.058352 -2.8866e-05
4:170694017 G A 0.059177 -2.7253e-05
4:170698024 T C 1.566955 3.5991e-05
4:170712012 T C 0.085156 -2.0063e-05
4:170713532 T G 0.244188 -5.4099e-05
4:170719215 T C 0.803645 -1.0624e-04
4:170721853 T C 0.073967 -2.2335e-05
4:170739694 T C 0.080047 1.3438e-05
4:170743258 A G 0.087940 -7.5226e-06
4:170744772 C T 0.249222 1.0537e-05
4:170745616 C T 0.265217 1.1779e-05
4:170753739 T C 1.103160 4.2094e-05
4:170769477 A G 0.034437 6.3220e-05
4:170770963 C T 0.211896 -1.9309e-05
4:170773712 G A 0.391279 8.7696e-05
4:170774448 C T 0.046995 1.1003e-05
4:170777554 A G 0.256044 -1.5882e-04
4:170781385 T C 0.836365 -4.2764e-05
4:170786834 G A 0.565241 -4.3482e-05
4:170788280 A G 0.041234 -1.0578e-04
4:170788949 T C 0.031143 3.2220e-05
4:170789897 A G 0.051056 -2.7534e-05
4:170793724 G T 0.917211 1.2395e-05
4:170804310 C A 0.047823 -2.1611e-04
4:170809568 T G 0.915698 -1.9706e-06
4:170810895 T G 0.033152 3.0967e-05
4:170818443 T C 1.553800 -4.7793e-05
4:170818509 A C 0.109716 -2.4009e-04
4:170819405 G T 0.053123 3.1611e-05
4:170831630 C T 0.039988 8.5902e-05
4:170835054 A G 0.083650 9.1042e-06
4:170837329 G A 0.701011 6.8891e-05
4:170838145 T C 0.098713 -2.5393e-05
4:170840593 C T 0.223756 -9.0686e-05
4:170850283 C G 0.238621 2.8079e-04
4:170857478 G T 0.993100 -2.4584e-05
4:170859164 G A 0.107795 -1.0243e-05
4:170864673 C T 0.236044 -4.7362e-05
4:170870305 C T 1.100615 -6.8226e-05
4:170877882 A G 0.094166 -7.6181e-05
4:170885428 A G 1.135072 -4.1303e-05
4:170887367 C T 0.223412 -6.9643e-05
4:170890276 T C 0.985878 -2.5060e-05
4:170890726 A C 0.147578 8.0571e-06
4:170893105 A G 0.068962 1.0572e-04
4:170902274 T C 0.217560 -1.3233e-05
4:170906519 C T 0.483383 -1.2820e-04
4:170906940 C A 0.160438 2.4333e-06
4:170909739 T C 0.031250 4.4566e-05
4:170910850 G A 0.042078 2.4054e-05
4:170912049 C T 0.163265 -1.4953e-05
4:170933203 T C 0.859482 2.1986e-05
4:170933517 G T 0.200490 -1.0550e-04
4:170939595 T C 0.059800 1.6484e-05
4:170946654 C T 0.051108 -3.8959e-05
4:170955013 G C 0.120719 7.5483e-05
4:170959515 G A 0.222973 6.2999e-05
4:170965709 T C 0.523874 3.0754e-05
4:170970843 A C 0.036164 -3.3494e-05
4:170975963 C A 0.857193 2.9171e-05
4:170978003 T C 0.135225 -5.2609e-05
4:170984749 C T 0.030017 -1.2439e-04
4:170990645 G A 0.197335 -1.0729e-04
4:170992725 A G 0.035161 -3.8255e-05
4:170995313 T C 0.195187 -6.4045e-05
4:170995777 T C 0.031094 6.4182e-05
4:171008696 A G 1.933060 -5.3156e-05
4:171011932 C T 0.176624 8.1566e-05
4:171027909 C T 0.084023 3.4572e-05
4:171030695 T G 0.108798 -3.5504e-05
4:171030807 C T 0.216242 -6.7669e-05
4:171046119 G A 0.574037 -9.3308e-06
4:171057113 C T 1.038157 1.5053e-05
4:171059900 G A 0.028339 -1.8362e-04
4:171061632 A G 0.191529 5.3666e-05
4:171062443 C T 0.062695 -5.4470e-05
4:171067299 G A 0.137854 1.6027e-04
4:171073969 G C 0.071020 4.0891e-05
4:171089927 T C 0.065937 1.9188e-04
4:171093905 A G 1.004700 -5.4799e-05
4:171100339 C T 0.081796 4.6204e-05
4:171150092 G A 0.031046 1.1642e-04
4:171163418 G A 0.095071 -4.7029e-05
4:171180171 T C 1.166981 3.7436e-05
4:171180198 A G 0.029335 -1.4057e-04
4:171180685 G A 0.025564 8.3721e-05
4:171181046 G A 0.230147 -5.2385e-05
4:171190901 A C 0.136153 7.3899e-05
4:171192391 A G 0.062046 -1.6125e-05
4:171203364 G T 0.046862 -6.1368e-05
4:171203926 T G 0.690375 7.2827e-05
4:171204291 T C 0.105519 -2.0997e-05
4:171210763 C T 0.224843 -9.9012e-06
4:171214432 G C 0.046353 -5.6104e-05
4:171215453 A G 0.109460 3.3506e-05
4:171215671 A C 0.846106 -3.9857e-05
4:171216548 A G 0.134942 -5.5203e-05
4:171226332 T C 0.108119 -7.4421e-05
4:171229083 G A 0.112030 1.5003e-05
4:171229497 G A 0.024294 7.1725e-05
4:171234177 C T 1.072033 -4.9241e-05
4:171252603 G T 0.351164 2.7020e-06
4:171266307 T C 0.060027 3.5888e-05
4:171267339 C G 0.036362 -1.8026e-05
4:171284966 A C 0.037703 4.0249e-05
4:171288473 G A 1.417959 1.8487e-06
4:171292925 G A 1.912202 -7.4575e-05
4:171311973 A G 0.072663 9.6163e-05
4:171315011 G A 0.302735 -1.0625e-06
4:171321801 G A 0.113634 1.6402e-05
4:171334911 G A 1.059433 -8.2889e-06
4:171341655 A G 0.064711 -1.9258e-05
4:171346234 A G 0.037196 6.1992e-06
4:171348754 A C 0.238657 5.7105e-06
4:171351306 C T 1.832425 -1.0519e-04
4:171370014 T C 0.073899 5.8282e-05
4:171387355 A G 0.038151 -1.2099e-05
4:171398224 C T 0.077924 2.2279e-05
4:171411222 T C 1.275029 2.1267e-05
4:171423121 T C 1.951642 -4.4367e-05
4:171426165 A G 0.543573 -1.0648e-04
4:171433978 C G 0.102040 -2.9677e-05
4:171442665 T C 1.379779 4.0472e-05
4:171447647 A G 0.034249 -1.2506e-04
4:171452618 T G 0.067710 6.8999e-05
4:171461190 A G 0.023025 -4.3452e-05
4:171471949 G T 0.029458 -7.6523e-05
4:171481928 A G 1.325698 1.9699e-05
4:171510180 A G 0.091533 5.4664e-05
4:171521999 T C 0.476337 -5.8095e-05
4:171523453 T C 0.052227 5.1800e-06
4:171536492 G A 0.084643 1.1094e-04
4:171536995 C A 0.066989 -9.0567e-07
4:171552262 G A 0.196254 -1.1912e-05
4:171552439 C T 0.067450 1.0310e-04
4:171557388 T C 0.069563 2.5529e-05
4:171567726 G T 0.073195 -2.4262e-05
4:171576648 C T 0.083867 7.0778e-05
4:171577495 T C 0.023165 -9.2914e-05
4:171581210 T C 0.091430 5.4044e-05
4:171586926 G A 0.032980 2.8360e-05
4:171587613 T G 0.056265 -2.8387e-05
4:171592467 A G 0.175637 -6.2016e-06
4:171595443 G T 0.587413 -4.9188e-05
4:171612524 C T 0.151706 4.7821e-05
4:171613916 A G 0.360882 -6.4876e-06
4:171617001 A G 0.093627 -1.3937e-05
4:171627133 G A 1.120635 -8.5881e-05
4:171631092 T C 0.067424 3.1686e-05
4:171637350 C T 0.040744 -1.3899e-05
4:171642070 A G 0.484779 -6.8399e-06
4:171649768 T C 0.062520 6.6626e-05
4:171650081 A G 0.137282 -6.9365e-05
4:171654183 A G 1.679638 -1.0643e-05
4:171657400 C T 0.094558 -1.5080e-05
4:171659358 T C 0.058514 -9.3509e-05
4:171668919 A G 0.153092 3.5092e-05
4:171672038 A G 1.035655 3.2962e-06
4:171678312 C T 0.037894 3.5830e-05
4:171682791 C T 0.108434 -7.8430e-05
4:171683345 G A 0.033230 -6.1329e-05
4:171685476 A G 0.024207 -2.2595e-05
4:171692211 C G 0.227826 -7.9478e-05
4:171701110 C A 0.114481 -1.9623e-05
4:171702467 A G 0.068359 -7.9562e-05
4:171703399 A G 0.113734 -1.7880e-05
4:171714742 G T 0.103501 -5.9551e-05
4:171717933 C A 0.114384 -2.5088e-05
4:171748874 A C 0.044814 8.2050e-05
4:171752248 T C 0.050588 -2.5279e-05
4:171764738 A G 0.079979 3.8884e-06
4:171766823 C A 0.238138 -7.7409e-05
4:171786339 T C 0.374498 -3.2936e-06
4:171787558 C T 0.048212 5.5844e-05
4:171790114 C T 0.031373 2.8887e-05
4:171797326 T C 0.106087 5.6650e-06
4:171807374 A G 0.038598 -2.4321e-05
4:171812512 A G 0.022360 -3.2982e-05
4:171828638 A G 0.194505 -2.0825e-04
4:171830503 A G 0.047450 4.4603e-05
4:171839609 T C 0.573687 2.7492e-05
4:171840021 G A 0.100167 -2.9978e-05
4:171853545 C T 0.845830 -2.1560e-05
4:171857637 G T 0.156887 -1.0930e-04
4:171864506 C T 0.049381 -2.3076e-05
4:171866958 G C 0.131758 6.3278e-05
4:171869645 T C 0.770266 -1.6215e-05
4:171872559 A G 0.066613 -9.5274e-05
4:171878690 C T 0.074892 3.1402e-06
4:171885533 C T 1.430276 -2.0415e-05
4:171888656 G A 0.194677 -1.2360e-04
4:171926575 C T 0.047901 1.3392e-05
4:171935262 G A 0.035943 3.9033e-05
4:171936205 G A 1.420451 -1.6797e-05
4:171941635 G T 0.022379 -1.0402e-04
4:171960641 G A 0.056414 4.0121e-05
4:171982488 T C 0.105302 2.0242e-05
4:171982931 A G 0.097288 4.0937e-04
4:171983285 T C 0.036911 -1.1988e-05
4:171996239 A C 0.064837 -1.0967e-04
4:172006998 T C 0.154465 -9.1878e-05
4:172024553 T C 0.662822 -2.4266e-06
4:172033806 T C 0.054253 -4.8035e-05
4:172035317 C A 0.797621 -6.6430e-05
4:172035905 C T 0.037066 -3.5849e-05
4:172038373 G A 0.055188 -8.3381e-05
4:172041735 A G 0.192110 -3.0454e-05
4:172051284 A G 0.340314 3.7790e-05
4:172055817 T C 0.024200 -3.9915e-05
4:172061293 A G 0.536708 -8.2407e-05
4:172074358 A G 0.126704 9.5450e-06
4:172075442 C T 0.051754 -1.0417e-04
4:172075871 G A 0.022282 3.6120e-05
4:172089444 A G 0.040867 -8.6845e-06
4:172089574 C T 0.360441 1.8844e-05
4:172096157 A G 0.050650 1.2869e-04
4:172102301 T G 0.094507 5.4899e-05
4:172124189 C T 1.022766 2.7113e-05
4:172125931 A G 0.110070 3.0639e-05
4:172144156 C T 1.709323 6.3173e-05
4:172149145 T C 0.505808 -1.2713e-05
4:172155486 G A 1.754462 4.6073e-05
4:172163285 T C 0.040507 -4.7560e-06
4:172164085 C G 0.048485 2.1780e-04
4:172167245 C T 0.058807 2.0819e-04
4:172185238 T C 0.027271 -8.8337e-05
4:172190987 C T 0.053006 -1.0496e-05
4:172193847 T C 0.076772 2.5446e-05
4:172204294 C T 0.222902 -5.1018e-05
4:172204876 G A 0.496301 -8.0316e-05
4:172205108 C T 0.205667 -3.3910e-05
4:172218151 A G 0.053113 -6.6980e-05
4:172228557 C A 0.497853 -1.9430e-06
4:172240614 G A 0.032756 -2.8104e-05
4:172251883 T G 0.053948 3.8968e-06
4:172261915 T C 0.088947 -4.7869e-06
4:172264451 C T 0.290355 2.0642e-05
4:172269952 T G 0.332634 6.4580e-06
4:172272602 G A 0.085743 2.1050e-05
4:172280072 T C 0.444081 -3.0346e-07
4:172284925 T C 0.109197 2.9546e-06
4:172285287 G A 0.167614 6.0517e-05
4:172288473 A G 0.030711 -1.8486e-05
4:172288684 A G 1.899937 -3.1049e-05
4:172288919 T C 0.038907 -1.5274e-05
4:172297225 T G 0.061825 3.0143e-05
4:172299376 C A 0.026544 -5.3017e-05
4:172324803 G A 0.127084 -8.7142e-05
4:172329011 A G 0.042497 -3.5733e-05
4:172333909 T C 0.074016 -1.1515e-05
4:172347176 G A 1.405800 -2.3175e-06
4:172349371 T C 0.062766 -3.6455e-05
4:172353495 A C 0.044515 -9.0716e-05
4:172370491 G A 0.029004 -8.2244e-05
4:172371466 T C 0.099768 1.0471e-05
4:172381170 C T 1.489609 -3.0023e-05
4:172388728 G A 0.369584 -4.2584e-05
4:172394198 T C 0.241948 -2.7901e-05
4:172403576 C T 0.290475 -3.9141e-05
4:172405998 A G 0.179321 4.6782e-06
4:172407225 G A 0.094867 7.0855e-05
4:172412481 A G 0.040322 3.5766e-05
4:172414015 A C 0.027018 -8.0968e-06
4:172420898 C T 0.269628 -4.1773e-05
4:172440004 C T 0.036982 1.0483e-04
4:172443696 G A 1.669044 2.2382e-05
4:172449881 A C 0.111722 -1.2157e-05
4:172450702 G A 0.040030 -8.8666e-06
4:172457654 C T 0.044042 -2.0765e-05
4:172457705 C G 0.078125 -1.5230e-05
4:172465032 G A 0.175569 -2.6380e-05
4:172470359 T C 1.685169 5.7023e-05
4:172475333 G T 0.110677 2.4092e-05
4:172494530 G A 0.029919 -3.7390e-06
4:172496419 T C 0.066859 2.3729e-05
4:172507993 A C 0.098152 -1.9933e-05
4:172509052 C T 0.038920 -2.5251e-05
4:172510452 A C 0.044772 -4.8246e-05
4:172523188 A G 0.023957 2.6957e-06
4:172524382 G A 0.057284 1.4624e-04
4:172525210 C T 0.295782 -1.6520e-05
4:172529653 C G 0.034794 7.1226e-05
4:172537391 T C 0.402655 -2.9030e-06
4:172541799 C T 1.167958 1.5884e-05
4:172548492 T C 0.107337 5.1742e-05
4:172550204 C G 0.073731 1.0134e-04
4:172552376 A G 1.325426 3.2373e-05
4:172555114 A G 0.102459 2.4219e-05
4:172555644 T C 0.074409 -2.4526e-05
4:172555741 C T 1.727889 7.2534e-05
4:172556697 G A 0.103682 -1.6062e-05
4:172558297 G A 0.361333 -2.2124e-05
4:172561713 T C 0.335017 1.8265e-05
4:172563035 G A 1.125387 -4.2061e-05
4:172563143 T C 0.222931 6.1037e-05
4:172566181 A G 0.084571 3.7428e-05
4:172568425 A G 0.863140 -9.8261e-05
4:172572666 C G 0.103786 -1.2656e-05
4:172584034 G A 0.316010 9.7735e-05
4:172586541 T C 0.022954 -5.2201e-05
4:172586799 G A 1.860660 -2.0512e-05
4:172588452 A G 0.054399 -3.6119e-05
4:172591466 A G 0.102335 6.2573e-06
4:172609720 G A 0.244220 1.4661e-04
4:172613121 G C 0.071085 5.2629e-05
4:172616495 A C 0.038047 4.2544e-05
4:172618025 T C 0.547279 -2.1712e-04
4:172626653 T A 0.062312 8.9805e-05
4:172629580 C A 0.020984 5.7450e-05
4:172637806 T C 0.020348 3.9337e-05
4:172638385 T C 0.026979 -4.2292e-05
4:172642077 G A 0.262013 7.2277e-05
4:172659646 A G 0.061082 2.5835e-05
4:172660813 G T 0.028774 -1.3573e-04
4:172668577 G A 0.105503 5.3386e-05
4:172671296 G T 0.200724 -8.7771e-05
4:172675143 T C 1.900365 -7.5367e-05
4:172675346 T C 0.026385 1.2045e-05
4:172686095 T G 0.126812 1.3394e-04
4:172694273 G A 1.817787 -2.1097e-05
4:172701103 T G 1.020536 1.1912e-05
4:172715580 C T 0.028839 -6.0231e-05
4:172718440 G A 0.077973 -3.8889e-05
4:172727523 C T 0.118230 4.1685e-05
4:172734380 G T 1.903429 -1.0497e-04
4:172735897 G C 1.892069 1.1876e-04
4:172740734 G T 1.216933 3.9470e-05
4:172742577 C T 1.584128 7.4293e-06
4:172747022 T C 0.027673 3.6614e-05
4:172748095 C T 0.068505 -2.4723e-05
4:172749386 A G 0.023879 3.2173e-05
4:172752078 T C 0.033571 -3.5651e-05
4:172755813 A G 0.031812 -7.2643e-06
4:172759036 G C 0.325318 -2.4323e-05
4:172761218 G A 1.320437 2.6759e-06
4:172761597 A G 0.466814 -7.3724e-05
4:172781517 A C 1.405975 1.5245e-05
4:172791492 T C 0.267223 -3.7644e-05
4:172800101 C T 1.875671 -3.8446e-05
4:172808543 G A 0.548792 4.4431e-05
4:172812489 G T 0.878180 1.2859e-05
4:172815596 T C 0.079180 -4.2785e-05
4:172831886 A T 0.045499 1.5233e-05
4:172837757 T C 0.063523 -3.4926e-05
4:172845270 A C 0.085532 -4.4148e-05
4:172849152 C T 0.875973 1.5913e-04
4:172864905 A C 0.091718 5.8967e-05
4:172868945 A G 0.395115 2.3534e-05
4:172872920 A G 0.862747 8.6300e-05
4:172874221 A G 0.119713 3.2225e-05
4:172884795 G A 1.168098 -4.6537e-05
4:172887621 A G 0.037294 -9.6792e-05
4:172889838 C G 0.097934 -6.1543e-05
4:172893225 A G 0.067388 -4.4912e-05
4:172896136 C T 0.826566 4.2560e-05
4:172904279 G T 1.705662 7.7385e-06
4:172904310 T C 0.106373 1.0216e-04
4:172906241 G A 0.067823 -2.4530e-05
4:172912551 C T 0.037268 -5.1634e-05
4:172927251 G A 0.022574 -3.4191e-05
4:172928922 T C 1.935413 -2.3479e-05
4:172929844 G A 1.611837 2.7629e-05
4:172930435 T C 0.065305 5.3957e-05
4:172933271 A G 1.934358 -2.2482e-05
4:172938619 A G 0.133212 8.5589e-05
4:172938730 T C 0.782574 -6.5131e-06
4:172948747 A C 0.027690 -4.0749e-05
4:172953080 C T 0.920271 2.5552e-06
4:172954197 A G 0.057453 -2.4021e-05
4:172955918 G A 0.760538 4.2111e-05
4:172958607 T C 0.025447 -5.0999e-05
4:172963724 T C 0.081498 7.0096e-05
4:172966786 C T 1.580571 4.6829e-05
4:172969680 G A 0.837174 3.6328e-05
4:172976880 C A 1.725611 2.0641e-05
4:172981209 G T 0.130061 1.8473e-06
4:172985654 A G 0.062312 2.4322e-05
4:172993734 T C 0.996371 -7.9238e-06
4:172995928 C T 0.057622 3.2981e-06
4:173002325 T C 0.083448 -1.7987e-05
4:173004927 G C 1.871816 -5.5093e-05
4:173007448 C G 0.039696 2.3094e-05
4:173015965 A C 0.756773 -3.1071e-05
4:173023966 G A 0.804385 -7.9212e-06
4:173035782 T C 0.118460 4.9977e-05
4:173038958 A G 0.086201 4.9818e-05
4:173040504 G A 0.141570 2.2159e-05
4:173040672 T G 0.154176 4.0627e-06
4:173048462 G A 0.089852 6.4745e-05
4:173052054 A G 0.026524 -3.7644e-05
4:173059177 T C 0.056194 3.4727e-06
4:173059279 G A 0.837167 -1.6143e-05
4:173086700 G A 0.120976 -1.1713e-04
4:173088087 T G 0.770808 -2.0974e-05
4:173093199 G A 0.739220 -2.2697e-05
4:173105236 T C 0.116918 3.3090e-05
4:173109879 T C 0.290884 -6.6188e-05
4:173112193 C T 0.797566 -2.4483e-05
4:173113792 G A 0.070037 9.2872e-05
4:173126351 G A 0.089197 -1.9917e-04
4:173127787 A G 0.134686 5.5690e-05
4:173132352 G A 0.098648 -2.4696e-05
4:173148179 G A 0.032928 5.0734e-05
4:173148462 G A 0.113092 -2.3924e-05
4:173156114 T C 0.041364 -5.3809e-05
4:173179180 A G 0.937753 -5.0020e-05
4:173185275 G A 0.097379 1.4963e-05
4:173189057 G A 0.191623 -1.5053e-05
4:173190605 C T 0.124802 1.8104e-05
4:173208200 G A 0.938509 -1.8806e-05
4:173208420 G C 0.897622 -4.5306e-06
4:173235296 T G 0.384404 -1.4215e-05
4:173238445 A G 0.184933 2.4158e-05
4:173242507 C T 0.068154 1.7284e-05
4:173254823 G A 0.323777 -6.8138e-06
4:173258950 T C 0.124092 -6.0261e-05
4:173263850 A C 0.081829 6.8686e-05
4:173271546 C T 0.557302 -2.0193e-05
4:173278413 A G 0.317769 -8.7360e-06
4:173281021 A C 1.757088 4.4854e-05
4:173295803 T C 0.071575 4.1974e-05
4:173319741 C G 0.206423 8.5182e-06
4:173321647 T C 0.038011 5.6822e-06
4:173324810 G A 0.075486 -2.4985e-05
4:173329875 G T 0.038598 -3.9336e-06
4:173335702 C T 0.021042 2.3914e-05
4:173355047 C G 0.030396 -3.0879e-05
4:173360953 G A 0.099641 -2.6748e-05
4:173370175 G A 0.078200 -1.9609e-05
4:173375808 T C 1.747110 4.1643e-05
4:173383735 G A 0.091491 -1.1894e-04
4:173404447 A G 0.134381 -1.5101e-05
4:173415216 A G 0.187832 1.9361e-06
4:173418304 G A 0.226456 -2.8360e-05
4:173437785 G A 0.091374 -9.9267e-05
4:173456630 T C 0.103329 -1.8655e-04
4:173465967 C A 0.610224 -6.0119e-05
4:173466507 A G 0.092069 9.7805e-05
4:173473492 A G 0.075295 4.1734e-05
4:173481714 A G 1.735312 4.6243e-05
4:173483801 A G 0.342687 -6.4873e-05
4:173486993 A G 1.085730 9.6132e-05
4:173489964 T C 0.028822 9.1386e-06
4:173497280 T G 0.152398 -1.8476e-05
4:173499989 T A 0.022574 5.7196e-05
4:173507952 T C 0.089310 4.0453e-05
4:173512493 T C 0.069709 -7.9815e-05
4:173518292 C T 1.090959 1.2711e-04
4:173520376 G A 1.070998 2.1357e-04
4:173520793 T C 0.117006 -1.7942e-05
4:173528070 G A 0.056041 2.1689e-05
4:173534579 G A 1.254353 5.4605e-04
4:173550109 T C 0.719677 -3.7244e-05
4:173552715 A G 0.022207 -5.8034e-05
4:173566685 T C 0.067106 -1.4642e-04
4:173567222 G A 0.023928 -6.4497e-05
4:173568701 A G 0.529041 -2.2254e-05
4:173576803 G A 0.050566 1.4809e-05
4:173584239 G T 0.029390 2.1636e-05
4:173602086 G C 0.033396 -2.8631e-05
4:173606093 T G 0.163638 -1.0003e-05
4:173629857 C T 0.035119 5.4872e-05
4:173632325 T C 1.783129 1.0360e-04
4:173634320 A G 0.049985 5.3497e-05
4:173637279 A G 0.082095 2.4984e-06
4:173638054 C A 0.022052 4.5766e-05
4:173640028 C A 0.109074 -9.6276e-05
4:173643131 A G 0.033327 4.2122e-05
4:173659049 G A 0.659128 -3.8076e-05
4:173673089 C T 0.053441 -5.1021e-05
4:173678177 T C 0.122501 -1.4031e-05
4:173682572 A G 0.037378 7.5118e-05
4:173689506 G A 0.080923 -6.2009e-05
4:173692776 G A 0.869449 -7.0765e-05
4:173708489 A G 0.032010 -4.6972e-05
4:173713780 T G 0.043165 1.1165e-05
4:173730448 A G 0.055191 5.1972e-05
4:173732041 A G 0.338360 1.3716e-04
4:173736503 C A 0.034178 5.5081e-06
4:173738974 G A 0.052520 -3.2744e-05
4:173742740 A G 0.031773 1.0018e-05
4:173744146 C T 0.032990 -2.0334e-05
4:173747414 T C 1.752644 2.1537e-05
4:173750542 T C 0.036060 -6.7000e-06
4:173750788 T G 0.181898 3.1455e-06
4:173753552 T C 0.352307 1.2204e-04
4:173756213 A G 0.044233 -7.0919e-06
4:173775040 C A 0.046716 6.4575e-06
4:173778961 C T 1.475889 1.5192e-05
4:173780258 G A 1.159973 -1.0681e-05
4:173780748 G A 0.089816 -4.4695e-05
4:173788852 T C 0.039741 2.3306e-05
4:173797126 G A 1.183499 -1.0396e-05
4:173797505 T C 0.025476 -7.6432e-05
4:173803914 C T 0.870507 -1.9209e-07
4:173805258 A C 0.468748 -2.9901e-05
4:173806329 T C 0.042834 3.2923e-05
4:173820822 A G 0.087295 -3.7206e-05
4:173822456 C A 0.129551 3.7454e-05
4:173823783 C G 0.365387 -1.4135e-05
4:173827147 A G 0.038930 -3.6151e-05
4:173843674 C A 0.161268 6.6164e-06
4:173854058 C T 0.036774 1.2722e-05
4:173854452 A G 0.077840 3.1364e-05
4:173855112 A G 0.049670 1.6779e-05
4:173868291 T C 0.265834 -1.3459e-05
4:173868966 T C 0.135919 -3.1041e-05
4:173869048 A G 0.068528 -2.0149e-05
4:173874976 G T 0.483867 1.4753e-05
4:173884101 C A 0.907574 -2.9538e-05
4:173884549 G A 0.098788 6.9052e-06
4:173886129 T C 0.025236 6.3796e-05
4:173888324 A G 0.348915 -6.4107e-05
4:173900425 C T 0.271507 -4.9402e-05
4:173903387 A G 0.047102 1.9661e-05
4:173913354 T C 0.054843 2.3416e-05
4:173917844 C T 0.021721 3.9585e-05
4:173928024 A T 0.027771 5.2137e-05
4:173929409 A G 1.244746 1.7378e-04
4:173930848 C A 0.260053 -4.4317e-05
4:173932247 T C 0.042448 1.0387e-04
4:173945561 T G 0.128587 9.2921e-05
4:173951613 G A 0.708288 -9.4345e-05
4:173952636 A C 0.035236 1.1957e-04
4:173955076 G A 0.072552 1.0126e-05
4:173957958 G A 0.116623 -9.5870e-05
4:173992608 T C 0.121411 -4.7997e-05
4:173994040 A G 0.055941 6.6828e-06
4:173995383 G A 1.531911 -3.0899e-05
4:174006454 G C 0.041172 6.6718e-06
4:174012452 A G 0.028079 3.7678e-05
4:174018000 T G 0.032409 1.7400e-04
4:174028681 A G 0.063140 4.6601e-06
4:174029800 C T 0.286675 8.7735e-05
4:174043895 G A 0.042266 8.7538e-06
4:174049265 C T 0.039952 2.4711e-05
4:174050068 C T 0.028047 2.5803e-05
4:174050460 C T 0.419565 2.6075e-06
4:174051024 C T 0.036696 4.8151e-05
4:174055471 G C 0.409276 4.3330e-05
4:174058263 A G 0.038024 -4.3945e-04
4:174060895 C A 1.936731 -2.6012e-05
4:174062281 A C 1.577007 7.5736e-06
4:174070242 T G 0.404667 1.6144e-04
4:174072292 T C 1.238621 9.3175e-05
4:174081080 C T 0.834775 -5.2437e-06
4:174085450 T C 0.026089 -5.6020e-05
4:174090004 A G 1.368276 2.8124e-05
4:174094940 A G 0.103598 -1.9673e-05
4:174094942 C T 0.060001 -3.5808e-05
4:174095912 T C 0.355880 -8.0377e-07
4:174106215 G A 0.079966 -1.6220e-06
4:174113363 G A 0.073033 -2.7688e-05
4:174113459 A C 0.027410 -4.9356e-05
4:174113814 T C 0.037498 3.4048e-04
4:174116455 C A 0.291705 -5.3084e-06
4:174126964 T C 1.633951 -8.6306e-06
4:174164029 A C 0.031033 -3.0793e-05
4:174171382 A G 0.112511 6.4537e-05
4:174174717 C A 0.045593 -3.6778e-05
4:174178928 T C 0.030968 -5.1793e-04
4:174179501 T C 0.028809 5.1661e-05
4:174184264 T C 0.060666 6.9308e-05
4:174184703 T A 0.104302 5.1113e-06
4:174186044 T C 0.040932 1.7531e-04
4:174186108 G A 0.029530 8.3558e-05
4:174190633 T G 0.031627 -3.8025e-06
4:174203759 A G 0.052185 -3.8680e-04
4:174206483 G A 0.046758 -4.8828e-05
4:174226135 T G 0.037566 1.9297e-05
4:174235624 C T 1.144829 6.3927e-05
4:174242277 C T 0.077077 6.1293e-05
4:174245536 G A 0.045619 6.1937e-06
4:174253938 T C 0.036885 1.2139e-05
4:174256580 T C 0.057570 6.1316e-05
4:174257693 C T 0.105172 1.3892e-05
4:174265097 G A 0.034028 5.4195e-05
4:174266428 G C 0.098161 -5.5607e-05
4:174271800 C T 1.897301 7.7832e-06
4:174274045 G A 0.887837 -2.4480e-06
4:174279259 G A 0.058122 5.4677e-05
4:174286090 A C 0.137458 4.2516e-05
4:174309136 C T 1.975339 -7.3465e-05
4:174312749 A G 0.024908 -9.5716e-05
4:174325726 A G 0.952388 3.6593e-06
4:174330720 T G 0.069151 -6.2834e-07
4:174347430 T C 0.068469 3.5755e-05
4:174348397 C T 0.843386 1.3162e-05
4:174352369 A G 1.094130 -2.2388e-05
4:174356463 C T 0.644769 7.4688e-05
4:174362856 C G 0.104270 6.4892e-05
4:174364252 T G 0.022633 1.0738e-04
4:174366088 C T 0.063273 -3.0783e-06
4:174369710 T C 0.074578 2.3352e-05
4:174369711 A G 0.110953 -3.8096e-05
4:174370311 A C 0.045437 -5.6809e-05
4:174370499 T C 0.192200 7.1497e-05
4:174374287 T C 0.032159 -4.6196e-06
4:174398324 C T 1.475366 -2.4923e-05
4:174403211 T C 0.228689 2.5622e-05
4:174407185 A G 0.226187 1.3635e-05
4:174416719 C T 0.192467 5.1572e-05
4:174427221 G A 0.191581 2.6813e-05
4:174433108 A G 1.466327 -1.3325e-05
4:174435284 C T 1.568815 2.8595e-06
4:174438897 A G 0.101689 -1.4025e-05
4:174442919 G T 0.386300 1.8942e-04
4:174453389 A C 1.585511 -3.6770e-05
4:174455297 T C 1.656080 1.3938e-05
4:174455395 T C 0.309187 -2.0019e-04
4:174455595 A G 0.080865 -1.5320e-04
4:174457800 G A 0.770785 -5.9005e-05
4:174457967 C G 0.185764 -6.6640e-05
4:174461309 C T 0.389299 1.9605e-05
4:174462093 G A 0.242786 -1.1185e-05
4:174465976 T C 0.162966 1.3308e-04
4:174468015 T C 0.916019 1.0160e-04
4:174473546 A G 1.836774 9.5383e-05
4:174475174 T C 0.060991 5.3261e-05
4:174475986 T C 0.240498 -9.9978e-05
4:174479524 T G 0.080177 -6.6678e-05
4:174480376 C G 0.138704 4.9006e-06
4:174485265 T C 1.335906 -2.5256e-05
4:174487601 G A 0.150359 -3.3620e-06
4:174487824 C G 0.407855 -5.7266e-05
4:174494109 G T 0.489498 3.9891e-05
4:174495424 T C 0.067184 -9.7876e-05
4:174497427 A G 0.117061 -1.0371e-04
4:174497836 A G 1.289852 -4.2108e-05
4:174498760 T C 0.050728 -7.2937e-05
4:174500503 A C 0.044447 -2.4849e-05
4:174502457 C A 1.494412 1.8640e-05
4:174502917 A G 0.369639 -1.2073e-05
4:174505490 G A 0.068560 7.9395e-06
4:174510876 C T 1.078388 1.6635e-04
4:174512329 G A 0.158750 -2.0912e-05
4:174515682 C A 0.282789 -5.7057e-05
4:174515831 C T 0.287100 -4.4245e-05
4:174515905 T G 1.712709 7.6192e-05
4:174522819 A G 0.566036 -1.2717e-04
4:174530736 G A 1.106532 1.3840e-04
4:174537356 A T 0.569681 -1.7144e-04
4:174537658 T C 0.151246 -5.5338e-05
4:174537977 G A 0.366251 2.4247e-05
4:174555167 A G 0.023787 -3.2068e-05
4:174555529 A G 0.277414 -2.8717e-05
4:174560018 A G 0.051250 -1.4432e-05
4:174562929 T C 0.051435 2.7713e-05
4:174563164 G A 0.854360 1.9833e-05
4:174565021 G T 1.322115 2.7299e-05
4:174573033 A G 0.249615 2.4295e-04
4:174573731 A C 0.065976 5.3640e-05
4:174574406 G C 0.161622 -8.9360e-06
4:174576355 T C 0.026589 4.4822e-05
4:174578566 A C 0.258187 -9.0929e-06
4:174579232 G A 0.097639 -2.7977e-05
4:174580215 C T 0.610896 -9.7493e-05
4:174590991 C A 0.050455 -8.4416e-06
4:174591579 C T 0.768857 1.5193e-04
4:174601218 T C 0.026680 -6.9006e-05
4:174602478 C A 0.177302 -2.3827e-05
4:174606810 A C 0.381749 -1.7083e-05
4:174609693 T G 1.925607 1.0129e-05
4:174612666 G A 0.020490 -5.8258e-05
4:174612992 A G 0.112644 1.3369e-04
4:174620223 A C 1.773950 -1.8637e-05
4:174633935 G T 0.186352 -3.2923e-05
4:174635715 C T 1.607744 -2.1180e-06
4:174636915 C T 0.158617 5.5698e-06
4:174650592 A G 0.081640 -1.2526e-04
4:174652452 G A 0.079586 7.5204e-05
4:174654127 T C 1.298755 -3.6337e-05
4:174656652 G A 0.175907 3.0699e-05
4:174659094 A G 0.194362 -2.2684e-05
4:174664194 G A 0.169052 2.0426e-05
4:174666639 C T 0.021906 2.1066e-05
4:174667332 T C 1.309891 -1.1097e-04
4:174679531 C T 0.067667 -2.4129e-06
4:174682944 T C 0.110979 -1.5508e-05
4:174683271 C T 0.313799 -4.8758e-05
4:174693004 T G 0.525455 -1.0580e-04
4:174698736 A G 0.358964 2.8978e-05
4:174702443 A G 0.047060 -3.1589e-05
4:174713754 A G 0.613249 1.2730e-05
4:174719726 T C 0.173989 1.3880e-05
4:174728566 G T 0.652692 -7.5358e-07
4:174729999 T C 0.025862 4.8154e-05
4:174750895 G C 0.535922 4.3583e-05
4:174760439 T C 0.122553 -5.6549e-05
4:174763078 A G 0.265366 -1.5083e-04
4:174771870 T C 0.091228 1.3795e-04
4:174776461 C T 0.975202 5.4852e-06
4:174784668 C A 0.463805 -3.1577e-05
4:174790137 T C 0.078070 6.4557e-05
4:174800001 A G 0.536698 4.5391e-05
4:174801133 A G 0.119483 1.6920e-05
4:174802918 G A 0.523566 9.1545e-06
4:174812906 C T 0.022003 -4.0872e-05
4:174815265 C T 1.723942 -3.1839e-05
4:174817710 A G 0.995440 -5.1751e-05
4:174820018 C T 1.165189 8.6935e-06
4:174821512 C T 0.050273 1.9139e-05
4:174822595 A C 0.192973 4.8407e-06
4:174822636 A C 0.038193 3.1035e-05
4:174822905 A C 0.309797 2.0043e-04
4:174824266 G A 0.267947 7.1514e-05
4:174830210 G A 0.954654 1.1599e-04
4:174830214 A G 0.322024 -2.8649e-05
4:174830726 C T 1.423639 1.6993e-04
4:174836213 C G 0.325130 2.4019e-05
4:174836341 A G 0.069014 -1.8728e-05
4:174837887 T C 1.028511 -5.5311e-05
4:174838282 A C 0.043724 -2.2054e-05
4:174842390 A G 0.058511 -2.0769e-06
4:174844348 C T 0.025005 3.5134e-05
4:174851924 G A 0.084506 -3.7392e-05
4:174852035 G T 1.032350 1.1294e-05
4:174864110 G A 1.875678 8.4114e-05
4:174867776 C T 0.038508 8.7289e-05
4:174873969 G A 0.390003 -1.0094e-04
4:174883138 G A 1.073094 -6.6264e-05
4:174893691 C T 0.052776 1.9463e-06
4:174898161 G T 1.621240 -2.4261e-05
4:174904309 T C 0.077135 5.9124e-05
4:174908521 T C 1.076629 -5.5846e-05
4:174913092 A G 0.055538 -2.7208e-06
4:174933413 A G 0.083117 -3.5673e-05
4:174941800 T C 0.058560 1.3943e-05
4:174943269 A G 0.029319 -3.0777e-05
4:174964213 T C 0.076778 -8.3125e-05
4:174964664 T C 1.553307 2.2529e-06
4:174967011 G A 0.038316 5.0973e-05
4:174978888 T C 0.030247 1.7478e-04
4:174988525 G T 0.021461 4.5635e-05
4:175000892 C T 1.706470 1.5516e-05
4:175002376 G A 0.672909 3.0217e-05
4:175008790 A G 1.217222 -2.2359e-05
4:175015316 G A 0.113007 -6.5659e-05
4:175016293 A G 0.665298 6.8542e-06
4:175021689 G A 1.934228 1.0023e-04
4:175022693 C A 0.931998 -9.8003e-06
4:175022841 G A 0.787838 2.1076e-06
4:175023210 C T 0.402885 5.6967e-05
4:175023326 G A 0.037651 1.9009e-05
4:175023539 C T 0.752041 -1.3077e-05
4:175023542 G A 0.131132 6.0280e-05
4:175026972 G C 0.055661 -2.0279e-05
4:175027437 T C 0.884630 1.0056e-05
4:175035142 A G 0.234184 -4.0332e-06
4:175037449 C T 0.045395 3.2289e-05
4:175039093 G A 0.040604 -3.0137e-06
4:175040644 G A 0.164121 1.3435e-04
4:175044973 C T 0.042519 4.2883e-06
4:175047639 G A 1.344874 -4.8019e-05
4:175051486 A G 0.272624 1.6284e-05
4:175053821 C T 0.043824 4.8352e-06
4:175059679 G T 0.247911 1.7435e-05
4:175059736 C T 0.446041 -2.0029e-05
4:175063668 G T 1.860679 -2.3642e-06
4:175065682 C T 0.041857 -7.8296e-05
4:175069628 T C 0.066207 2.3820e-05
4:175072833 C A 0.440627 -1.8673e-05
4:175076476 C T 0.829919 3.6830e-05
4:175076845 T G 0.032532 -4.5147e-05
4:175078422 A G 0.128038 6.2239e-06
4:175080319 C A 0.096363 -5.4563e-05
4:175082425 C T 0.088486 2.6237e-05
4:175082759 T G 1.922427 8.6567e-05
4:175085710 G C 0.490511 -3.4673e-05
4:175086135 C T 0.060575 1.3962e-04
4:175089090 C T 1.355971 2.6923e-05
4:175089750 G A 0.512358 1.0834e-05
4:175092649 T C 0.039231 -3.2749e-05
4:175097637 G A 1.828387 -3.0676e-05
4:175100346 A G 0.057388 2.5026e-05
4:175103005 G C 0.854636 -1.4801e-04
4:175104188 G A 0.057096 -5.7813e-05
4:175105239 G A 0.653075 -4.4368e-05
4:175105610 C T 0.102608 3.1389e-05
4:175112023 A G 0.060361 8.9043e-05
4:175113708 G C 0.213194 5.8236e-05
4:175116456 G A 1.037891 4.3790e-05
4:175118458 G T 0.433094 4.2203e-06
4:175118582 A G 0.205213 4.9409e-05
4:175118873 C A 0.022866 5.5245e-05
4:175121144 G A 1.436985 8.5919e-05
4:175121923 G A 0.705889 1.0331e-05
4:175125429 A G 0.059030 -1.8512e-05
4:175125663 C T 0.883877 -2.0423e-04
4:175126378 A C 0.474828 4.0759e-06
4:175127818 A G 0.085597 -6.3713e-05
4:175133183 C T 0.137646 5.7447e-05
4:175140061 C T 0.037823 4.3254e-05
4:175143811 C T 0.026761 -5.2982e-05
4:175147257 G A 0.771717 4.8069e-05
4:175166604 A C 0.020916 2.3975e-05
4:175167937 T C 0.026982 5.5808e-06
4:175172895 C T 0.196108 -5.4728e-06
4:175178914 C T 0.364459 -1.5218e-04
4:175183493 C T 0.362995 -1.9660e-05
4:175183685 T C 0.041724 -4.0249e-05
4:175186618 A G 0.046654 -5.4150e-05
4:175187432 A G 0.078038 -6.0547e-06
4:175225452 A G 1.101579 5.6354e-05
4:175233869 G A 0.119483 2.7151e-05
4:175234006 C T 0.138857 7.5629e-05
4:175237170 T C 0.032055 -1.8842e-05
4:175237408 C T 1.476603 -5.8930e-06
4:175239727 C A 0.114864 8.2541e-05
4:175242092 G A 0.138175 2.8255e-05
4:175243815 G A 0.157565 -4.3399e-04
4:175247579 C T 1.395586 -3.5912e-05
4:175254464 T C 0.387767 -2.6399e-06
4:175263715 C G 0.060257 -3.6477e-05
4:175269995 T C 1.958503 -4.4424e-05
4:175272732 C T 0.054324 -3.3253e-06
4:175276647 G A 0.765968 2.7674e-05
4:175300779 C T 0.281118 3.4331e-05
4:175302173 T C 0.078560 -1.0276e-05
4:175302370 T C 0.443762 2.5535e-06
4:175308601 T A 0.062809 9.4487e-05
4:175309874 T C 0.047346 -1.6795e-05
4:175314668 A G 0.271699 1.9884e-05
4:175328302 T C 0.250536 4.4157e-05
4:175340298 C T 1.058829 -3.1171e-06
4:175349867 C G 0.093835 6.4602e-05
4:175359369 C T 1.964014 -2.2128e-06
4:175367789 T C 1.355290 -3.4987e-05
4:175367965 A G 0.684497 4.5265e-05
4:175370656 G A 1.897616 -4.1113e-07
4:175377761 C T 0.599114 -8.3139e-05
4:175381743 T C 0.090462 -6.0232e-05
4:175385354 T C 0.055882 -3.7365e-05
4:175402217 T C 1.528941 -5.5907e-05
4:175410435 G A 0.287447 -6.9763e-05
4:175422289 A G 1.559568 -6.6782e-05
4:175425256 A G 0.235771 1.6609e-04
4:175428815 C A 0.035859 -2.6823e-07
4:175430672 C T 0.122751 7.1725e-06
4:175433338 C A 0.610727 -6.3539e-05
4:175440265 C T 0.191175 1.6772e-04
4:175442061 C T 1.006160 -8.5497e-06
4:175442198 G A 0.368506 5.8361e-05
4:175443261 T G 0.126893 -8.7410e-06
4:175449507 C T 0.317863 -4.0026e-05
4:175450282 G A 0.446869 -1.2121e-04
4:175451482 C A 0.087824 -9.0282e-06
4:175452187 G T 0.338392 -3.2946e-05
4:175452245 A C 1.643370 -8.4949e-07
4:175460035 A G 0.030676 2.0808e-04
4:175461127 G T 0.212434 -2.2105e-04
4:175461901 C G 0.174797 9.1143e-05
4:175466983 A G 0.495847 1.4853e-05
4:175479889 T G 0.302491 9.4411e-06
4:175482525 A G 0.065201 3.0443e-05
4:175485318 C T 0.754131 4.0198e-05
4:175491359 G C 0.357231 -1.1282e-05
4:175491958 C T 0.631185 3.9557e-06
4:175492358 C T 1.401117 3.8377e-05
4:175493706 A G 0.049572 -2.2757e-05
4:175499976 C A 0.228374 3.3541e-05
4:175502088 C T 0.382791 5.8727e-05
4:175503012 A G 0.922615 -4.8725e-05
4:175508799 G A 0.041228 -7.0476e-05
4:175515345 C A 1.773612 6.7610e-05
4:175515940 A G 0.392947 1.4760e-05
4:175517942 T C 0.106259 1.8885e-05
4:175523040 G A 0.758545 -1.2458e-05
4:175530628 T C 0.111044 3.6958e-05
4:175537640 T C 0.023061 -5.2252e-06
4:175538879 C T 0.026015 3.9542e-05
4:175555450 A G 0.294873 -3.7290e-06
4:175555707 G A 0.650426 1.3923e-05
4:175557803 G A 0.072783 3.7668e-05
4:175568158 G A 0.789347 1.3289e-05
4:175582550 A G 0.058216 -4.4722e-05
4:175583647 C T 0.691829 7.4766e-06
4:175585307 G T 0.096048 8.4970e-05
4:175585803 C A 0.178481 7.2926e-06
4:175593910 A G 0.112559 3.3050e-05
4:175599198 G A 0.020981 1.3594e-04
4:175602874 C T 0.344066 -1.8609e-05
4:175604008 T C 0.029368 7.7074e-06
4:175606718 A C 0.023444 2.3088e-05
4:175608188 G T 0.058372 2.7905e-05
4:175609577 C T 0.975037 1.4227e-05
4:175631755 A G 0.293770 1.5676e-05
4:175634896 A G 0.412681 -4.7962e-05
4:175637950 C T 0.397218 -2.9377e-05
4:175649057 C T 0.027183 2.5679e-05
4:175649861 G T 1.306055 -8.9185e-05
4:175654089 A C 0.030812 2.3725e-05
4:175656112 G A 0.025015 3.3655e-05
4:175656608 G T 0.088771 1.2848e-05
4:175658492 A C 0.608991 -4.4406e-05
4:175659619 C T 1.045006 2.2588e-05
4:175660680 A G 0.234434 1.8505e-05
4:175662277 G A 0.043091 3.4122e-05
4:175668647 C T 0.084857 -6.5325e-05
4:175671899 C T 0.104095 4.4790e-05
4:175673397 A G 0.039627 -2.2422e-04
4:175685075 A C 0.033821 7.3945e-05
4:175689199 C T 0.050475 3.3088e-04
4:175694663 C T 1.504682 2.6378e-05
4:175709806 T C 0.516587 -5.4883e-05
4:175711115 A C 0.086470 -1.1844e-04
4:175712271 G A 0.170587 6.6995e-05
4:175717045 G A 0.576069 -1.9538e-05
4:175726703 T C 0.267992 -7.0151e-05
4:175734620 G A 0.324387 1.3259e-04
4:175736888 T C 0.020451 1.3009e-05
4:175743966 C A 0.064568 4.1845e-06
4:175746763 T C 0.123170 -1.7445e-06
4:175766020 C T 0.202548 -5.6557e-06
4:175770215 C T 1.599974 1.6494e-05
4:175790230 A G 0.124439 8.3951e-05
4:175791360 T C 0.030228 -2.5149e-05
4:175794217 A C 0.082069 -1.0328e-04
4:175796503 C T 0.623911 -1.4787e-05
4:175796943 T C 0.540856 -2.9817e-05
4:175799074 T C 0.021970 2.8880e-06
4:175801224 T C 0.157354 -2.3428e-05
4:175802020 G A 0.045921 5.0717e-05
4:175803164 C T 0.214771 2.3390e-05
4:175817225 G A 0.613538 -9.7755e-06
4:175829769 G T 0.241945 -3.0525e-04
4:175841184 C T 0.138289 -1.9212e-05
4:175842113 G A 0.167312 -6.7505e-05
4:175846110 A G 0.238946 -3.0125e-05
4:175853535 G A 0.917912 -7.1919e-05
4:175858908 C G 1.839566 -1.7938e-05
4:175866496 C T 0.024148 -2.1012e-05
4:175870028 A G 0.030406 8.8099e-05
4:175877195 G A 0.748545 -1.1611e-04
4:175910873 T C 0.152849 1.3078e-04
4:175916120 T C 0.477969 -2.2826e-05
4:175922636 C T 0.039020 -1.1641e-04
4:175922845 A G 0.565527 1.5556e-05
4:175923101 C A 1.148776 1.9795e-05
4:175929930 A C 0.169555 -7.0144e-05
4:175931061 A G 0.167948 -9.8651e-05
4:175935585 A C 0.206255 -3.2162e-05
4:175935746 T G 0.336669 -2.1951e-05
4:175947638 C T 0.805326 -6.0278e-05
4:175949051 T C 0.790068 7.1483e-05
4:175949131 C T 0.027631 3.7836e-05
4:175960267 G A 0.364475 3.8473e-05
4:175961726 T C 0.071962 3.6748e-05
4:175966074 G A 0.197514 8.1354e-06
4:175970464 G A 1.906590 -7.2810e-06
4:175985901 A G 0.243672 -4.3690e-05
4:175986274 C T 0.207017 1.1492e-04
4:175988118 G T 1.226359 4.9930e-05
4:176008152 C T 0.047777 -1.1063e-04
4:176008218 A G 0.135075 2.8640e-05
4:176010089 G A 0.023175 9.2506e-06
4:176024801 C A 0.038183 8.4814e-05
4:176036322 A G 1.128759 2.9979e-06
4:176042484 A G 0.045509 -1.9572e-05
4:176055295 T C 0.819121 3.1974e-05
4:176063218 T C 1.830312 -1.1347e-04
4:176069166 A C 0.766523 2.8932e-05
4:176071201 A G 0.139408 5.1237e-05
4:176075212 C T 0.227485 -3.7755e-05
4:176081703 A G 0.032104 4.0676e-05
4:176092234 G A 0.057830 8.9842e-05
4:176108880 T C 0.131946 -6.6070e-05
4:176111406 A G 0.060569 2.6043e-05
4:176112076 A G 0.067895 8.9302e-05
4:176116299 T C 0.860647 -2.0962e-05
4:176122493 C T 0.863153 -1.1950e-05
4:176125249 A G 0.041039 -1.6827e-05
4:176137474 A G 0.289388 4.6068e-05
4:176137712 A T 0.086928 -2.7637e-05
4:176141012 G A 0.294406 -7.5658e-05
4:176150780 T C 0.172580 8.4681e-05
4:176153170 G A 0.036554 -8.6718e-05
4:176153331 G T 0.744842 -8.2752e-05
4:176156337 C A 0.268456 -5.6700e-05
4:176171564 T C 0.080157 4.1749e-05
4:176175638 T C 0.110148 -2.0439e-05
4:176175970 G A 0.060261 2.2021e-05
4:176176194 T C 1.558906 -1.9305e-05
4:176177972 G A 0.584265 -7.8430e-05
4:176191926 G A 0.033499 -9.8364e-05
4:176191937 T C 0.491741 -1.8020e-06
4:176192408 T C 0.037290 -3.0109e-05
4:176200230 C T 1.618712 2.9524e-05
4:176201675 G A 0.063354 1.0788e-05
4:176210235 A G 0.023191 1.9822e-05
4:176212470 G A 0.065113 2.8204e-05
4:176217181 A G 0.027505 8.3909e-05
4:176220965 C T 0.108691 8.8811e-05
4:176221314 C T 0.068777 2.2307e-05
4:176234777 G C 0.036489 1.8220e-05
4:176241825 A G 0.036823 -3.4285e-05
4:176247122 C T 0.032217 -2.3824e-05
4:176254506 T C 0.043061 5.1200e-05
4:176257392 C T 0.064146 1.1603e-05
4:176258966 C T 0.079118 -1.1362e-05
4:176265086 G T 0.038436 2.1212e-05
4:176278985 T G 0.067112 1.1255e-04
4:176282606 C T 0.072059 -3.2201e-05
4:176285962 C T 0.316824 1.7896e-05
4:176291220 T C 1.875863 -2.8224e-05
4:176309614 G A 1.964381 9.3265e-06
4:176317707 C T 0.055162 1.8168e-05
4:176343297 C T 1.908402 -6.2822e-05
4:176353780 C T 0.044142 5.0298e-05
4:176358900 T C 0.090407 -4.8608e-05
4:176359405 A G 0.104614 5.1840e-06
4:176362371 T C 0.074097 5.3377e-05
4:176363983 C T 0.037281 3.8688e-05
4:176367087 A C 0.081020 1.6089e-05
4:176367378 C T 0.065473 -1.4080e-06
4:176371655 G A 1.870770 -3.0197e-05
4:176380419 T C 0.113377 -3.8431e-05
4:176392095 T C 0.034015 2.2686e-04
4:176395396 A G 1.854853 -1.8657e-04
4:176397835 A G 0.023441 -1.7121e-05
4:176408657 C T 1.958724 -2.5797e-04
4:176410587 A C 1.562664 -3.6811e-05
4:176431598 C T 0.045083 -8.0881e-05
4:176440985 A C 0.050403 1.6402e-05
4:176457646 A G 0.434908 2.3138e-05
4:176476127 G A 0.056830 5.8832e-05
4:176481367 A G 0.046099 2.6474e-06
4:176488434 T C 0.432217 -4.8767e-06
4:176495793 A G 0.021023 4.4437e-05
4:176500269 A G 0.378607 -1.3102e-05
4:176503265 A T 0.035807 -5.7823e-06
4:176504741 T G 0.028024 1.1435e-04
4:176505088 A G 0.395602 -2.4108e-06
4:176515270 G A 0.031481 1.4121e-04
4:176518149 A G 0.307976 1.2835e-05
4:176520939 G A 0.091861 4.5946e-05
4:176530675 A G 1.028056 7.9558e-06
4:176534327 A G 0.044694 -1.8001e-06
4:176535502 C T 0.830650 3.7715e-06
4:176548169 G A 1.912264 -1.9468e-05
4:176549053 C T 0.073182 5.6147e-05
4:176549909 A G 0.074266 -6.6018e-05
4:176555282 G A 0.691332 5.5798e-06
4:176559235 G C 0.121375 -3.3094e-06
4:176563762 C A 0.129632 -2.5595e-05
4:176566962 T C 1.712206 9.6266e-05
4:176567355 G C 0.074746 1.1262e-04
4:176569630 A G 0.034606 2.0417e-05
4:176571389 C G 1.143427 3.7476e-05
4:176573028 C T 0.034006 -4.8776e-05
4:176574362 C T 0.425820 7.7271e-06
4:176574877 T C 0.044421 8.4628e-06
4:176575077 T C 1.951583 -8.3984e-06
4:176576959 A G 0.118950 -6.5133e-05
4:176584528 A G 0.081845 2.6182e-05
4:176585859 C T 0.125922 2.3909e-05
4:176587929 C T 0.526380 1.1366e-05
4:176599197 T C 0.067366 2.7000e-05
4:176609256 T C 0.473685 1.1759e-05
4:176609529 T G 0.033042 1.2095e-05
4:176613311 C T 0.128795 4.5359e-05
4:176618043 T C 0.030302 -3.0282e-05
4:176618982 T C 0.284714 1.1085e-05
4:176626693 C T 0.978536 -8.1040e-05
4:176627509 G A 0.023619 -1.0107e-04
4:176628878 T C 1.871050 -6.1494e-06
4:176633779 G A 0.044363 -5.9265e-05
4:176634144 G A 0.133400 4.7583e-05
4:176638346 T C 0.022925 1.0362e-04
4:176641031 C T 0.031205 6.3215e-05
4:176641242 A G 1.110115 -5.9336e-05
4:176649861 T C 0.102053 2.2323e-06
4:176652493 T G 0.064727 2.2081e-05
4:176658227 G A 0.134397 7.8187e-05
4:176662087 C T 0.413944 1.4474e-04
4:176662460 C T 0.057761 -4.5646e-05
4:176663497 A C 0.057765 -2.2105e-06
4:176668028 A G 0.527454 9.1282e-05
4:176670601 A G 0.141440 8.0714e-05
4:176670796 G T 0.721381 -3.5579e-05
4:176671059 A G 0.021652 -2.4464e-05
4:176671191 G A 1.439455 -2.4119e-05
4:176672144 A G 1.659537 1.2969e-05
4:176672877 A G 0.037050 3.3456e-05
4:176673368 T C 0.026323 3.0863e-05
4:176676766 G A 0.198955 -4.4459e-05
4:176678049 C T 0.049929 -3.8492e-05
4:176678915 T C 0.038858 1.4399e-05
4:176681927 A G 0.857148 -2.3734e-06
4:176685898 G C 1.134884 -5.7692e-05
4:176688345 C T 0.176780 -2.6677e-05
4:176692262 G A 0.298376 -3.8266e-05
4:176698383 T C 1.536234 -6.7195e-06
4:176699362 C T 0.912387 4.4631e-05
4:176700569 C G 0.190967 -5.1307e-05
4:176702256 A C 0.059796 -1.7320e-06
4:176723267 T C 0.112550 9.1982e-05
4:176728342 A G 0.063130 1.4154e-05
4:176728576 C T 0.769746 7.0066e-05
4:176734632 C T 0.044178 -2.8877e-05
4:176740404 C T 0.551840 1.7700e-05
4:176747669 A G 0.062257 1.7348e-05
4:176755352 C A 0.553868 -1.7596e-04
4:176758272 G A 0.364845 -2.5978e-05
4:176759170 C T 0.060728 1.2824e-04
4:176761037 T C 0.191606 -2.7833e-05
4:176766528 G A 0.039011 2.1562e-05
4:176779260 T A 0.327857 5.9113e-05
4:176782054 C T 0.298969 7.0035e-05
4:176793344 T C 0.681352 -6.4148e-05
4:176795426 G A 0.167578 -2.7877e-05
4:176814296 C A 0.064464 3.0720e-05
4:176815346 A G 1.209361 9.7551e-06
4:176819776 G A 0.190587 -3.1712e-05
4:176823415 T G 0.258222 -7.3208e-05
4:176824389 T G 0.072442 -1.0331e-05
4:176825040 T C 0.921115 1.3901e-05
4:176828581 T C 1.949116 1.1242e-05
4:176832561 G A 0.301780 1.5247e-05
4:176840816 T C 0.298486 1.5465e-04
4:176841238 G A 0.191908 -1.8753e-06
4:176843215 G C 0.034674 -6.3601e-05
4:176845154 A G 1.408653 -7.5007e-05
4:176845676 T C 0.109161 1.4292e-06
4:176856505 T G 0.180084 -6.6072e-06
4:176859108 T C 0.026083 -2.6283e-05
4:176861301 A G 1.513150 -4.0951e-04
4:176877347 T C 0.067999 3.7995e-05
4:176880351 T C 0.211058 -7.6532e-06
4:176886137 C G 0.020305 2.3399e-06
4:176888465 C A 0.051390 4.2910e-05
4:176897737 T G 0.244639 1.4241e-05
4:176903894 G A 0.072108 4.9785e-05
4:176916614 T C 0.369681 -7.7564e-05
4:176918624 C T 0.063224 -1.9748e-05
4:176922125 A G 0.069342 -2.9972e-05
4:176922278 G A 1.416310 -1.0278e-04
4:176931808 G A 1.687710 -1.9990e-05
4:176932710 T C 0.542849 3.4460e-05
4:176933646 A G 0.128149 -4.5382e-05
4:176945353 C T 0.037274 5.8594e-06
4:176945663 C A 1.545316 -8.6427e-06
4:176952943 C A 0.746945 5.8949e-06
4:176956406 A G 0.058125 1.4570e-05
4:176957001 T C 0.028193 2.2060e-05
4:176961371 A G 1.716860 -5.6612e-06
4:176977463 G A 0.046846 -3.0973e-06
4:176979000 C T 0.882922 -4.1073e-05
4:176979503 A C 0.065632 -1.4886e-05
4:176980949 T C 0.377257 3.1110e-05
4:176989236 T C 1.260546 1.3496e-05
4:176999987 A G 0.040247 -7.3959e-05
4:177001238 A C 0.041143 -2.9361e-05
4:177002172 A G 0.146906 2.1439e-04
4:177004926 G C 0.197361 -8.2378e-05
4:177005001 T G 1.265860 9.1396e-06
4:177040513 G A 0.138071 -5.6433e-06
4:177041658 G A 0.085237 -2.9776e-05
4:177042395 G C 0.028637 -1.1097e-04
4:177043528 G A 0.057638 1.0570e-04
4:177055175 T G 0.489171 9.5669e-07
4:177078065 G A 0.028679 -5.9950e-05
4:177079327 A G 0.066317 -3.6682e-05
4:177079374 T C 1.352054 1.4050e-05
4:177079431 A G 0.021282 1.2796e-05
4:177082069 C G 0.510768 -7.2059e-06
4:177083333 G A 0.391097 9.0023e-05
4:177090783 C A 1.089281 -5.5610e-06
4:177095773 A G 0.040079 -1.0495e-05
4:177098285 A G 0.499375 -1.8182e-05
4:177100644 A G 0.587566 2.8101e-06
4:177100882 G A 0.099119 -4.0638e-05
4:177111767 A C 0.636800 1.9051e-05
4:177113779 C T 0.601250 -1.5268e-04
4:177115028 G T 1.340612 -8.7836e-05
4:177116909 T G 1.204106 1.1207e-04
4:177119115 G A 0.609104 -2.3769e-05
4:177119176 A G 1.187439 4.3284e-05
4:177119741 A G 0.222133 5.7878e-05
4:177121739 C T 0.177909 1.4818e-05
4:177122209 A G 0.032156 -5.8966e-05
4:177126288 T G 0.096831 4.1656e-04
4:177128284 T C 0.477668 -1.4411e-04
4:177131403 G T 0.222503 -1.4441e-05
4:177135620 A G 1.828696 2.5106e-05
4:177141536 A G 0.889216 -1.4492e-06
4:177142611 A G 0.064698 -1.3554e-05
4:177155290 T C 0.466846 4.1687e-05
4:177155479 T C 0.076989 2.5720e-05
4:177155788 A C 0.881592 1.3241e-05
4:177159451 C T 0.135377 -1.4032e-05
4:177162962 C T 1.876116 3.7676e-05
4:177162999 C G 0.029955 -2.2754e-05
4:177163536 C T 0.189039 1.1374e-05
4:177173617 A G 0.292072 -2.5263e-05
4:177173779 T C 0.411837 -5.8828e-05
4:177184716 T C 0.204427 1.6872e-04
4:177184767 C T 0.024466 -4.6665e-05
4:177191914 G A 0.029637 -1.4791e-04
4:177192032 C T 1.387059 4.9568e-05
4:177193181 A C 0.521219 -4.0025e-08
4:177204321 G T 0.109518 1.4949e-05
4:177206186 G A 0.459680 -3.2736e-05
4:177208264 A G 0.044486 5.0077e-06
4:177211043 T C 0.037803 3.3518e-05
4:177211074 A G 0.281303 -1.1460e-04
4:177212709 A C 0.043801 4.9747e-05
4:177219279 A G 0.637875 -4.7674e-05
4:177226436 A C 0.457398 1.1350e-05
4:177227738 A G 1.332307 3.3126e-05
4:177228198 A G 0.054775 -2.2213e-05
4:177228351 C T 0.203551 2.6236e-05
4:177228514 T A 1.111985 -9.2266e-06
4:177228579 G A 0.034717 2.6492e-05
4:177229387 A G 0.695951 1.9138e-05
4:177237325 A G 1.013885 5.2721e-05
4:177239322 C T 0.228637 -2.2589e-05
4:177243366 T G 0.053798 6.0801e-05
4:177245956 A G 0.137918 1.8858e-05
4:177246621 G T 1.206780 5.2686e-04
4:177250045 C T 0.229887 -2.1684e-05
4:177258839 A G 0.027371 -3.9403e-05
4:177259491 A G 0.296973 2.9484e-05
4:177262161 T C 0.508785 1.0633e-04
4:177281574 A G 0.507457 -1.3766e-07
4:177282178 G A 0.049546 1.9290e-05
4:177287827 C T 0.527023 1.6205e-05
4:177291824 G A 0.315731 -4.3484e-06
4:177292032 C A 0.649293 2.3670e-06
4:177298579 A G 0.977195 8.1526e-06
4:177299902 A G 0.175952 6.0473e-06
4:177301131 A G 0.068349 7.5923e-05
4:177304010 A C 0.262630 3.7039e-05
4:177307382 G A 0.105886 -1.3343e-05
4:177308667 G A 1.432328 -5.0808e-06
4:177310481 A G 0.445473 1.5404e-05
4:177312517 T A 1.423171 -2.3774e-06
4:177314797 T C 1.216359 -1.9935e-05
4:177318266 A G 0.143443 1.7307e-06
4:177318936 C T 1.397040 -1.6809e-06
4:177325006 T G 0.251403 -4.4334e-05
4:177325910 G C 0.042669 -2.6534e-05
4:177326464 G A 0.145861 1.8636e-05
4:177327013 C T 0.040380 1.6665e-05
4:177333079 A G 0.062049 2.3995e-05
4:177334089 T G 0.061231 1.1486e-05
4:177334232 A G 0.122780 1.1799e-05
4:177334892 C T 1.820588 3.6844e-05
4:177336714 T C 0.042399 -5.6666e-05
4:177340183 A G 0.527915 -8.8106e-06
4:177341028 T C 0.931365 5.9324e-06
4:177344102 T G 1.817904 -2.1202e-06
4:177344443 G A 0.045015 4.3982e-05
4:177346314 A G 0.846346 -4.0353e-07
4:177351769 T C 0.362200 -6.8160e-05
4:177354104 C T 0.067450 -3.1061e-05
4:177355359 T C 0.023983 1.0312e-05
4:177358617 A G 0.136260 5.3349e-06
4:177363597 G A 0.040500 -2.5761e-05
4:177365945 A G 0.031380 -1.6106e-05
4:177386546 A G 0.201353 -3.7220e-05
4:177400028 T G 1.174206 -9.2564e-06
4:177403692 C A 0.682539 2.0621e-06
4:177406393 T G 1.406443 -5.1941e-05
4:177415840 T C 0.106068 -1.0867e-04
4:177419109 A C 0.075886 -1.3362e-05
4:177432085 C T 0.197978 -5.5975e-05
4:177435601 G A 0.063049 -2.9410e-05
4:177436420 G A 0.064850 3.4402e-05
4:177441399 C A 1.134108 1.8678e-07
4:177450034 A G 0.625937 5.1064e-05
4:177464408 C T 0.026521 8.3671e-06
4:177465198 C T 1.674789 2.3169e-06
4:177465478 A C 0.764021 5.5815e-06
4:177467914 T C 0.426388 -1.5211e-04
4:177472703 T G 1.749850 -1.0868e-04
4:177479774 C A 0.098590 8.0009e-05
4:177482377 T C 0.473922 -9.3474e-06
4:177483522 G A 0.067502 3.4663e-05
4:177484154 G A 0.703767 1.0732e-05
4:177485150 T C 0.022058 1.6445e-05
4:177494374 A G 0.057106 4.0568e-05
4:177496564 T C 0.039734 -1.8658e-04
4:177496915 G A 0.781876 -6.5313e-07
4:177501251 A C 0.042169 -3.7034e-05
4:177511710 A G 0.165705 5.7075e-05
4:177512791 C T 0.420481 8.0767e-06
4:177517197 C T 0.345708 3.0012e-05
4:177522692 T C 0.139606 -2.9138e-05
4:177526862 A G 0.022386 -1.4242e-04
4:177527996 A G 0.080621 9.5770e-05
4:177536594 C T 0.032737 5.6845e-06
4:177539774 T C 0.047998 4.6977e-05
4:177540435 A G 0.069553 -4.3001e-05
4:177542973 G A 0.566351 -1.7109e-05
4:177545272 G T 0.062591 6.7343e-05
4:177548451 A G 0.562551 1.1834e-05
4:177559960 C A 0.038848 -1.8598e-04
4:177560610 G A 1.340453 -1.2470e-05
4:177563769 T G 0.051507 4.3249e-05
4:177569710 A G 0.353839 -1.0623e-05
4:177571116 G A 0.072828 7.7591e-05
4:177575052 A G 0.474769 -3.8365e-06
4:177576243 A G 0.050260 1.1625e-04
4:177576619 G A 0.048206 -3.9790e-05
4:177579183 A C 0.867651 2.7008e-05
4:177580725 G A 0.541826 2.0913e-05
4:177601762 G A 0.384527 -3.5896e-05
4:177604228 A G 0.032120 2.3403e-05
4:177607181 C T 1.403054 4.6898e-05
4:177608234 C T 0.024418 -2.5633e-05
4:177610884 G T 1.019101 3.7229e-05
4:177628068 C A 0.059108 1.1968e-04
4:177645549 T C 1.774407 -1.1817e-05
4:177650866 T C 0.020611 1.1344e-04
4:177656752 A C 0.038732 -9.8305e-06
4:177656790 G A 1.814080 -3.5558e-05
4:177663430 T C 0.058096 1.6498e-05
4:177669470 T C 0.038560 3.1850e-05
4:177670307 G A 0.048901 2.5050e-05
4:177678122 A G 0.067414 -1.8687e-05
4:177679643 A G 0.057791 -1.2651e-05
4:177681985 A C 0.023694 -4.2556e-05
4:177688889 G A 1.803736 -3.7417e-05
4:177689614 C T 0.026521 2.8025e-05
4:177702763 A C 0.084003 1.1579e-04
4:177706555 C T 0.056869 2.7363e-05
4:177707602 T C 1.771661 -1.2866e-05
4:177710450 A G 0.069225 -3.2973e-06
4:177711834 A G 0.081339 -4.1132e-05
4:177714470 C A 1.806196 -2.6221e-05
4:177715476 A G 0.047758 -3.9538e-05
4:177724722 A C 0.035005 6.2975e-06
4:177738885 T C 1.225417 5.7877e-06
4:177739471 A G 0.112803 6.7982e-05
4:177753386 T C 0.086584 5.0746e-06
4:177757724 G A 0.068855 -3.1164e-06
4:177762977 G A 1.501501 -6.3432e-06
4:177766113 A G 0.061351 6.8507e-05
4:177776061 A G 0.074980 -3.7426e-05
4:177776987 G T 0.043243 -1.7586e-05
4:177786909 A G 0.046382 -1.5618e-05
4:177786912 T C 0.039066 -4.8497e-05
4:177792639 T G 0.216810 8.6477e-05
4:177795983 C T 0.166682 -1.0309e-04
4:177798218 G A 0.057992 2.1835e-05
4:177802642 A T 0.122946 -2.2193e-05
4:177805447 A G 0.083468 -1.5065e-05
4:177810758 A G 0.068145 -1.8282e-05
4:177811127 T C 1.381285 -4.4574e-05
4:177820103 T C 0.449978 1.7177e-06
4:177842009 A G 1.705575 -2.9248e-05
4:177849348 G A 1.856155 -2.0204e-05
4:177863637 C T 1.974592 -3.4422e-05
4:177863886 T C 1.973881 -3.4665e-05
4:177865581 C A 0.045999 -1.5036e-04
4:177871534 T C 0.131255 2.9042e-05
4:177871569 A G 0.198854 5.0767e-06
4:177878620 T C 0.079881 -5.9779e-05
4:177882981 C T 0.042792 -2.4419e-05
4:177888542 A G 0.070816 -1.7476e-05
4:177889395 T C 0.040371 -1.2817e-06
4:177890893 T C 1.359019 -2.5184e-05
4:177900078 C T 0.596904 7.1975e-05
4:177901949 T C 0.104994 5.6692e-05
4:177908919 A C 0.257810 -9.7575e-06
4:177914134 C A 0.788419 -4.5295e-06
4:177916825 C T 0.068784 -2.1640e-05
4:177916874 G T 0.285704 -2.6616e-06
4:177927377 T C 0.046758 -2.7301e-06
4:177933365 A G 1.556916 -1.7624e-04
4:177937683 T C 0.136354 1.2896e-05
4:177949106 G C 0.640137 -5.2140e-05
4:177951103 A C 0.064685 5.9431e-05
4:177958179 T C 0.072773 1.8752e-04
4:177960825 A G 0.103020 2.1143e-05
4:177965282 G T 0.066716 -9.1451e-06
4:177966548 T C 0.814096 6.4370e-06
4:177967466 A G 1.590844 -5.7442e-05
4:177967967 C T 1.597696 -1.0078e-04
4:177968438 G A 0.227654 -2.5904e-07
4:177973097 C T 0.088346 2.4276e-05
4:177974017 A C 0.054710 -4.4320e-05
4:177974062 C A 0.504799 5.4871e-05
4:177974921 G A 0.468459 2.3027e-05
4:177975350 G A 0.639069 -7.5130e-06
4:177976958 T G 0.172836 5.8776e-05
4:177977077 C T 0.848693 3.3107e-06
4:177978541 C T 0.197777 -6.3153e-05
4:177985291 A G 0.335078 4.2310e-05
4:177998749 A G 0.078145 -2.0586e-05
4:178001276 C A 1.625531 -2.1140e-05
4:178010629 G A 0.328191 2.9487e-05
4:178016869 G A 0.081608 2.9745e-05
4:178018865 C G 0.061692 8.9367e-05
4:178019148 T G 0.955254 3.5370e-05
4:178029202 G A 0.205674 -1.0009e-05
4:178059744 T C 0.177078 -1.8862e-04
4:178064403 G T 0.224577 1.5766e-05
4:178069110 A C 0.055386 1.1942e-04
4:178070586 C T 0.487252 1.9029e-05
4:178082910 T C 0.159396 2.0222e-05
4:178089529 T C 1.742553 2.0749e-05
4:178100977 A G 0.030095 -7.6974e-05
4:178102016 G A 0.511044 -4.3986e-05
4:178103654 T G 0.133235 -1.5254e-04
4:178107783 A G 0.073007 -2.1044e-06
4:178110617 A C 0.176231 -1.4933e-05
4:178110936 T C 0.182019 -1.3146e-04
4:178112579 T C 0.030465 -1.9631e-04
4:178128297 G A 0.029322 1.1208e-04
4:178133455 C A 0.451098 6.4204e-06
4:178140525 C T 0.232451 -3.9597e-05
4:178142885 A G 1.619173 1.0969e-04
4:178144241 G A 0.107175 -2.1967e-05
4:178151435 T C 1.642672 4.3354e-05
4:178151554 G A 0.044636 -4.3148e-05
4:178152876 A G 0.761794 -2.0885e-05
4:178153009 G A 1.465957 -1.2659e-05
4:178157669 A G 0.288616 -5.9843e-05
4:178158348 A G 0.244610 7.3651e-05
4:178165850 T C 0.319421 3.6289e-06
4:178167348 A G 0.040007 -3.9926e-05
4:178169500 A G 1.107243 -1.0500e-05
4:178170533 C T 0.077113 -1.0612e-04
4:178183918 A G 0.152784 4.1411e-05
4:178189265 A G 0.100524 1.1859e-06
4:178193317 A G 0.375092 -2.5863e-05
4:178197386 G A 0.135601 -1.7599e-04
4:178198741 G A 0.222967 5.7961e-04
4:178201067 A G 0.058609 2.5240e-06
4:178202569 T C 0.029549 6.8504e-06
4:178202611 A G 0.028089 -4.8527e-05
4:178204247 T C 0.037089 -4.5985e-05
4:178208476 A G 1.884938 -1.0743e-04
4:178210019 G A 0.026086 3.9271e-06
4:178210348 T C 0.241594 -5.7438e-05
4:178214311 T C 0.085990 -3.0102e-05
4:178217424 T C 0.693536 7.0800e-05
4:178221198 C T 0.207215 1.1046e-05
4:178221761 T C 1.130099 -3.9681e-05
4:178227089 T C 0.331021 -9.0782e-05
4:178228273 C A 0.636323 2.2692e-05
4:178231152 A C 0.453964 1.1837e-05
4:178231219 T C 0.031201 2.7901e-05
4:178242398 A G 0.328483 -1.2382e-05
4:178243595 G A 0.074428 -1.3883e-05
4:178246486 T C 0.568072 7.6403e-06
4:178249690 A G 0.070446 4.5140e-05
4:178252471 T G 0.020585 1.1241e-04
4:178256913 G C 0.222539 -1.6722e-05
4:178257516 A G 1.111933 1.2535e-05
4:178262683 C T 0.420581 -3.3206e-04
4:178262784 G A 0.332057 1.0432e-05
4:178263632 A G 0.062562 1.7642e-04
4:178267651 T C 0.205122 8.7211e-05
4:178268377 G A 0.027631 -1.0258e-06
4:178272748 A G 0.943696 -2.5421e-05
4:178274750 T C 1.532427 -5.1135e-05
4:178274835 C A 1.589633 -5.2061e-06
4:178275528 T C 0.466862 -2.4570e-05
4:178277299 C T 0.069099 -6.9968e-05
4:178278921 G C 0.375926 -3.2690e-05
4:178281754 A G 1.926737 2.5963e-06
4:178282355 G A 0.063493 8.9253e-06
4:178283370 G A 0.043516 1.1458e-04
4:178288454 G C 0.187656 1.6499e-04
4:178290368 T C 0.284510 -4.2272e-05
4:178290677 A G 0.120223 -4.1005e-05
4:178291257 C T 1.291355 8.8717e-05
4:178292969 G T 0.072767 -8.7436e-06
4:178294146 T C 0.892585 2.8210e-05
4:178295695 C T 0.341151 2.0626e-05
4:178296148 A G 0.795462 -6.3499e-06
4:178297431 G A 0.067512 -6.2582e-05
4:178297446 G A 1.430400 -5.6287e-05
4:178298180 T C 0.282001 -1.6463e-05
4:178298239 T C 0.082763 3.9477e-04
4:178299038 T G 1.232909 -4.6183e-05
4:178302732 T C 0.381279 6.2346e-06
4:178310671 A G 0.286447 -1.4164e-04
4:178313545 T C 0.806258 -5.8338e-05
4:178313571 T C 0.184258 -7.4052e-05
4:178318191 A C 0.528233 -7.6438e-06
4:178321406 A G 0.160795 3.8191e-05
4:178323815 A G 1.107506 -8.9534e-06
4:178326222 C T 0.048173 1.8361e-05
4:178330563 A G 0.033973 9.6839e-05
4:178332488 A C 0.248904 -5.6537e-05
4:178334592 T C 0.103179 -5.2451e-05
4:178338960 G A 0.143702 1.0200e-04
4:178348105 G C 0.443678 -2.6558e-05
4:178348653 A C 1.278940 2.9005e-05
4:178354667 A C 1.656453 2.9609e-05
4:178360811 T G 0.023064 -3.0733e-05
4:178361162 C T 0.979785 7.2050e-06
4:178361987 C T 0.723231 4.1873e-06
4:178362122 G C 0.721115 2.1923e-06
4:178363496 A C 0.049650 -2.4730e-05
4:178364803 C T 0.571249 -5.3598e-05
4:178377527 C T 0.078440 1.0316e-04
4:178406883 T C 0.020387 -1.0743e-05
4:178407961 A C 0.139071 7.2621e-05
4:178419092 G A 0.203369 -3.1270e-05
4:178424447 C T 0.576536 1.5652e-05
4:178426799 C T 0.894880 2.2203e-05
4:178438310 G A 0.065100 -2.8026e-05
4:178439006 C T 0.717675 2.9065e-05
4:178466353 C T 0.210990 3.8388e-05
4:178469471 C T 0.593492 2.6602e-05
4:178471300 G A 1.503501 -4.0129e-05
4:178471754 T G 0.156783 5.5357e-05
4:178479822 G A 1.024768 -4.4894e-05
4:178484678 G A 0.045093 7.0077e-06
4:178490970 C T 0.324822 3.2940e-05
4:178498527 C T 0.190217 1.3246e-04
4:178504528 C T 0.834061 -2.0561e-05
4:178512915 C T 0.124212 1.0685e-05
4:178517058 C T 0.688310 3.6234e-05
4:178519778 C T 0.119022 2.7826e-05
4:178536315 A G 1.292624 9.3326e-06
4:178540151 G A 0.689112 3.7441e-05
4:178543380 T C 0.400159 -5.6029e-05
4:178560609 C T 0.091631 3.9813e-05
4:178567691 T C 0.070264 6.4960e-05
4:178567764 A G 0.145987 5.6317e-05
4:178570081 A G 0.024843 5.2450e-05
4:178580806 G T 0.093517 2.9905e-05
4:178582476 T C 0.523433 1.7495e-05
4:178585203 T C 0.048268 -2.6233e-05
4:178595180 C T 0.448826 -1.1605e-04
4:178610398 C T 0.811279 -3.0562e-05
4:178615606 A G 0.482101 9.6822e-06
4:178629514 C T 0.446658 -7.8990e-06
4:178632927 T C 0.053461 3.2122e-05
4:178634683 T C 0.669660 2.2716e-04
4:178648851 A G 0.032902 -2.7089e-05
4:178649091 C T 1.384573 -1.8320e-04
4:178652575 C A 1.966069 2.4162e-05
4:178659630 T G 0.038858 -1.0690e-04
4:178667415 T G 0.275259 -4.4063e-05
4:178675221 T G 1.489580 -5.2055e-05
4:178681945 C T 0.344582 -1.0415e-04
4:178688294 T C 0.654509 2.3359e-05
4:178692400 G A 0.507064 -4.4370e-06
4:178702302 T C 0.039738 -2.3493e-05
4:178710898 C T 0.314620 -1.6655e-04
4:178710940 C A 0.295162 5.9845e-06
4:178711743 T C 0.942742 2.7140e-06
4:178713959 T C 0.169831 -5.3235e-05
4:178716833 C T 1.799228 8.0602e-05
4:178720733 C T 0.063279 -8.2904e-05
4:178721378 C T 0.095707 -2.4572e-05
4:178727750 C T 0.083039 -2.5851e-04
4:178728975 A G 0.901813 2.6673e-05
4:178734040 T C 0.089797 2.8738e-05
4:178734249 T C 0.812425 4.6142e-05
4:178735786 A G 1.795774 8.6316e-05
4:178741675 T G 0.087226 -7.5899e-07
4:178744533 G A 0.073455 1.0762e-04
4:178748145 T C 1.766987 9.3764e-05
4:178759888 T G 0.168422 3.0295e-05
4:178760454 A G 0.321235 -2.3648e-05
4:178772250 T G 0.218919 -2.6709e-05
4:178783715 T C 1.200734 6.3590e-06
4:178787983 T C 0.034502 -2.3903e-05
4:178788047 C T 0.036651 8.3918e-05
4:178790229 G T 1.113407 2.0841e-05
4:178795182 A G 0.860163 -2.6334e-05
4:178804204 G A 0.322913 2.5999e-05
4:178806161 A G 0.455661 8.8481e-05
4:178814525 G A 0.028926 1.5578e-05
4:178814555 C T 0.426924 1.3586e-04
4:178817579 A G 0.333310 -3.7684e-05
4:178819640 T C 0.634506 -1.6697e-05
4:178821798 G A 0.629196 -5.9628e-06
4:178824001 G A 0.100472 1.3459e-05
4:178827841 G A 0.085188 -6.4821e-05
4:178831106 T C 0.348470 1.2770e-04
4:178849492 A G 0.095058 -2.4194e-05
4:178856879 C G 0.062578 4.8510e-05
4:178862655 T C 0.047070 2.5942e-05
4:178869138 A C 0.023392 -1.3696e-05
4:178871739 A G 0.025184 1.3823e-05
4:178872718 G C 0.051052 1.7787e-06
4:178873922 C T 0.228034 -3.3955e-05
4:178883650 G T 0.160993 -1.8731e-05
4:178883893 A G 0.031075 1.1206e-05
4:178887791 A G 0.051426 6.2668e-06
4:178888670 G A 1.041776 -1.0476e-04
4:178890565 T C 0.024256 3.3495e-05
4:178911822 C T 0.133238 3.6923e-05
4:178911873 A G 0.338977 1.4871e-05
4:178944245 A C 0.584287 1.0332e-05
4:178954526 T C 0.574868 2.7956e-06
4:178963783 C T 0.439491 -1.5389e-05
4:178964015 G T 0.197819 1.9325e-05
4:178965658 T G 0.491439 3.7723e-05
4:178968717 C T 0.082556 3.6009e-05
4:178978140 C T 0.824593 7.6254e-05
4:178985238 A G 0.093341 9.5837e-06
4:178985962 A G 0.233042 3.8823e-05
4:178991713 C A 0.051964 -4.7907e-05
4:178993570 A G 0.086597 3.3617e-05
4:178996477 G A 1.902920 -1.1154e-05
4:178997635 T G 0.042172 -2.6682e-05
4:179004822 T C 0.517415 -1.7729e-05
4:179005539 C T 0.148779 -3.4706e-05
4:179009622 G A 1.476191 -1.6385e-05
4:179009670 T C 0.338061 2.5666e-05
4:179011288 C A 0.499154 2.0306e-05
4:179019336 G A 0.072877 -4.2227e-05
4:179021015 T C 0.434483 2.0066e-05
4:179025382 T C 0.113403 9.4437e-06
4:179032605 G A 0.041318 4.9212e-05
4:179034508 A G 0.034175 -1.3825e-05
4:179035790 A C 0.389318 3.2577e-05
4:179038006 G A 0.752463 6.7271e-05
4:179038334 C T 0.042130 2.4467e-05
4:179049217 T G 0.809221 -1.1804e-04
4:179051920 G A 0.763527 -1.0231e-04
4:179054929 G A 0.073273 3.9657e-06
4:179058762 A G 0.445648 3.2339e-05
4:179067316 A G 0.106227 7.8368e-05
4:179076101 T C 0.157912 4.2981e-05
4:179087051 C T 0.034700 1.1644e-05
4:179089770 G T 0.087450 2.5147e-06
4:179106142 T C 0.250173 -2.5560e-05
4:179115387 G A 0.882776 5.4052e-06
4:179119001 G A 0.285087 -3.2837e-05
4:179132445 T G 0.127172 1.4822e-04
4:179142704 C T 0.791308 2.3709e-05
4:179144342 A G 0.085834 4.2440e-07
4:179162634 A G 0.021383 -6.7708e-05
4:179175020 G A 0.328808 3.0850e-05
4:179182433 A G 0.041601 5.1439e-06
4:179185308 A C 0.042581 -3.7015e-05
4:179188876 C T 0.033740 -7.1039e-05
4:179194965 A G 0.797293 -2.2590e-06
4:179207447 T C 0.042588 -2.5592e-06
4:179217978 T C 0.076214 2.0369e-05
4:179230381 T G 1.202415 5.1272e-06
4:179236264 T C 0.139921 2.3428e-05
4:179247331 T C 0.372564 5.0038e-05
4:179266756 G A 0.064500 -8.0080e-05
4:179271679 T C 0.041581 -2.1235e-05
4:179272232 A C 0.048612 -1.0070e-05
4:179282760 G A 0.043464 -6.9028e-06
4:179295642 A G 0.754660 -3.0609e-05
4:179316930 T G 0.676145 -1.7198e-05
4:179319193 A C 0.356276 3.0918e-05
4:179323384 T C 0.113199 1.5467e-05
4:179334721 T C 0.622253 -1.4286e-05
4:179335309 T C 0.955806 -5.0039e-06
4:179335597 T C 0.338126 -1.7728e-05
4:179339771 C T 0.067865 -3.3009e-05
4:179340650 T G 0.163677 -3.6332e-05
4:179346226 G A 0.810448 1.5511e-05
4:179347277 A G 0.027550 -1.4287e-04
4:179350616 C G 0.335747 -2.5742e-05
4:179351355 A C 0.026566 -6.0461e-05
4:179357208 C T 0.135452 4.8251e-05
4:179365058 A G 0.132592 1.7867e-05
4:179369674 T C 0.084360 9.8227e-06
4:179372436 G A 0.547633 -2.4448e-05
4:179375575 T C 1.820406 -1.8161e-05
4:179385578 T C 0.192174 2.6281e-06
4:179389172 G A 0.263780 4.3976e-05
4:179389332 A C 0.179019 7.3511e-06
4:179391633 G A 1.351460 4.0537e-05
4:179392878 T G 0.688327 -1.7710e-05
4:179392948 G T 0.595764 -5.2949e-05
4:179395117 A G 0.663769 -9.3229e-07
4:179399523 A G 0.158136 -9.7879e-06
4:179401563 T C 1.489317 9.0730e-06
4:179401917 C A 0.103406 5.0323e-05
4:179404167 G A 0.034859 -1.8123e-05
4:179405366 T C 0.406355 -6.9373e-05
4:179408291 C T 1.537211 -5.5690e-05
4:179409526 G A 0.479962 -1.6361e-05
4:179409562 G A 0.549535 3.6266e-06
4:179410192 G A 0.027092 -3.8464e-05
4:179417513 T C 1.420533 2.3347e-04
4:179424066 T C 0.049683 -1.0180e-04
4:179424283 G A 0.052179 -1.8554e-05
4:179432014 G A 1.235450 8.0741e-05
4:179442000 C T 0.349837 -6.3307e-05
4:179442436 G A 0.033282 -1.6141e-05
4:179446237 T C 0.488667 1.5601e-05
4:179449681 T C 0.756575 -1.9127e-05
4:179452868 G A 0.051137 -1.8112e-05
4:179452941 T G 0.147922 9.0635e-05
4:179455990 A T 0.041594 -2.5102e-05
4:179457157 A G 1.561505 -6.5862e-05
4:179457546 T G 0.211178 -4.3878e-05
4:179458844 A G 0.039481 2.9775e-05
4:179467688 G C 0.098272 2.3335e-05
4:179472303 A G 1.633243 -3.4631e-05
4:179475329 A C 1.372596 5.4758e-06
4:179476040 T C 0.047855 -1.1672e-04
4:179481211 A G 1.785388 -2.4417e-06
4:179482800 T G 0.854464 1.8675e-05
4:179483832 C T 0.185845 1.5722e-05
4:179489168 T C 0.051607 2.7808e-04
4:179489707 C T 0.273825 1.0607e-06
4:179494022 A G 0.142829 -1.7619e-04
4:179495132 C T 1.473886 3.8289e-05
4:179497490 G A 0.323326 2.5348e-06
4:179500231 G A 0.039296 -6.7127e-06
4:179504297 G T 0.067125 3.7686e-05
4:179510226 C T 0.049267 2.0564e-05
4:179520846 G A 1.575618 1.5946e-04
4:179525722 A C 0.064892 4.1960e-05
4:179528085 T C 0.036826 5.3400e-06
4:179530861 C A 0.145251 2.7202e-05
4:179533722 A G 0.171791 -4.2374e-05
4:179535956 C A 0.172336 -9.5029e-07
4:179536312 C G 0.807342 3.5149e-05
4:179536684 A G 0.711073 2.4993e-04
4:179536725 C T 0.111878 -1.2110e-05
4:179536770 C T 0.436745 -2.2070e-05
4:179538226 A G 0.432837 -2.5960e-05
4:179540613 T C 0.979172 -3.5218e-05
4:179541481 A G 0.105646 -1.6120e-04
4:179542563 C T 0.085448 -3.6083e-05
4:179542893 G A 0.618657 -3.4913e-05
4:179544812 T C 0.480982 -1.6277e-05
4:179545940 T C 0.397118 3.1040e-06
4:179549418 C T 0.618056 4.6623e-05
4:179549696 G C 0.251633 1.0627e-05
4:179551404 G A 0.971557 2.1563e-05
4:179553342 T C 0.064899 3.6336e-05
4:179555584 C T 0.416216 -1.9311e-05
4:179557134 C T 0.987046 1.1435e-05
4:179579301 C T 0.065808 4.1133e-05
4:179591402 G A 0.187997 1.1378e-05
4:179594763 T C 0.055467 4.6001e-05
4:179606130 A G 0.067982 2.3697e-05
4:179608180 T C 0.382314 1.6753e-06
4:179610551 C T 0.093861 1.1628e-05
4:179621235 G A 0.952748 2.9437e-05
4:179634938 T G 0.041406 -2.7485e-05
4:179646969 A G 0.074776 5.8373e-05
4:179648354 T C 1.823055 7.1087e-05
4:179653636 A G 0.867041 -1.9916e-05
4:179654632 G A 0.032084 -3.9547e-05
4:179657274 T C 0.025567 -2.6403e-05
4:179666245 A G 0.209633 -1.2010e-04
4:179670278 G A 0.039501 1.0542e-04
4:179670878 T C 0.058566 -1.3217e-05
4:179678260 T C 0.054019 2.7637e-05
4:179678368 C T 0.022973 8.3495e-06
4:179688127 T C 0.056963 2.8494e-05
4:179692147 G T 0.250241 -6.2404e-05
4:179704824 A G 0.149571 -1.8072e-04
4:179707041 T C 0.979370 5.4767e-05
4:179708829 T C 0.082864 -5.2143e-05
4:179715635 T C 1.590636 -2.1974e-05
4:179719348 T C 0.076785 -2.6250e-05
4:179720903 G T 0.140178 -4.5785e-05
4:179725801 C A 0.072413 -1.5092e-05
4:179734219 G T 0.038573 9.8818e-05
4:179740235 A G 0.026226 1.6403e-05
4:179757471 A G 0.063075 -1.5095e-05
4:179763945 A G 0.035694 1.7462e-05
4:179765562 A G 0.099197 -5.1241e-05
4:179769492 G A 0.089235 1.0768e-05
4:179772377 G A 0.063659 -1.3960e-05
4:179778357 T A 0.050403 -3.5343e-05
4:179797083 C T 0.039718 -9.5255e-05
4:179811725 G A 0.157727 -3.2038e-06
4:179813733 G A 0.030088 -8.0876e-05
4:179816571 T A 0.167458 2.5658e-05
4:179831421 A G 0.067528 -5.3734e-05
4:179833516 A G 0.981525 -1.1645e-05
4:179844756 C T 0.093929 -4.5595e-05
4:179853103 C T 0.091933 1.4806e-05
4:179853331 C G 0.094867 -4.0743e-05
4:179854035 A G 1.944618 2.8464e-05
4:179865606 C T 0.773953 -2.4478e-06
4:179868650 T C 0.877431 4.8243e-05
4:179876445 C T 0.206268 -3.0154e-05
4:179877850 T G 0.682926 -8.8513e-06
4:179894773 C A 0.043749 2.2512e-05
4:179899843 G A 0.870420 -1.1804e-05
4:179905046 T C 0.030695 2.1093e-06
4:179905799 T C 0.106431 6.8301e-05
4:179906109 T C 0.112501 -4.3374e-05
4:179919733 G C 0.208932 -1.3904e-04
4:179922209 G A 1.806706 4.2571e-05
4:179923730 G C 1.091576 3.8870e-05
4:179932194 C T 1.133374 -3.6407e-06
4:179936956 G A 0.065976 -1.5884e-05
4:179939435 A C 0.619309 -3.3796e-06
4:179942165 C T 0.067752 -7.7398e-07
4:179944494 G A 1.008131 1.4283e-05
4:179944540 A C 0.161690 -6.5446e-05
4:179961087 G T 1.231117 1.5381e-07
4:179962359 G T 1.182350 2.6847e-06
4:179967597 C A 0.059845 -3.4917e-06
4:179969696 G A 0.096740 -1.4420e-04
4:179970108 T C 0.132962 3.5970e-05
4:179970354 A G 0.027235 -1.7226e-05
4:179971151 T C 0.069287 -2.8092e-05
4:179984845 A G 0.663088 -1.4498e-05
4:179986642 G T 0.077051 -2.1037e-05
4:179988291 A G 0.066888 8.1382e-06
4:179992133 G A 0.521196 -2.5942e-05
4:179997243 C G 0.063854 -1.9217e-05
4:179999324 G A 0.027060 -7.0895e-06
4:180005125 G A 0.297499 1.3420e-05
4:180012674 C T 1.382168 1.3534e-04
4:180016468 T C 0.064269 -3.5771e-05
4:180019487 C T 1.247024 6.9030e-05
4:180022188 C A 0.023752 4.7057e-06
4:180023290 A G 1.451237 -2.7398e-05
4:180027606 C T 0.102449 -1.8976e-05
4:180030565 A C 0.023885 -6.8118e-05
4:180032297 C T 0.050783 -4.6521e-05
4:180034200 T C 0.067297 -3.4205e-05
4:180035019 G A 0.401571 1.1227e-06
4:180036877 C T 0.306931 6.0576e-06
4:180037243 G A 0.039647 -2.8013e-05
4:180048362 T C 0.205761 -7.0403e-06
4:180053504 C T 0.190182 4.8897e-05
4:180069814 G T 0.160025 5.9981e-05
4:180070157 G A 0.573447 1.8141e-05
4:180076682 A G 0.042188 1.0295e-04
4:180077963 A G 0.099236 2.0039e-05
4:180079037 T C 0.589296 1.8144e-05
4:180085436 G A 0.547623 2.6020e-05
4:180092563 A T 0.515474 5.7648e-06
4:180097571 G A 0.451247 8.2250e-06
4:180102626 T C 0.052036 1.3235e-05
4:180106072 A G 0.450867 -2.8315e-07
4:180107375 C A 0.066012 -2.7852e-06
4:180109910 A G 0.036765 1.0685e-04
4:180121036 G C 1.962038 9.8560e-05
4:180123268 A G 1.233503 -2.7793e-05
4:180123714 T C 0.185459 -2.6636e-04
4:180123873 C T 0.024726 1.3213e-05
4:180128905 A G 0.071997 2.0322e-05
4:180132138 G A 0.113819 -1.9982e-05
4:180134211 C T 0.069962 -2.6545e-05
4:180137935 C A 0.033175 6.2033e-06
4:180138649 G T 0.064821 2.1700e-05
4:180138678 A G 1.029465 -1.3411e-05
4:180140759 G A 0.092504 -7.9834e-05
4:180148916 C G 0.038030 4.6567e-05
4:180150841 T C 0.777744 8.6180e-06
4:180152070 T G 0.034204 2.4419e-05
4:180162940 G A 0.842571 -5.1796e-05
4:180168755 G A 0.043402 -5.0821e-06
4:180169234 C G 0.181334 4.9299e-05
4:180169778 C T 1.097694 2.6081e-06
4:180170546 G T 0.135341 -3.9007e-05
4:180172521 C T 0.078846 8.1686e-05
4:180186551 A G 0.492231 -1.1951e-05
4:180193914 A G 0.053191 3.0888e-05
4:180194048 G A 0.065162 3.5300e-05
4:180210609 T C 0.065197 -2.2676e-05
4:180214220 C A 0.158545 -3.8885e-05
4:180214679 A G 0.080131 4.9110e-05
4:180216318 T G 0.126977 1.4174e-05
4:180217423 A T 0.082238 7.5710e-05
4:180228146 G A 0.042906 3.2801e-06
4:180229480 G A 0.454675 6.4125e-05
4:180233813 T G 0.099599 -3.3077e-05
4:180236736 T C 0.020094 3.1732e-05
4:180237765 A G 0.042669 3.7788e-06
4:180240950 G A 0.789617 -3.2946e-06
4:180246897 T C 0.035226 -2.4450e-05
4:180250564 T C 0.364686 1.7670e-05
4:180256523 T C 0.450588 -7.2864e-07
4:180258360 A G 1.325257 -1.8485e-05
4:180267462 C T 0.048615 -1.4120e-04
4:180267543 G A 0.075178 -3.4987e-05
4:180271128 G A 1.646788 -8.4808e-07
4:180275104 G T 0.042435 -5.8899e-05
4:180278635 A G 0.925250 -8.5793e-05
4:180279303 A G 0.172684 6.5359e-05
4:180280410 G A 1.358565 -6.5661e-05
4:180284798 C T 0.126425 6.6162e-05
4:180284877 C G 0.238839 2.4378e-06
4:180289682 A G 0.047979 -2.6018e-04
4:180294979 A G 0.108217 -1.5272e-05
4:180296629 G A 1.446651 6.6878e-06
4:180303950 A C 0.971398 -4.1262e-05
4:180307360 A C 0.926734 -3.4978e-05
4:180307882 T G 0.055301 1.1735e-05
4:180310765 C T 0.185774 -3.0271e-05
4:180311659 T C 0.333290 -8.3349e-06
4:180311668 T C 0.763093 -5.9327e-05
4:180312809 G T 1.380730 -9.6855e-06
4:180316321 T G 0.035729 3.9322e-05
4:180319339 T C 0.066583 -3.2773e-05
4:180324614 G T 0.350882 3.0922e-05
4:180331602 C G 0.094081 5.7585e-05
4:180333066 G A 0.122998 -5.4063e-05
4:180334106 A G 0.680868 -6.2207e-05
4:180334183 G A 1.464201 -7.8396e-06
4:180334278 C T 0.150895 6.2548e-05
4:180335184 T G 0.115692 -1.1863e-04
4:180339664 G A 0.057781 1.5050e-04
4:180340275 A C 0.105747 3.6335e-05
4:180347365 A G 0.305562 9.5181e-07
4:180353189 A G 0.023376 -1.8683e-05
4:180375768 C T 0.029166 9.2069e-05
4:180376025 G A 0.023314 -6.7237e-05
4:180381427 T C 0.347471 7.5059e-05
4:180383312 T C 1.694533 -6.9681e-05
4:180385808 A G 0.424580 -6.3833e-05
4:180386620 T C 0.030728 -3.0866e-05
4:180400620 T C 0.386121 2.9979e-05
4:180402143 A G 0.035174 9.8972e-05
4:180407387 T C 0.030568 5.0460e-06
4:180408688 A G 1.062747 -2.8015e-05
4:180420260 A G 0.074435 2.6856e-05
4:180424671 T G 0.073068 -3.2985e-05
4:180426829 G T 0.893653 -3.7074e-05
4:180435297 T C 0.031799 3.3545e-05
4:180442943 G A 0.158289 2.6182e-05
4:180447199 C T 0.158195 -5.7066e-06
4:180458462 A T 0.146526 -2.0049e-05
4:180460032 T C 0.033964 -3.9138e-05
4:180460676 A G 0.141278 2.4409e-05
4:180471941 C A 0.148227 -1.2100e-06
4:180477819 A G 0.036171 3.3472e-06
4:180481770 C T 0.049884 1.1392e-04
4:180485430 G A 0.569802 -1.2681e-04
4:180487431 G T 1.898720 -1.1627e-05
4:180501622 A G 1.230091 -6.9610e-05
4:180505244 C T 1.369617 -1.2111e-04
4:180506967 A C 0.140492 -8.3879e-06
4:180515583 G A 0.061724 2.9135e-05
4:180519744 C T 0.078086 8.3912e-05
4:180521142 T C 0.117688 6.5619e-06
4:180522804 T C 0.130577 -6.8261e-05
4:180531597 G A 0.908398 -1.0824e-05
4:180536545 T G 0.576189 3.0903e-05
4:180537476 G C 0.034434 -3.6663e-05
4:180538828 A G 0.044519 3.3591e-05
4:180539561 C T 0.242523 -1.4219e-05
4:180540117 A G 0.148013 -4.4480e-05
4:180542333 T C 1.296227 -4.6299e-05
4:180550594 A G 0.521696 1.0185e-05
4:180552590 G A 1.868352 7.7757e-05
4:180570932 T C 0.932083 2.4652e-05
4:180571768 G A 0.114234 6.0744e-05
4:180572806 G A 0.034347 -2.7110e-05
4:180580114 T C 0.041309 -2.0258e-05
4:180581901 C A 0.233249 2.1470e-05
4:180582261 A C 1.883510 1.3915e-05
4:180584693 A G 0.044223 1.2256e-05
4:180588370 A G 0.116581 -8.8149e-05
4:180588881 T G 1.784336 3.1306e-05
4:180589341 C T 0.294455 -5.4104e-06
4:180589915 C T 0.063438 7.6097e-05
4:180591326 A C 0.332531 -3.6799e-05
4:180594787 A C 0.100080 1.8232e-05
4:180596158 C T 0.059667 1.2480e-05
4:180598834 A G 0.023567 4.6821e-05
4:180598939 C T 0.243616 2.4718e-05
4:180611159 G A 0.042185 -2.3711e-05
4:180611257 T C 0.086133 4.8094e-05
4:180611820 A G 0.035077 -6.9142e-05
4:180612910 C G 0.402304 -7.1465e-05
4:180614766 T C 0.035259 -1.4853e-05
4:180619588 A G 0.536244 -4.5706e-05
4:180625273 G C 0.077694 7.7427e-05
4:180630666 A G 0.059855 5.2304e-05
4:180635694 T C 0.030932 6.9794e-05
4:180637185 G T 0.034061 -3.8851e-06
4:180638122 T C 0.646865 -6.0550e-05
4:180639143 A G 0.104831 3.2391e-05
4:180655000 G A 0.784534 -2.1907e-05
4:180655607 A G 0.054431 4.5805e-05
4:180655625 T C 0.083938 3.8487e-05
4:180658815 G T 0.031029 -1.0465e-04
4:180661580 T G 0.777611 -1.7716e-04
4:180664079 G C 0.169935 -3.4214e-05
4:180666112 C A 1.218108 -8.2960e-05
4:180667647 A G 0.094763 2.4354e-05
4:180667703 A G 0.039605 1.1381e-05
4:180668187 G T 0.287570 -2.6943e-05
4:180670749 T C 0.275529 -9.4070e-05
4:180670976 G A 0.246262 1.3428e-05
4:180672588 C A 0.065464 -7.3947e-05
4:180673104 C T 0.262312 -8.3669e-05
4:180673823 T C 0.663977 -1.7203e-05
4:180674201 G A 0.120635 7.3022e-05
4:180683019 T C 0.046590 -1.3115e-05
4:180684150 G C 0.157172 5.4814e-05
4:180688000 T C 0.671809 -5.3352e-06
4:180694143 C A 1.248715 1.3966e-05
4:180695696 A C 0.091920 -3.7201e-05
4:180700553 C T 0.827514 -2.9508e-05
4:180700855 T C 0.097392 -8.8144e-05
4:180702321 T C 0.193048 -2.7247e-05
4:180708000 T C 0.023113 -4.9940e-05
4:180714928 A G 0.035509 -1.7739e-05
4:180715746 C T 0.168075 -1.8249e-05
4:180719044 G A 0.107619 2.6100e-05
4:180749276 G A 0.143965 1.9861e-05
4:180753278 G A 0.254847 -5.8481e-06
4:180755541 T C 0.086736 3.0380e-05
4:180756059 T C 0.080102 -6.8181e-05
4:180765225 T C 0.497162 -2.3526e-05
4:180765638 T C 0.716052 2.5213e-05
4:180773239 T C 0.121959 -7.4011e-05
4:180779521 A G 0.054597 1.8047e-06
4:180780392 G T 1.491050 5.0792e-05
4:180787754 G A 0.435729 -3.0522e-05
4:180789343 T C 0.759805 2.9219e-05
4:180792527 T C 1.577173 1.9597e-04
4:180794037 C T 0.182496 3.6488e-05
4:180794246 T C 0.027998 -6.4217e-05
4:180800806 A C 1.563258 1.2807e-03
4:180802030 C A 0.079703 6.3988e-05
4:180806181 T C 0.496844 -1.2460e-05
4:180806281 T C 0.090547 1.4795e-05
4:180812129 G T 0.068394 -8.4477e-05
4:180814432 T C 0.063328 -1.4004e-05
4:180825544 T C 0.821945 3.3257e-05
4:180830527 T C 0.177423 4.7504e-05
4:180831371 G A 0.389659 -3.7861e-05
4:180836319 T C 0.036969 -1.8702e-04
4:180836563 A G 0.060455 -6.6390e-05
4:180854105 T C 0.043302 4.2083e-05
4:180855039 G A 0.859397 3.6225e-05
4:180869437 C T 0.090157 -9.6170e-05
4:180873743 T C 0.231568 -4.0475e-05
4:180876468 A G 0.041766 2.4092e-05
4:180879888 T G 0.618102 -3.2234e-05
4:180893558 A G 0.384216 -5.6374e-05
4:180895953 A C 0.113280 -1.6808e-05
4:180898244 G A 0.163674 1.0088e-04
4:180898959 A G 1.214213 -1.3616e-06
4:180899915 G A 0.040478 1.7306e-05
4:180900220 C T 1.328701 -1.2281e-05
4:180900322 A G 0.129048 6.8384e-05
4:180902764 T G 0.040604 5.4693e-05
4:180905257 T G 1.661364 -1.6633e-05
4:180905651 G C 0.022899 5.4883e-05
4:180910925 G A 0.253912 7.7565e-05
4:180911019 A G 0.285003 -1.2902e-05
4:180913213 C T 0.073205 -1.1483e-05
4:180917385 C T 0.023136 -1.8305e-05
4:180918453 T C 0.052221 1.0498e-04
4:180921802 T C 0.759954 -2.8455e-06
4:180922246 G A 0.186261 5.6099e-05
4:180922702 G A 1.918950 7.3345e-06
4:180928741 A C 0.553589 -1.0249e-05
4:180946774 C T 0.161804 2.2194e-05
4:180955602 G A 0.803846 -3.5434e-05
4:180956701 G T 0.157357 5.0963e-05
4:180961974 A C 0.058833 -4.6636e-06
4:180963284 A G 0.057245 1.0063e-06
4:180965434 C T 0.267943 -1.8848e-05
4:180967580 C G 0.068518 5.8426e-06
4:180978310 G A 0.025135 8.1834e-07
4:180980876 T G 0.303922 4.4356e-05
4:180983593 A G 1.907003 6.0763e-06
4:180984334 A G 0.068437 5.0041e-05
4:180984786 A G 0.023928 6.3163e-06
4:180988794 C T 0.950324 2.3150e-04
4:180995154 T G 0.200110 2.6069e-06
4:181008167 T C 1.592191 -3.4082e-04
4:181024984 A G 0.051594 2.5889e-06
4:181025718 A G 0.637511 -3.7650e-05
4:181027892 C G 0.021214 1.9719e-05
4:181028316 T C 0.035463 -1.0723e-05
4:181031805 G A 0.153787 -2.5462e-06
4:181031814 A G 0.041111 -4.3407e-05
4:181032462 T C 0.059375 7.3403e-05
4:181035009 G A 1.042403 -9.8889e-06
4:181038957 A C 1.930220 1.5100e-05
4:181045080 A G 1.549399 2.9942e-05
4:181058890 A G 1.831393 2.8194e-05
4:181066422 G A 0.105659 -9.4056e-06
4:181078295 A G 0.785907 2.0979e-05
4:181084796 G A 0.039011 2.9656e-05
4:181086037 C T 0.928038 2.0962e-05
4:181089144 A G 0.057700 -1.2491e-05
4:181093960 A G 1.368172 -8.5886e-06
4:181102888 G A 1.020289 1.7113e-06
4:181108510 G A 1.497012 1.8333e-08
4:181119137 T C 1.274438 -3.1438e-05
4:181124250 A C 0.810659 2.1187e-06
4:181124269 T C 0.985949 -3.2330e-06
4:181124631 G A 1.657625 -4.2090e-05
4:181125964 G A 1.589523 4.4158e-05
4:181128114 A G 0.038637 3.9743e-06
4:181131339 T G 0.086077 -4.9341e-05
4:181137418 T C 0.174329 5.9896e-05
4:181139421 T C 1.406810 3.8880e-05
4:181148678 T C 1.652318 -7.7664e-06
4:181148799 A G 0.037524 5.9750e-06
4:181148942 G A 0.169071 -5.6067e-05
4:181149277 T C 0.042390 4.1940e-05
4:181151538 T C 0.163391 -1.4821e-05
4:181152248 A C 0.660621 -9.7729e-05
4:181153885 G A 1.568961 -1.3961e-05
4:181155561 G A 0.092277 8.6593e-06
4:181163711 T C 0.050812 -1.3449e-04
4:181169691 G A 0.628890 -1.0406e-05
4:181176299 A G 0.667466 1.1361e-04
4:181176551 T G 0.088700 -6.6057e-06
4:181178855 A G 0.349038 -8.0730e-06
4:181192571 A G 0.120820 2.8828e-04
4:181193361 C T 0.071400 -3.9096e-05
4:181194756 C T 0.281550 -1.0932e-04
4:181195033 T C 0.065415 -1.8481e-06
4:181196779 C T 0.098288 2.1918e-05
4:181198590 A C 0.041046 1.4260e-05
4:181200669 C G 0.184920 -3.1435e-05
4:181202106 G T 0.596816 -1.5990e-05
4:181202912 A G 0.133027 -5.5260e-05
4:181204678 C T 1.533738 4.6287e-05
4:181204878 G A 0.337308 2.0974e-05
4:181205991 T C 0.333232 -2.2991e-05
4:181207294 C T 0.727659 -2.3156e-05
4:181209354 T C 0.083763 -4.5561e-05
4:181210711 C T 0.127763 -2.2331e-05
4:181212074 G A 0.050273 -3.6681e-06
4:181214557 C T 0.179568 9.5232e-06
4:181215655 A C 0.352119 -2.8946e-05
4:181220101 T C 0.035924 1.1563e-04
4:181220551 A G 0.049326 -2.9102e-05
4:181227321 A G 1.523225 -3.2653e-05
4:181231771 G A 0.328012 1.3953e-04
4:181241789 C T 0.108405 -3.4049e-05
4:181241855 C T 0.034707 9.7099e-05
4:181252223 T C 0.202136 4.5366e-05
4:181252601 T C 0.020253 6.0302e-05
4:181252764 C T 0.184193 -9.0320e-05
4:181253016 G A 0.314104 -2.0268e-05
4:181258698 C T 1.144780 2.7170e-05
4:181263217 A G 1.578416 -3.4582e-05
4:181265740 G A 0.296000 -3.2830e-05
4:181266106 A G 0.139691 -7.8720e-05
4:181276558 A C 0.460293 -6.7456e-05
4:181279680 T C 0.042007 -4.2948e-07
4:181283894 A G 0.600325 9.6432e-05
4:181294633 C A 0.280501 5.6030e-05
4:181294749 G A 0.211779 -4.2163e-05
4:181294913 T G 0.366653 1.7473e-05
4:181295142 T C 0.127944 8.2748e-05
4:181295241 A G 1.747143 9.2882e-05
4:181299754 A C 0.081368 6.0636e-05
4:181302217 G A 0.614096 1.9029e-05
4:181303760 G T 0.080543 2.9552e-05
4:181309425 A C 0.187929 7.9238e-05
4:181310122 A G 1.229445 1.1431e-04
4:181312813 G A 0.052159 3.3862e-05
4:181313201 T C 0.055071 -1.7880e-06
4:181316199 T C 0.684961 -4.4290e-05
4:181316490 C T 0.096211 -2.3262e-05
4:181319792 G A 0.028189 -2.2314e-06
4:181320165 G A 1.086509 2.3968e-05
4:181320398 A G 0.480956 5.2674e-05
4:181320843 T C 0.606550 -1.4304e-05
4:181321826 C T 0.077843 -3.4161e-05
4:181340508 C T 0.098561 1.7620e-05
4:181343571 T C 1.050650 7.0216e-07
4:181344110 G T 0.688515 -8.7071e-06
4:181350152 C T 0.040309 5.4114e-05
4:181351635 T C 0.719619 -4.6548e-05
4:181351656 A C 1.544429 -2.0921e-05
4:181352208 A G 0.057093 -1.6910e-05
4:181353789 C T 0.988565 1.3640e-05
4:181357473 G A 0.192103 -1.1294e-05
4:181358689 C T 0.115747 6.4248e-06
4:181361070 G A 0.455807 -1.1434e-05
4:181363386 A G 0.544121 -5.8836e-06
4:181364328 C G 1.770801 -1.7328e-05
4:181370428 T C 0.452208 1.1224e-05
4:181376809 A C 0.336279 -1.9358e-05
4:181380686 G A 0.097330 8.6938e-06
4:181382631 C A 0.856982 -3.2593e-06
4:181385440 A G 0.033947 -6.6919e-05
4:181394818 G C 0.066298 -1.9011e-05
4:181396367 T C 0.023444 -5.2918e-05
4:181405496 G T 0.024639 -2.9174e-05
4:181406392 G A 0.035914 9.6866e-05
4:181407795 C A 0.063698 1.6719e-06
4:181409075 T C 0.081660 2.6024e-05
4:181419258 T G 0.340651 -1.1087e-05
4:181421024 A C 0.045609 -5.6120e-05
4:181421518 T C 0.105029 -9.1042e-05
4:181424821 C T 0.024661 -3.8026e-05
4:181432097 T G 0.036709 5.9793e-05
4:181437375 T C 1.131920 -2.5439e-05
4:181442264 A G 0.038251 2.6940e-05
4:181442443 C A 0.590191 -2.4769e-05
4:181443620 G T 0.059199 -2.1679e-07
4:181445006 T C 0.073769 6.7694e-06
4:181447215 G A 0.034717 -8.0969e-05
4:181448254 C T 0.071893 -1.3852e-04
4:181455889 C A 0.047823 -7.1703e-05
4:181457480 G A 0.105393 1.9638e-05
4:181462622 G A 0.107782 -2.3742e-06
4:181463753 G A 0.041783 5.9383e-06
4:181469727 G A 0.164566 -2.0762e-05
4:181472775 C T 0.872211 1.0848e-05
4:181473219 A G 0.033928 1.7528e-04
4:181473475 A G 0.709466 1.5379e-05
4:181483255 G A 0.182934 -2.2075e-05
4:181486259 C T 0.380529 -3.2177e-05
4:181491059 C T 1.026638 1.3737e-05
4:181492387 A G 0.047628 3.6463e-05
4:181492407 T G 1.090401 2.4176e-06
4:181493355 A G 1.495503 1.9694e-05
4:181498044 G C 0.090949 6.5102e-05
4:181500662 G A 0.616362 7.8497e-06
4:181504039 C T 1.779234 -1.7238e-07
4:181508681 G T 0.617709 1.0699e-05
4:181509754 G A 0.190925 4.4499e-05
4:181516417 T G 0.170986 2.5677e-05
4:181518767 C T 0.094786 -9.4389e-05
4:181520272 C A 0.280897 -7.2851e-05
4:181520296 T G 1.870845 -1.5525e-05
4:181522691 C T 0.287307 6.7222e-06
4:181527113 G A 0.118632 1.9083e-05
4:181528499 A G 0.357951 5.0062e-05
4:181531165 A G 0.602048 2.2678e-05
4:181531636 C G 0.250803 -2.0620e-06
4:181542719 A G 0.065775 1.1160e-04
4:181543568 A G 0.224265 2.0804e-05
4:181546357 A G 0.025099 -1.6349e-05
4:181547502 T C 0.841078 -9.4164e-05
4:181551423 G A 0.330745 4.8646e-06
4:181552074 T G 0.047164 3.7898e-05
4:181555660 T G 0.832594 -1.7474e-05
4:181560856 T G 1.448556 -3.0968e-05
4:181561333 A G 1.543365 -3.6402e-05
4:181575458 T G 0.678521 -1.8351e-05
4:181577045 A G 1.719700 -1.8092e-05
4:181583955 G A 0.708460 1.2274e-05
4:181584587 T C 0.035700 -2.4373e-05
4:181585723 G A 1.925315 2.0317e-05
4:181587981 C A 1.900716 2.1411e-05
4:181593520 C T 0.626359 2.7056e-05
4:181597537 T C 0.051990 -1.1123e-06
4:181604010 T C 1.269732 -6.4161e-06
4:181612111 A G 0.337341 1.4397e-05
4:181619400 C T 0.122745 1.4543e-05
4:181639323 G T 1.262062 3.2512e-06
4:181639687 A G 0.120365 -1.2957e-05
4:181643177 A G 0.165433 -7.1747e-05
4:181646382 G A 0.475048 1.0693e-05
4:181652949 A G 0.298278 2.0807e-05
4:181656347 T C 0.033022 -4.0531e-05
4:181657468 T C 1.612236 1.4282e-05
4:181657722 T C 0.053967 6.2318e-06
4:181663311 A G 1.859339 3.8025e-05
4:181663815 T C 0.440114 2.1981e-05
4:181664222 G A 0.022714 -1.8464e-05
4:181668012 G A 0.048264 -1.3726e-05
4:181669730 T C 0.077674 4.0515e-05
4:181689957 G A 0.164092 -3.5956e-05
4:181690759 G A 0.037716 7.6677e-05
4:181694209 T G 0.030581 8.0996e-07
4:181696314 G A 0.638569 -4.6061e-05
4:181697946 G T 0.225992 -5.3140e-06
4:181702947 G A 1.072195 2.7488e-05
4:181709845 G A 0.135179 -9.1308e-05
4:181716232 A G 0.208439 1.9848e-04
4:181719029 T C 0.024333 5.8817e-05
4:181719685 A G 0.873185 -1.8166e-05
4:181729352 G A 0.874652 8.5928e-06
4:181730082 A G 0.216703 -2.8994e-05
4:181730737 T G 0.167559 -2.1930e-05
4:181734640 A G 0.203973 -2.2105e-05
4:181735965 G A 0.020951 1.4881e-04
4:181737059 A C 0.643717 -2.2739e-05
4:181741955 A C 0.213437 1.6524e-05
4:181744208 A G 0.059151 -2.1482e-05
4:181747598 A G 0.272585 -5.7557e-05
4:181748551 C T 0.412960 1.8523e-05
4:181750624 A G 0.291410 2.2533e-05
4:181753673 G A 0.060644 1.2175e-05
4:181753860 A C 0.127944 1.4325e-05
4:181756792 A G 0.674419 1.2667e-05
4:181758331 T C 0.085811 -7.8665e-05
4:181758685 C T 0.062533 7.3051e-05
4:181766069 T C 0.567744 -5.2633e-05
4:181769198 G T 1.717211 -1.1764e-05
4:181772546 C T 0.028047 -1.1415e-05
4:181782394 G A 0.392139 5.4898e-05
4:181782616 T C 0.612743 2.2050e-05
4:181783108 G A 0.072390 -6.2739e-05
4:181783275 T C 0.978783 -1.7049e-05
4:181783984 C T 0.276567 -8.9202e-05
4:181784930 G A 0.524845 4.2138e-05
4:181789703 T C 0.026343 -2.7019e-05
4:181797677 T C 1.112751 -2.8610e-05
4:181800584 T C 0.549194 -5.4436e-05
4:181801111 G A 0.102689 5.9202e-05
4:181803695 C T 0.568568 1.1938e-06
4:181804556 A C 0.135958 1.1896e-04
4:181809430 G C 0.139924 1.1965e-05
4:181812200 T G 0.093306 -2.7397e-05
4:181821632 T C 0.076564 -3.4699e-05
4:181821983 T C 0.435015 -1.9094e-05
4:181826710 C T 1.347828 -3.5655e-05
4:181828735 A C 1.871757 2.4342e-05
4:181836259 G T 0.078882 7.6886e-05
4:181838919 A G 0.056291 6.0688e-06
4:181850199 T C 0.119213 -4.3565e-05
4:181850825 A G 0.033892 2.1831e-05
4:181852759 C T 0.201376 5.5157e-05
4:181854896 A G 0.046606 -2.5669e-05
4:181856365 C T 0.357474 2.3243e-05
4:181857235 T C 0.022503 -3.5265e-05
4:181859758 A G 0.162129 5.0224e-06
4:181868218 T G 0.050170 -9.1020e-06
4:181875871 G T 0.405138 -2.4265e-06
4:181882215 A G 0.181220 -8.9925e-05
4:181885234 C T 0.194323 7.5313e-06
4:181888903 G A 0.708460 6.1016e-05
4:181894717 G C 0.057057 -1.6334e-05
4:181895092 C T 0.144994 1.4188e-04
4:181895440 T C 0.169487 -3.4345e-06
4:181897409 C T 0.281569 -4.7131e-06
4:181899047 C T 0.565316 -3.5623e-05
4:181902216 C T 0.737269 3.5621e-05
4:181915696 C T 1.489265 -2.3060e-05
4:181916051 G T 0.323163 5.0223e-05
4:181919113 A G 0.540457 -1.2282e-05
4:181924579 C T 1.453889 6.4071e-06
4:181924995 G T 0.069901 3.7404e-05
4:181927704 T G 0.478190 -8.2019e-06
4:181927829 A G 0.836002 1.7743e-05
4:181928430 G A 0.040994 -1.4728e-05
4:181928755 G T 0.167247 5.2819e-06
4:181933447 T C 0.152615 1.2982e-05
4:181935405 G A 0.787316 3.0054e-05
4:181938471 C T 0.181967 5.9657e-06
4:181938939 A C 0.193518 2.9074e-05
4:181940286 A G 0.066681 -1.6977e-04
4:181941513 C T 0.033753 3.2474e-05
4:181942406 C A 0.479031 -3.3959e-06
4:181942707 T C 0.033756 8.5017e-05
4:181945203 T G 0.212756 -4.7944e-05
4:181946322 A G 0.069125 2.9040e-05
4:181947443 T C 0.269573 -1.5749e-04
4:181948886 G A 0.141563 1.2292e-05
4:181957166 C A 0.591671 -5.8731e-05
4:181957208 T G 0.034126 6.0838e-05
4:181957621 G T 1.636213 -2.9691e-05
4:181959788 C T 0.157137 -2.3865e-05
4:181960860 C T 0.126133 5.7722e-05
4:181963214 A G 0.309469 -1.4774e-04
4:181969741 A G 0.159340 5.3779e-05
4:181978939 A G 0.043600 -1.0938e-05
4:181979599 A G 1.352417 2.6176e-05
4:181984202 C T 1.530752 6.7566e-05
4:181984592 T C 0.025414 -1.9801e-05
4:181989420 G A 0.049800 2.4808e-04
4:181992262 G C 0.208812 7.9561e-06
4:181994006 C T 1.633366 -2.2836e-05
4:181999336 G A 0.722848 1.5700e-05
4:182003027 G A 0.073315 -3.9805e-06
4:182009745 C T 1.125348 3.7549e-05
4:182010023 A G 0.057898 1.9480e-04
4:182017636 A G 0.069641 8.6033e-05
4:182027212 G A 0.065441 3.0920e-05
4:182027698 T C 0.408355 -4.0894e-05
4:182040967 T C 0.174157 -3.6859e-05
4:182043881 C T 0.026722 1.0970e-04
4:182049769 T C 0.268261 -5.8694e-07
4:182049957 C T 0.444012 -4.3664e-05
4:182051145 A G 1.107386 7.4873e-05
4:182052736 C T 0.036158 5.9404e-05
4:182057452 T C 0.056995 -1.3466e-04
4:182061451 A G 0.320716 3.7073e-05
4:182061750 G T 0.336623 2.2156e-05
4:182062247 C T 0.443035 -1.2028e-05
4:182065314 A G 1.472189 -2.7534e-05
4:182066384 C T 0.028712 2.3218e-05
4:182066869 A G 0.388474 -1.9482e-05
4:182068856 T C 0.922702 8.1062e-05
4:182070568 A C 0.627521 -2.8674e-04
4:182075785 C T 0.261043 1.8983e-05
4:182075981 A G 0.141012 -1.0055e-05
4:182077467 A C 0.020468 7.5057e-05
4:182078069 A C 0.105127 1.8317e-05
4:182083999 T C 0.059660 4.0837e-06
4:182089613 G A 0.079615 1.1317e-04
4:182092437 G T 0.182106 1.8973e-06
4:182094811 A G 0.975212 1.3953e-04
4:182095358 T G 0.175774 -6.9986e-05
4:182098264 C A 0.038495 1.3967e-05
4:182098564 G A 1.862847 -3.0386e-05
4:182101091 T G 0.114228 4.5303e-05
4:182104055 C T 0.860267 3.3967e-05
4:182104486 A G 0.031149 -7.5000e-05
4:182109639 G A 0.088466 -2.2169e-05
4:182111576 C T 0.084639 8.0650e-05
4:182111616 T C 0.624840 7.4054e-06
4:182113431 C A 1.723751 -3.0143e-05
4:182113563 C T 0.331164 -2.2685e-04
4:182113970 G A 0.293682 6.0594e-06
4:182119851 A G 1.878612 3.9483e-05
4:182119918 A G 1.621584 3.3001e-05
4:182119948 T C 1.938454 -3.1132e-05
4:182120076 G A 0.168649 1.9394e-05
4:182124566 T C 0.058138 1.4825e-05
4:182126536 A G 0.065713 -3.5833e-05
4:182128000 A G 0.215768 3.1918e-06
4:182133522 G A 0.196517 2.6245e-05
4:182135395 T G 1.638735 -1.7695e-04
4:182136484 G C 0.048008 -2.6951e-05
4:182139443 A G 0.104500 7.0779e-06
4:182142922 G A 0.397647 1.9251e-04
4:182146407 G A 0.109794 -1.4983e-04
4:182146681 G A 0.311170 -2.0328e-04
4:182147412 T G 0.035197 1.6215e-05
4:182153374 C T 0.467684 -2.4467e-05
4:182155026 T C 1.541573 -2.9049e-05
4:182156586 C G 1.913134 2.5318e-05
4:182158275 G A 0.282147 1.5953e-04
4:182159150 G A 0.332735 3.4359e-04
4:182159204 C T 0.431211 -1.7429e-05
4:182159981 C T 0.210098 -2.7549e-05
4:182160093 T C 0.216079 1.0166e-05
4:182163112 C T 0.051471 3.6821e-05
4:182163785 T C 0.542018 1.5924e-05
4:182163907 A G 1.830247 7.0417e-06
4:182174062 C A 0.042062 -7.2622e-06
4:182177786 T C 0.037602 2.4080e-06
4:182193932 G C 1.605232 1.5485e-05
4:182197741 G T 0.188828 -4.6933e-05
4:182199523 G A 0.051581 1.4680e-05
4:182207336 C A 0.384544 8.7826e-05
4:182211515 G A 0.456126 -6.2927e-05
4:182212437 T C 0.233769 -7.0217e-06
4:182222075 G A 0.653639 -2.6207e-05
4:182229745 A G 0.099482 5.7541e-05
4:182229917 T G 0.333235 -2.4472e-05
4:182231318 G A 0.145786 9.9265e-05
4:182232252 T G 0.530044 -5.7675e-05
4:182239032 A C 0.133978 -1.5459e-05
4:182243702 C G 1.430215 -1.1933e-04
4:182248413 C T 0.639715 -2.0446e-05
4:182251306 A G 0.066684 1.0515e-05
4:182254811 T C 0.030335 -9.2557e-06
4:182262701 T C 0.190490 -2.5618e-05
4:182267341 A C 0.057453 -2.4206e-05
4:182267744 T C 0.223227 -8.7929e-05
4:182279787 A G 0.916935 -4.7634e-07
4:182280621 C T 1.165718 -1.4688e-05
4:182282618 T C 0.097775 2.3057e-05
4:182286461 T C 0.059832 2.8728e-05
4:182287174 C A 0.132716 -2.1827e-05
4:182287219 T C 0.042065 -1.0265e-05
4:182288767 C T 1.915523 1.1251e-05
4:182292161 C T 0.702118 -2.4220e-05
4:182292227 C T 0.426609 -2.0526e-05
4:182295766 C A 1.124001 -3.8871e-05
4:182295875 A G 0.134540 2.5407e-05
4:182296951 G A 0.326247 2.9015e-05
4:182297317 C A 0.800149 -8.5537e-05
4:182297812 A G 0.223535 -7.1438e-05
4:182300672 C T 0.152210 -1.4590e-04
4:182302392 A G 0.693387 -1.0521e-04
4:182303124 T A 0.089755 -1.6355e-05
4:182305247 C A 1.515354 5.2027e-05
4:182313722 G C 0.117386 5.1173e-06
4:182319401 C T 0.239715 -2.7709e-06
4:182342394 A G 1.900686 -4.7980e-06
4:182353278 T C 0.201480 7.2748e-05
4:182353710 A G 0.039744 -3.6748e-05
4:182359761 T C 1.188568 4.2738e-05
4:182361916 T C 0.148785 1.4904e-04
4:182362270 C T 0.041507 -1.6899e-05
4:182362615 G T 0.678437 7.4863e-05
4:182368382 A G 0.307133 1.4724e-06
4:182373047 G A 0.210656 -3.5950e-05
4:182379507 C A 0.881728 4.8544e-04
4:182382695 T C 0.082504 3.7127e-05
4:182393462 C T 1.508376 6.7127e-05
4:182396444 C T 0.071906 2.9619e-06
4:182399695 A G 0.630406 7.0972e-05
4:182407973 A G 0.036505 3.3595e-05
4:182416246 G A 1.067138 -2.5891e-05
4:182416441 A G 0.139408 1.0066e-05
4:182416879 A G 1.230257 -2.4853e-05
4:182421893 A G 0.210367 4.9183e-05
4:182422491 C T 0.439053 9.9577e-06
4:182423008 G A 0.523832 -1.3282e-05
4:182427024 C T 0.072299 -2.7187e-06
4:182429459 C T 0.059430 7.6811e-05
4:182429638 G A 0.049066 9.9155e-07
4:182432295 C A 0.281098 3.6775e-05
4:182436818 C T 0.624807 -4.6184e-05
4:182438461 C T 0.164427 2.9390e-05
4:182439194 G A 0.229812 3.5986e-05
4:182439381 G A 0.185566 -1.6752e-05
4:182445268 C T 0.205651 3.4912e-05
4:182446952 G A 0.305295 3.0137e-05
4:182457255 C T 0.373573 2.8906e-05
4:182459990 C A 0.201253 -1.2206e-05
4:182463698 A G 0.052000 3.9879e-05
4:182465132 T C 0.073412 1.0900e-04
4:182467373 A G 0.121362 4.2281e-05
4:182470023 A G 0.492088 5.6296e-05
4:182470210 C T 0.228011 -1.0989e-05
4:182473707 G A 0.514513 -3.4402e-06
4:182475004 G A 0.661750 -4.1430e-05
4:182477211 C T 0.828199 1.6209e-05
4:182482074 C T 0.166578 2.4746e-05
4:182486098 A G 0.023743 6.6072e-05
4:182488322 G A 0.476457 2.5411e-05
4:182490447 T C 0.205216 -3.3668e-06
4:182495256 A G 0.690914 3.8398e-07
4:182497310 C A 0.034506 -3.0538e-05
4:182499174 T C 0.670374 -2.3815e-05
4:182506584 A C 0.051072 -1.5064e-05
4:182511694 C T 0.226041 6.8839e-05
4:182519180 C G 0.144507 -8.2388e-05
4:182521726 C T 1.359172 -9.8303e-06
4:182524384 G T 0.051549 -3.2370e-05
4:182528115 C T 0.020198 6.3683e-06
4:182528430 G A 0.895104 -1.1383e-04
4:182539137 C T 0.228728 6.2407e-06
4:182539250 T C 0.047576 2.3634e-05
4:182541616 C T 1.437385 -6.8145e-05
4:182546624 T C 0.104753 -3.8448e-05
4:182553178 C T 0.176377 -6.5742e-06
4:182554571 C T 0.175968 -1.0168e-05
4:182556742 T G 0.083698 9.9135e-05
4:182558757 G A 1.838751 -7.5963e-05
4:182564286 A G 0.225797 1.1886e-05
4:182570945 T G 0.073244 4.2055e-05
4:182571271 T C 0.039799 1.9498e-04
4:182582767 T C 0.733530 -4.8860e-06
4:182582849 G A 0.397309 -4.4274e-05
4:182584331 G A 0.184154 6.0369e-05
4:182588505 A G 0.138857 8.2861e-06
4:182588629 G A 0.058054 1.0892e-06
4:182589537 C A 0.020708 2.1234e-05
4:182592234 T G 0.049592 6.2047e-05
4:182592333 A G 0.150197 -5.0471e-05
4:182596326 A C 0.055869 -1.2907e-05
4:182596746 A G 0.456707 -9.3419e-06
4:182598659 T C 0.136140 -1.0894e-04
4:182602168 C A 0.149636 -2.4252e-05
4:182607269 A G 0.072026 -1.2809e-05
4:182614615 G T 1.651763 -6.8003e-06
4:182615625 T C 0.515003 2.6770e-05
4:182621264 A G 1.549740 -5.4355e-06
4:182628578 T C 0.350090 7.0127e-05
4:182630453 G A 1.414285 -3.0528e-05
4:182636362 G A 0.150372 -1.3606e-04
4:182643207 A G 1.524838 3.4746e-05
4:182645275 A G 0.026141 2.6205e-05
4:182650638 T C 0.042847 -4.0505e-05
4:182651102 A G 0.028699 7.5966e-06
4:182664765 T G 0.036865 -5.7337e-05
4:182673197 C G 0.026855 1.0176e-05
4:182675244 A G 0.773158 -4.9873e-05
4:182675595 G A 1.824333 -7.7917e-05
4:182682227 C T 1.714121 -1.8471e-05
4:182686437 T C 0.634801 -1.1804e-05
4:182689025 A G 0.104783 -4.3669e-05
4:182691188 T C 0.368468 -1.4136e-04
4:182692325 G T 0.851533 -5.6172e-06
4:182698810 C T 0.050945 -1.8782e-05
4:182699075 G A 0.088629 -7.5965e-05
4:182700388 G T 0.043675 3.0956e-05
4:182704591 G A 0.348188 7.7406e-05
4:182712314 T C 0.056755 -1.4858e-04
4:182714208 G A 1.612639 -2.9007e-05
4:182718414 G A 0.631253 -2.9094e-05
4:182723538 G A 0.121975 -8.4205e-05
4:182724177 C A 0.137769 -1.4856e-05
4:182726970 C T 0.632600 3.8649e-05
4:182727664 G A 0.092822 -7.8368e-05
4:182729786 G C 0.033525 -6.1028e-06
4:182731876 A G 0.042010 3.0237e-05
4:182732781 G A 0.075866 2.2100e-05
4:182733123 C T 0.075123 3.1618e-05
4:182733332 C T 0.624811 5.6335e-06
4:182733906 A C 0.089995 1.6434e-05
4:182734883 A G 0.636651 7.7498e-06
4:182738007 C T 0.107100 -1.5940e-05
4:182738703 C A 0.051039 -1.1771e-04
4:182739485 A G 0.071225 -8.1789e-06
4:182739528 A C 0.096340 2.8712e-06
4:182740613 C T 1.242636 -7.1589e-06
4:182742514 C T 0.059475 -1.3851e-04
4:182742909 G A 0.240874 9.3718e-06
4:182747165 C A 0.198961 -1.2551e-05
4:182748869 A G 0.032396 2.7584e-05
4:182749666 C T 0.251734 -1.6901e-05
4:182753053 T C 0.087161 -3.1876e-05
4:182756773 A G 0.101144 -1.3359e-05
4:182757735 T C 0.047807 -2.6605e-05
4:182758832 A G 1.244327 3.7116e-05
4:182766346 G A 0.084377 1.1691e-04
4:182768235 T C 0.064750 3.1693e-05
4:182770248 C A 0.835197 6.0563e-05
4:182770862 C T 1.001568 3.2630e-05
4:182776777 T C 1.258683 3.3124e-05
4:182778238 T G 0.110969 -1.6017e-05
4:182779935 A G 1.436732 3.5696e-05
4:182780837 T C 0.042146 2.1947e-05
4:182784916 T C 1.021127 -1.3463e-06
4:182791365 C A 0.072919 -2.7799e-05
4:182796048 T C 0.237008 -2.1524e-05
4:182797156 C T 0.772492 -1.2173e-05
4:182799564 C T 0.043256 9.8503e-06
4:182804351 C T 1.260611 6.0951e-06
4:182810854 C T 0.059602 5.2814e-05
4:182818462 C A 0.127983 -6.5036e-05
4:182819440 C T 0.730116 7.1933e-06
4:182827360 C T 0.084416 -4.9466e-05
4:182829210 A G 0.033934 6.1420e-05
4:182833196 C G 0.898739 -4.6578e-05
4:182835130 G A 0.332193 -7.9940e-05
4:182838659 A G 0.058401 6.7961e-06
4:182845034 A G 0.040692 3.0856e-05
4:182854996 C T 1.932453 2.9336e-05
4:182857642 A G 0.045431 5.1298e-05
4:182863343 G A 0.150879 -2.2526e-04
4:182865819 G A 0.289573 -9.5447e-07
4:182866254 C G 0.065493 1.4873e-05
4:182868840 A G 0.494614 1.9179e-04
4:182870520 A G 0.052419 -9.5268e-05
4:182879782 C T 0.021217 -5.3802e-05
4:182884357 G T 0.450296 1.1076e-05
4:182884590 A G 0.812529 3.2605e-05
4:182886016 T C 1.144835 -1.7987e-05
4:182886480 A C 0.392781 8.6933e-06
4:182891181 T C 0.038537 2.0516e-05
4:182893757 T C 0.032691 1.9172e-04
4:182897132 T C 0.229364 4.2829e-05
4:182899972 C T 0.079673 -2.0401e-04
4:182904120 G A 0.106980 1.6391e-05
4:182906146 G A 0.315357 2.4679e-06
4:182906157 T C 0.060212 -1.7786e-05
4:182907241 A G 0.376287 4.0630e-06
4:182912143 T C 0.365819 -4.6670e-05
4:182914354 T C 0.423834 5.0979e-06
4:182919181 T C 0.135939 3.1122e-06
4:182921259 C A 0.139963 -2.1412e-05
4:182921992 C T 0.493332 -2.1850e-05
4:182923379 G A 0.723498 -3.0222e-05
4:182927597 G C 0.054120 -9.6292e-06
4:182939739 C T 0.116127 -2.5870e-06
4:182940730 A G 0.641153 -5.0016e-05
4:182941881 G A 0.167218 -2.6232e-05
4:182944203 G T 0.040390 -5.6339e-05
4:182960470 G A 0.172239 -1.3939e-05
4:182966613 A G 0.271248 -2.2959e-06
4:182968906 G A 0.105033 6.3344e-05
4:182970609 C A 0.171665 -9.9194e-06
4:182974370 C G 0.082286 -5.6025e-06
4:182975360 T C 0.151171 -2.6079e-05
4:182976765 C T 0.270121 1.1294e-05
4:182982973 A G 0.178594 -2.0863e-05
4:182987263 T C 0.165709 2.9865e-05
4:182987330 T C 0.060235 -1.5594e-04
4:182990553 T C 0.923851 1.2667e-05
4:182991233 G A 0.069294 -1.5791e-05
4:182992970 A G 1.561788 -1.2823e-07
4:182996793 G T 0.557143 -2.5148e-05
4:182996925 G A 0.331625 -1.9953e-05
4:182997781 C A 0.765907 -2.0242e-05
4:182998326 C T 0.516915 1.3782e-05
4:183004766 A G 0.606427 -1.2497e-05
4:183006264 C T 0.037277 5.7514e-06
4:183008639 A G 0.283377 9.3555e-05
4:183011132 C A 0.085711 7.2041e-05
4:183011283 G A 0.050705 -3.1416e-05
4:183015146 T G 0.034061 1.1458e-04
4:183018034 G A 0.713595 -3.5806e-06
4:183019854 A G 0.064973 -9.8312e-07
4:183022776 A G 0.259485 5.6835e-05
4:183023423 C T 0.020948 3.4085e-05
4:183023559 C T 0.126863 -3.7947e-05
4:183023654 C T 0.074256 -2.0215e-04
4:183024077 T C 0.683981 6.2957e-05
4:183030731 T C 0.420169 1.2372e-05
4:183033397 A G 0.168821 -6.7431e-06
4:183034387 G A 1.438196 1.3037e-05
4:183035207 C T 0.386108 -7.5296e-06
4:183048471 C T 0.064623 1.3068e-04
4:183052738 T C 0.169837 6.4535e-05
4:183054110 T C 0.737341 -9.2624e-05
4:183058106 C A 0.080959 1.0350e-04
4:183061423 G C 0.286275 2.1194e-05
4:183062823 T C 0.929639 2.6903e-05
4:183063011 C A 1.323277 -2.5768e-05
4:183065260 C T 0.136166 3.8760e-05
4:183068987 A G 1.304370 -4.5232e-05
4:183078659 G A 0.148461 -3.4691e-06
4:183079792 A G 0.244996 2.7314e-06
4:183083669 A G 1.738727 -2.5507e-05
4:183084256 T C 0.233434 -5.1809e-05
4:183086410 C A 0.091209 -2.9471e-05
4:183090279 A C 0.149555 1.7199e-05
4:183090436 G A 0.469511 7.8280e-06
4:183094268 C T 1.348363 3.3399e-06
4:183094887 G A 0.065503 5.0175e-05
4:183095155 G A 0.768162 -1.7825e-05
4:183095474 A G 0.337740 1.5341e-05
4:183098330 C T 1.613908 7.6164e-06
4:183100611 A G 0.040040 -5.8163e-05
4:183105158 C T 0.068154 2.9132e-06
4:183110513 C G 0.132219 -6.3726e-06
4:183114498 T C 0.072728 -8.8493e-05
4:183117487 A G 0.348636 -1.9032e-06
4:183117828 C T 0.184618 4.4612e-05
4:183119690 A G 0.029134 -1.1836e-04
4:183124531 C T 0.557234 1.6197e-05
4:183124733 C G 1.927451 -2.5028e-05
4:183124933 G A 0.877203 -1.9821e-05
4:183125630 T C 1.449387 7.8161e-06
4:183132439 C T 0.083688 1.3965e-05
4:183135342 T C 0.464253 -2.2253e-05
4:183135357 T C 0.047219 -1.9032e-04
4:183136858 G A 0.104244 3.8057e-06
4:183137398 C T 1.297519 -3.8929e-05
4:183141735 C T 1.376692 -4.7915e-05
4:183143729 A G 0.762080 1.6773e-05
4:183144358 G C 0.564300 -9.8947e-06
4:183146482 A G 1.561983 -5.2382e-06
4:183152892 G A 0.198234 9.7816e-05
4:183155395 G A 0.169376 6.1076e-05
4:183156496 A G 0.052610 -2.4570e-04
4:183157856 G A 0.607303 2.8193e-05
4:183160086 A C 0.638728 9.1388e-06
4:183161912 G A 0.097158 1.1292e-05
4:183164212 C T 0.214927 -3.8168e-06
4:183166469 A G 0.493150 -7.0520e-05
4:183170004 G A 1.117590 8.2507e-05
4:183174689 T C 0.035337 4.1969e-05
4:183176424 T C 0.438014 4.1230e-05
4:183177150 T C 0.089300 1.6750e-05
4:183178440 G A 0.498518 -2.3531e-04
4:183182922 T C 1.629111 -2.1352e-05
4:183185740 C G 0.044064 7.4335e-05
4:183186591 G A 0.489135 -4.3670e-05
4:183194420 A G 0.039089 -2.1780e-05
4:183194783 G A 0.332372 -8.4769e-05
4:183196524 T C 0.095967 3.9511e-05
4:183198752 G T 0.277872 -1.0778e-04
4:183204558 G A 0.196595 -4.3316e-05
4:183205145 A G 0.065993 1.6680e-05
4:183214471 C G 0.168763 1.6499e-05
4:183215156 A G 0.058258 -1.0738e-04
4:183223519 G A 0.680112 5.8007e-06
4:183230598 C T 0.471695 2.5493e-06
4:183233693 C T 0.106853 -7.1043e-05
4:183237835 G T 0.021734 -1.4650e-05
4:183241298 A G 0.115429 2.8166e-05
4:183242157 A G 0.404369 -9.8872e-06
4:183243184 T G 0.168529 -2.2516e-06
4:183244218 A C 1.511229 2.8255e-05
4:183246106 A C 0.542420 -4.8565e-05
4:183246170 G A 0.569036 6.7712e-05
4:183247601 A G 0.780727 -8.1099e-06
4:183248307 C T 1.953290 -2.4962e-05
4:183249314 C T 0.887535 -5.6781e-05
4:183249856 G A 1.150197 1.6545e-05
4:183251286 C T 0.024781 7.4565e-05
4:183253490 A G 1.454811 1.3137e-04
4:183255693 C A 1.559912 2.3795e-05
4:183257245 C T 0.043951 1.7510e-05
4:183259474 A G 0.098720 3.0695e-05
4:183260894 C T 0.474458 4.8774e-05
4:183264295 C A 0.032941 -1.9080e-05
4:183266279 C T 0.175615 6.0479e-05
4:183269528 T C 0.112761 3.9742e-05
4:183272232 G C 0.069417 1.7351e-05
4:183272742 T C 0.501728 -2.8604e-06
4:183272984 T C 0.531456 -4.4269e-05
4:183273292 G T 0.083653 -3.9378e-05
4:183274673 A G 0.939590 -1.8335e-05
4:183286787 G A 1.556377 -3.8521e-05
4:183294628 A G 0.027871 -5.0844e-06
4:183298058 T C 1.089375 1.6331e-05
4:183299364 C A 0.138636 4.7609e-05
4:183300614 G A 1.817349 2.4858e-05
4:183309211 T G 0.205343 9.7183e-06
4:183313353 T C 1.730148 -3.5967e-05
4:183313875 C T 1.143599 -5.1312e-05
4:183314518 A G 0.072234 1.1137e-05
4:183316232 A G 0.611623 5.8213e-05
4:183316354 T C 0.054882 -4.5739e-05
4:183318868 A G 0.146698 -6.4818e-05
4:183319222 C A 0.226349 1.8300e-05
4:183323813 A G 0.258836 -2.0055e-05
4:183325991 A G 0.058855 -1.8686e-04
4:183333207 T G 0.032224 -3.3502e-05
4:183349026 G A 0.147857 1.3570e-05
4:183350165 C T 0.042422 -4.2268e-05
4:183352363 T G 0.023311 -6.7369e-05
4:183353381 A G 1.082789 -1.5262e-05
4:183355395 A G 0.042058 -3.0095e-05
4:183357327 T C 0.098502 -9.5518e-07
4:183367131 C T 0.145390 1.5034e-05
4:183368597 G A 0.474088 -6.8244e-05
4:183369097 C G 0.219345 3.4670e-05
4:183371787 C A 0.539749 -2.1919e-05
4:183372960 C G 0.137539 -1.0321e-04
4:183373593 A G 1.215839 3.3240e-06
4:183376019 G A 0.071822 -5.3322e-05
4:183377383 C T 0.128989 1.5506e-06
4:183382637 C G 0.512400 5.6964e-05
4:183387236 G A 0.086629 7.5692e-05
4:183391291 T C 1.084802 -2.6850e-05
4:183396248 G T 0.673614 2.8265e-05
4:183396730 A G 0.060884 5.9432e-05
4:183405200 T C 0.364991 -1.1438e-04
4:183407103 T C 1.601568 1.3032e-05
4:183407652 T C 1.671325 1.5287e-05
4:183408872 C T 0.965371 6.9548e-06
4:183408971 C T 1.906552 1.1718e-04
4:183410403 G A 0.065006 -1.2455e-04
4:183410865 G A 0.085860 2.5220e-04
4:183414179 T C 0.075681 2.5349e-05
4:183415231 A G 0.051562 -4.1104e-05
4:183417285 A G 0.333439 -1.2966e-05
4:183417581 A G 0.231354 -1.8521e-05
4:183418759 C T 0.414629 -1.4985e-04
4:183419438 A G 0.123222 -8.9373e-05
4:183422600 G T 1.009396 -2.2220e-05
4:183426073 G A 0.126159 5.8972e-05
4:183427919 G A 0.723715 -2.2228e-05
4:183435803 C T 0.030890 5.5073e-05
4:183435990 A G 0.209163 1.5188e-05
4:183436530 C A 0.118330 9.7309e-05
4:183446804 A G 0.737756 -1.1520e-05
4:183446895 C T 0.020831 5.5975e-05
4:183454393 G C 0.064730 -7.6237e-05
4:183458893 T C 0.100089 5.8225e-05
4:183469993 T C 0.218705 -8.8571e-06
4:183470608 T C 0.022035 -3.3333e-05
4:183472582 G A 1.183216 -4.2143e-06
4:183475257 A G 0.105704 3.1361e-05
4:183475934 C A 0.325422 -1.4163e-05
4:183478717 A G 0.491942 1.3435e-04
4:183481561 C T 0.125581 2.9959e-05
4:183486609 G A 0.295357 -9.7473e-06
4:183488227 A G 0.042704 2.3287e-06
4:183496570 T C 0.155309 -1.2299e-05
4:183498021 T C 0.031519 1.6780e-04
4:183498237 A G 1.257077 5.2094e-05
4:183498538 A G 0.284198 -5.3788e-05
4:183503268 A G 0.038254 -2.7898e-05
4:183507543 A G 0.788786 -3.3574e-05
4:183518060 G A 0.323141 7.0882e-05
4:183518281 C T 0.223233 -2.1374e-05
4:183522469 C T 0.096006 4.1331e-05
4:183523547 G C 1.554115 -1.0689e-05
4:183524159 A G 0.024366 -2.0953e-05
4:183526278 C T 0.479683 -1.4900e-04
4:183526414 A G 0.186413 2.3053e-05
4:183526795 G A 0.081692 4.3996e-05
4:183527266 A G 1.447498 -4.4249e-06
4:183531189 G A 0.044149 -7.5197e-05
4:183533542 C T 0.212486 -2.8832e-05
4:183533841 G A 0.062637 -8.0929e-05
4:183534635 G A 0.164420 -7.4239e-06
4:183537016 A G 0.571191 1.0235e-04
4:183541163 C T 1.318142 -5.5739e-05
4:183545991 G A 1.892796 3.3369e-05
4:183546180 T G 1.460890 1.6713e-05
4:183547288 G A 0.080803 -8.5315e-05
4:183548965 C T 0.120800 -4.0210e-05
4:183550931 G A 0.156903 3.8883e-05
4:183550987 G A 0.103780 -2.0693e-05
4:183556207 A G 1.133842 3.2041e-05
4:183557366 G A 0.375446 1.7466e-05
4:183559688 A G 0.020903 2.6706e-05
4:183559826 T C 0.074711 -2.6193e-05
4:183564746 T C 0.133683 -1.9475e-06
4:183569330 C A 0.119804 8.9817e-05
4:183573852 T G 0.072062 -7.4606e-06
4:183577715 C T 0.032922 6.2004e-05
4:183578103 A G 0.465447 1.2977e-05
4:183578237 C T 0.128165 -1.6635e-05
4:183578598 G A 1.279459 2.4804e-05
4:183579369 C G 0.114319 1.7772e-06
4:183579487 T C 0.741155 4.7256e-06
4:183583512 A G 0.112829 7.8467e-05
4:183583762 T G 1.692063 -3.0982e-06
4:183589773 C T 0.415726 -4.5799e-05
4:183592399 C T 0.066619 -1.1918e-05
4:183597788 G A 0.675983 -1.3526e-05
4:183598466 T G 0.030468 6.7069e-06
4:183601819 C G 0.027427 -6.1714e-06
4:183608189 A G 0.139256 2.1265e-05
4:183610481 G A 0.217868 2.3374e-06
4:183610911 C A 1.583109 -5.5290e-05
4:183613837 G A 0.324939 1.3802e-05
4:183614180 G A 0.050491 1.2133e-06
4:183618801 C T 0.880005 -1.1090e-05
4:183621635 T C 0.061406 -8.6223e-05
4:183621750 G C 0.760619 -1.0334e-05
4:183628826 G A 0.125130 -2.6287e-05
4:183635883 A G 0.110739 6.0244e-05
4:183636705 G A 0.259040 8.9766e-06
4:183637951 G A 0.437203 -3.8532e-06
4:183641599 G C 0.057193 2.6199e-05
4:183645742 G A 0.053104 5.0502e-05
4:183654185 T C 0.528944 -5.7747e-06
4:183655802 A G 0.071121 7.3416e-05
4:183660731 A C 1.384203 -2.0694e-05
4:183670572 C T 0.115432 -1.0507e-04
4:183671323 G A 0.042730 -4.9356e-05
4:183671543 G A 0.334160 -1.2632e-06
4:183674597 C A 0.453191 3.8181e-05
4:183675227 C T 0.365809 -3.2913e-05
4:183679991 G C 0.055473 1.2110e-05
4:183680961 A G 0.338013 -4.8379e-05
4:183681048 G C 0.367088 -7.1803e-06
4:183682221 G T 0.105678 -1.0712e-04
4:183685648 T C 0.490151 3.0959e-05
4:183685704 C T 0.097564 1.2430e-05
4:183687789 C T 0.267943 -1.2274e-04
4:183689666 G A 0.267914 -6.2484e-05
4:183690512 T C 0.121339 -9.3554e-05
4:183691547 G A 0.684429 6.3700e-05
4:183691630 T G 0.033532 5.7332e-05
4:183692079 G A 0.337798 -9.9960e-05
4:183692538 A G 1.725400 -3.8000e-05
4:183692664 C A 0.559532 2.7335e-05
4:183692822 G T 0.248070 1.6354e-06
4:183692908 C T 0.069326 -3.9897e-05
4:183697707 C A 0.120417 -3.1959e-05
4:183706953 C A 0.780026 1.0649e-05
4:183708168 G C 0.166059 2.3567e-06
4:183711725 T C 0.261854 -1.1084e-04
4:183716111 G T 0.145591 -5.9662e-05
4:183716648 A C 0.198474 -4.7533e-05
4:183717271 A G 0.123118 -1.8036e-04
4:183719025 G A 0.031990 -1.2918e-05
4:183722500 T C 0.132962 -1.5104e-05
4:183722743 C T 0.705101 -6.5712e-05
4:183724843 C G 0.355991 -1.1368e-05
4:183726057 T C 0.143777 -3.6530e-05
4:183727261 C G 0.313231 1.2565e-05
4:183730650 C T 0.497061 -1.0453e-04
4:183735309 A G 0.329288 -4.5930e-05
4:183741374 A G 1.487022 3.2467e-05
4:183743658 A G 0.080384 -3.9654e-05
4:183744263 C A 0.352946 -5.5753e-06
4:183744854 A G 0.248524 -3.4911e-05
4:183745321 A G 0.487470 -3.2274e-05
4:183745690 C A 0.815404 -3.6546e-05
4:183747354 T G 0.141161 -3.6069e-05
4:183747706 C A 1.870141 7.7139e-06
4:183751029 C T 0.333676 -6.4716e-06
4:183756864 G A 0.160902 -7.5889e-05
4:183756888 G A 0.892549 -3.4520e-06
4:183757618 A G 1.905052 1.3668e-05
4:183757693 A G 0.186128 -6.1718e-05
4:183758159 A C 0.689609 -1.5475e-05
4:183759184 T C 0.664292 3.6086e-05
4:183761101 G C 0.051854 -1.8228e-04
4:183761345 C G 0.074753 1.5093e-05
4:183763618 G A 1.662607 -5.5182e-05
4:183767841 T C 0.775193 -6.0792e-05
4:183768698 G A 0.887807 6.0052e-06
4:183769279 T C 0.202275 1.7197e-05
4:183772674 A G 0.243977 6.2169e-05
4:183775313 T C 0.167698 1.3140e-06
4:183778572 T C 0.251374 1.1757e-05
4:183778788 C T 0.919512 -1.5716e-04
4:183782238 A G 0.783138 -8.0511e-05
4:183782879 T C 0.235346 -3.0192e-05
4:183786150 G A 0.034415 -1.2203e-05
4:183792974 G A 0.285740 2.9826e-05
4:183793275 C T 0.490440 4.6580e-05
4:183794919 C T 0.071962 1.8211e-04
4:183794979 T C 0.032717 8.9978e-05
4:183798859 T C 0.335461 1.4757e-05
4:183800486 T C 0.216284 -9.8495e-05
4:183802005 A G 0.274980 2.1107e-06
4:183802060 T C 0.132190 -1.8907e-04
4:183802568 A G 0.179675 -8.3399e-07
4:183802720 C G 1.225489 3.5715e-05
4:183802989 G A 0.026346 -1.6141e-05
4:183803699 T C 0.378198 3.0392e-05
4:183804585 T C 0.029605 9.7952e-05
4:183804749 T C 0.174875 -4.8784e-05
4:183807884 G A 0.862792 -2.2101e-05
4:183812301 C T 0.472026 -4.5511e-05
4:183812871 T C 0.029549 -1.2035e-06
4:183814089 A G 0.062692 7.6623e-05
4:183816845 T C 0.083731 8.5473e-05
4:183817044 A G 0.137428 -1.2346e-04
4:183819091 C A 0.618293 -1.6221e-04
4:183824601 C G 0.883844 -7.6552e-05
4:183824814 A G 0.100732 -3.1678e-05
4:183825871 G A 0.746331 -7.9932e-05
4:183827126 T C 0.103046 4.3384e-05
4:183829988 A C 0.038618 -5.3417e-05
4:183833928 T C 0.145157 1.7619e-06
4:183836490 T C 0.450978 -4.7205e-05
4:183839591 A G 0.686824 -2.4643e-05
4:183839782 T C 0.078301 8.6165e-06
4:183846585 T C 0.125231 -8.2418e-06
4:183863234 G A 0.056716 1.4846e-05
4:183868474 G T 0.027472 1.6762e-05
4:183873241 T C 0.398030 -5.9270e-05
4:183878891 C A 0.181769 -3.8177e-05
4:183885391 T C 0.333248 -6.7650e-06
4:183890703 G A 0.632746 -4.5078e-05
4:183896573 T C 0.373148 -1.5672e-05
4:183897007 G T 0.385144 -2.1846e-06
4:183897908 C G 0.185397 -2.9033e-05
4:183914563 G A 0.272607 -1.5480e-05
4:183915908 T C 0.112008 -1.6477e-05
4:183918078 G A 0.052373 -1.3601e-05
4:183928459 G T 0.081410 -1.1713e-05
4:183932685 A C 0.335922 -3.8626e-05
4:183932844 G T 0.306941 7.1630e-07
4:183933227 T C 0.333495 1.1412e-05
4:183934000 C T 0.082614 -1.0817e-05
4:183939054 G A 0.486227 -3.5320e-05
4:183945886 T C 0.117697 -1.1067e-06
4:183951484 C T 0.082650 1.3303e-06
4:183955034 A G 0.051231 1.5675e-05
4:183956612 T C 0.660459 -1.2510e-05
4:183977883 T G 0.095347 4.4808e-05
4:183988449 A G 0.435408 2.7656e-05
4:183991752 G A 0.094474 -9.0636e-05
4:183994138 A C 0.050458 1.4095e-04
4:183994213 T C 0.244282 3.2914e-05
4:183996190 T C 0.055593 -4.5466e-06
4:184006806 C T 0.086785 -7.4426e-07
4:184010290 C T 0.047898 -7.5350e-05
4:184028193 A G 0.027871 1.1294e-05
4:184033907 T C 0.039481 -2.2877e-05
4:184037853 T C 0.021737 2.4127e-05
4:184046377 G A 0.021454 3.6946e-05
4:184048636 G A 0.258128 -3.2586e-05
4:184049867 C T 0.072319 5.6436e-06
4:184063608 T G 0.329100 2.1153e-05
4:184076143 C T 0.096237 -5.1347e-05
4:184078229 G A 0.187874 1.8171e-05
4:184081482 C A 0.325361 -2.6978e-05
4:184113813 T C 1.592080 -3.1325e-05
4:184129086 T C 0.036875 -3.9335e-05
4:184139997 T C 0.233006 -4.0738e-05
4:184155515 T G 0.234992 3.1756e-05
4:184159770 A G 0.586887 6.7343e-06
4:184162371 A G 0.049572 -4.0255e-05
4:184164263 A G 0.040215 5.3217e-05
4:184168117 C T 0.127831 -4.6275e-06
4:184178242 T C 0.712491 -9.0852e-06
4:184179030 G A 0.049618 -1.3562e-04
4:184182805 T C 0.049348 -6.6581e-05
4:184188601 G T 0.024596 2.6913e-05
4:184189607 A T 0.725614 -1.5917e-05
4:184190233 T G 0.193716 2.8995e-05
4:184192278 T G 0.297201 4.1623e-05
4:184201909 A G 0.809026 -3.0927e-05
4:184203886 C G 0.552771 -8.9528e-06
4:184207398 T G 0.140431 -3.0204e-05
4:184207778 C A 0.196644 2.4999e-05
4:184209499 G C 0.027040 -1.9014e-06
4:184209611 C T 0.749522 2.9445e-05
4:184215675 G A 1.519197 2.4224e-05
4:184215865 G A 0.046281 6.0297e-05
4:184220661 T C 1.482679 -2.8252e-06
4:184220760 A G 0.059618 -9.3412e-05
4:184226442 G A 0.584589 5.6320e-06
4:184234224 C G 0.256272 -4.9499e-05
4:184236868 A G 0.130784 2.1593e-05
4:184238670 G C 0.585410 1.1836e-05
4:184239935 A G 0.048173 6.4456e-05
4:184242959 G C 0.551492 2.1777e-05
4:184243528 A G 1.614694 1.2972e-05
4:184247352 A G 0.458735 -2.4569e-06
4:184247452 A G 0.348704 1.0176e-04
4:184251370 C T 1.080261 -3.7779e-06
4:184253438 G A 0.528957 -6.4034e-07
4:184253869 T C 0.164323 2.7430e-06
4:184256979 G A 1.691835 -4.2828e-06
4:184259095 T C 0.428858 5.4644e-05
4:184259614 G A 0.476525 9.1356e-06
4:184261782 C T 0.083585 1.6895e-04
4:184265904 T C 0.043837 5.4842e-05
4:184269388 A G 0.853208 -1.5978e-06
4:184272994 T C 0.027735 -7.8378e-05
4:184273165 T C 0.177127 -7.9509e-06
4:184274971 A G 0.592097 -1.2838e-05
4:184275603 A G 0.083263 -6.3255e-05
4:184276667 G A 0.023064 -4.3300e-06
4:184278722 T G 0.240364 3.3678e-05
4:184281577 C T 0.265379 3.2215e-05
4:184281811 C T 1.406459 2.2543e-05
4:184282792 G A 0.077096 -2.8029e-05
4:184283506 T G 0.026810 1.6528e-04
4:184284983 G C 1.565358 1.5048e-05
4:184285017 T C 0.956789 -1.4144e-06
4:184285390 C G 1.023808 -1.5386e-05
4:184289319 T C 0.908590 6.7606e-06
4:184291619 T C 0.042266 2.2290e-05
4:184292904 G A 0.599445 -1.2500e-05
4:184297519 C T 0.079657 -9.9486e-06
4:184297728 C T 0.076136 -1.2908e-05
4:184302485 T C 0.226472 3.3305e-05
4:184305497 T G 0.078171 -1.2784e-05
4:184308941 A C 0.288843 -4.6273e-05
4:184313119 C T 0.084808 1.2835e-04
4:184313199 G A 0.136815 1.3007e-04
4:184315980 C T 0.214862 1.8948e-05
4:184316185 C A 0.672744 1.3993e-05
4:184320357 C T 0.580168 -1.0392e-05
4:184321385 A G 0.039861 -5.2222e-06
4:184323148 T C 0.340450 -4.7082e-06
4:184323983 A C 0.489193 -3.9607e-05
4:184324128 A G 1.095584 -5.1506e-06
4:184324319 A C 0.741070 -2.7095e-05
4:184324768 T C 0.217073 8.2116e-05
4:184325258 C T 1.580386 4.9798e-06
4:184325450 G A 1.392246 1.0069e-05
4:184325817 C T 1.246635 -2.0347e-05
4:184326569 C T 1.509099 -4.1655e-06
4:184330059 A G 0.041370 4.3065e-05
4:184330266 T G 0.767095 7.0436e-05
4:184331107 G T 0.104146 -1.4731e-05
4:184332800 C T 0.022490 1.1898e-04
4:184334639 A G 0.414687 5.5617e-05
4:184335394 A G 1.567198 2.4492e-05
4:184336987 T C 0.165368 -2.1299e-05
4:184337057 T C 0.027706 4.3677e-05
4:184337155 T C 0.235226 -4.7451e-06
4:184337897 G C 1.403191 -4.4396e-05
4:184344495 A C 0.140762 -1.6633e-05
4:184350673 G A 1.287694 -6.4533e-05
4:184350796 T C 0.051069 4.6749e-05
4:184355690 G A 1.532790 -5.0200e-05
4:184356574 A C 1.222065 -1.1369e-04
4:184357844 T C 0.053714 -4.1781e-05
4:184358760 C T 1.831425 -1.9414e-04
4:184359888 G A 0.034652 -2.3860e-06
4:184359960 C T 1.578494 -5.5814e-05
4:184366391 G A 0.063643 -5.5222e-05
4:184376838 T C 0.024434 -2.1616e-05
4:184378736 A G 1.725822 -3.2644e-05
4:184384672 C T 1.554965 -6.2885e-06
4:184391253 C G 0.127191 3.1002e-06
4:184400084 C T 0.154959 -1.4600e-04
4:184400413 C G 1.255129 9.5268e-06
4:184415303 A C 1.900265 7.8376e-05
4:184415663 C T 0.194145 -1.6380e-05
4:184427580 G A 0.427501 -5.8956e-06
4:184428153 A G 0.128516 -2.6400e-06
4:184432573 A G 0.035161 -9.8456e-05
4:184440980 T A 1.301125 4.1666e-05
4:184441647 G A 0.092975 9.9996e-05
4:184441694 G A 0.813970 5.9497e-05
4:184442814 C T 0.053808 5.4080e-05
4:184442910 G A 0.052646 4.3003e-05
4:184444904 C T 0.107616 5.5031e-05
4:184445907 G T 1.213976 -1.0402e-04
4:184446571 C G 0.724049 1.4552e-04
4:184447919 C T 0.048070 -6.2952e-06
4:184449657 A G 1.590094 1.8757e-05
4:184451627 C T 0.026024 -3.3224e-05
4:184454084 G T 0.846671 1.6053e-04
4:184455306 A G 1.802924 5.6897e-05
4:184455314 A G 0.754968 1.5015e-04
4:184457682 T C 0.605755 -3.4094e-05
4:184461891 C T 0.028923 5.9581e-06
4:184463473 C A 0.129080 -2.0333e-04
4:184465139 G A 0.173128 -1.0724e-04
4:184465290 C T 0.040793 3.6388e-05
4:184465353 T C 0.798838 -1.9521e-05
4:184465968 G A 0.301423 -7.7152e-04
4:184466290 A G 0.161846 4.5211e-07
4:184470852 T C 0.076824 -1.0431e-05
4:184472549 C T 0.029368 3.1938e-06
4:184472790 G A 0.033798 1.7733e-04
4:184477223 T C 0.124228 -2.6109e-04
4:184479763 A G 0.434928 5.2017e-05
4:184482596 C G 1.938870 3.5785e-06
4:184484794 A G 0.099573 -1.3054e-04
4:184485496 C T 0.206271 -5.2065e-05
4:184487162 C T 0.821902 8.5168e-06
4:184487758 G A 0.100265 -9.1732e-05
4:184488850 A G 0.132057 1.2116e-04
4:184491422 G A 1.064762 1.2277e-05
4:184492498 T C 0.318619 1.1124e-05
4:184498315 C T 0.129074 -5.6705e-06
4:184499777 A G 0.848446 3.2999e-07
4:184504784 C T 0.123017 -3.4700e-05
4:184505720 C G 0.282809 3.8712e-05
4:184508121 C T 0.236563 4.7487e-07
4:184508144 A G 0.983430 -3.7751e-06
4:184509175 A G 0.805700 2.8154e-05
4:184511090 G A 0.036946 -9.4801e-05
4:184511109 C A 0.549012 1.7064e-05
4:184511265 G A 0.758227 -2.4062e-05
4:184511806 C G 0.064464 -2.5011e-05
4:184512854 G A 1.096087 -1.4428e-05
4:184514083 A G 0.252162 -1.7490e-05
4:184517414 T C 0.489800 -9.0675e-06
4:184518037 G A 0.271303 7.8443e-05
4:184523031 T C 0.173716 2.1077e-04
4:184523118 C A 0.020880 -2.2762e-05
4:184523581 G A 0.271283 6.3431e-05
4:184523770 C T 0.281007 -9.1673e-05
4:184523907 G T 0.053516 -1.9922e-05
4:184529441 C T 0.100589 -3.0646e-05
4:184530109 C T 0.586735 -2.8921e-05
4:184531893 C A 0.070014 1.7526e-05
4:184534873 C T 0.055045 -9.4963e-06
4:184534907 T C 1.052377 6.2280e-05
4:184536078 A G 1.157484 -3.4932e-05
4:184536572 A G 0.031906 -1.3378e-04
4:184536598 C T 0.049449 1.5520e-05
4:184539969 G A 0.435414 8.1768e-06
4:184539987 T C 1.312829 7.8201e-06
4:184540486 T C 0.342667 1.6290e-04
4:184542698 T C 0.270258 -3.1702e-05
4:184542981 G C 0.095110 -6.0572e-05
4:184543343 A G 0.859933 -3.8435e-05
4:184546038 T C 0.031325 -3.2056e-04
4:184549238 T C 0.560642 -4.3207e-05
4:184550612 G A 0.294841 2.5699e-04
4:184557799 A G 0.346552 -1.6900e-05
4:184559502 T C 0.116617 6.4348e-05
4:184560761 C T 0.081007 5.0509e-07
4:184560790 A G 0.429020 -2.1247e-05
4:184562807 C T 0.037722 1.5946e-04
4:184568817 G T 0.366510 -3.3158e-05
4:184570124 G C 0.095591 -2.9779e-05
4:184570238 G A 1.124997 3.7081e-05
4:184571111 T G 0.059167 -5.6080e-05
4:184572604 G A 0.081699 7.0369e-06
4:184572783 T C 0.129859 1.8350e-05
4:184575568 T C 0.916149 1.1114e-04
4:184575727 C G 0.171966 -3.4466e-05
4:184577348 A G 1.801782 -1.0682e-04
4:184577749 A C 0.492682 1.4653e-05
4:184579421 G A 0.176319 -3.5443e-05
4:184581820 G C 0.499729 2.5230e-05
4:184582431 C G 0.959454 4.4501e-05
4:184583230 G A 0.390425 2.3387e-05
4:184585015 A G 0.066830 -7.4442e-05
4:184585165 C G 0.024765 -2.1920e-04
4:184587600 A G 0.022678 -6.1412e-05
4:184592385 A G 0.236414 5.6520e-07
4:184597109 C G 0.372927 -1.5678e-05
4:184600571 A C 0.127902 3.0537e-05
4:184601775 T C 0.873263 -2.2449e-05
4:184603460 G A 0.059232 -2.1922e-05
4:184605697 C T 0.052964 -1.1792e-05
4:184612553 C G 0.211110 -2.6411e-05
4:184613338 T G 0.228134 1.1831e-04
4:184614874 T C 0.483594 -7.2402e-06
4:184615117 C A 0.264681 -1.2856e-05
4:184618936 C G 0.227167 -1.0685e-05
4:184619017 G C 1.172700 -1.4595e-05
4:184636031 T G 0.035440 -5.9203e-05
4:184639173 T C 0.131391 8.9433e-06
4:184640179 G A 0.517522 -2.5996e-05
4:184642950 G A 0.029682 2.4161e-05
4:184647039 T C 1.415713 -2.7063e-05
4:184647942 T C 0.051306 -9.1471e-06
4:184650898 A G 0.022915 -8.3954e-06
4:184652344 A G 0.461163 -4.6024e-06
4:184653433 T C 0.068576 1.7938e-05
4:184654392 T G 0.035836 4.3163e-05
4:184660286 A G 0.049800 2.6263e-05
4:184664543 A G 0.438787 -1.2400e-05
4:184666329 A C 0.542936 -6.6769e-06
4:184666522 C T 0.974212 -1.7221e-05
4:184668842 G A 0.024109 1.2983e-05
4:184673796 G C 0.262094 2.9468e-05
4:184685429 T C 0.460300 1.1893e-05
4:184689409 A G 1.673328 1.6187e-05
4:184695681 C T 0.970668 -7.8991e-06
4:184698101 G A 0.215297 -2.9248e-05
4:184698217 G T 0.196689 -5.4005e-05
4:184699072 G A 0.449387 -1.9147e-05
4:184701177 A G 0.061705 -3.1201e-05
4:184710083 A G 0.039342 -3.5221e-06
4:184710165 G A 0.030114 6.9212e-05
4:184710292 T G 0.042721 -2.5322e-05
4:184713755 G T 1.468054 4.8145e-05
4:184713915 C T 0.089787 8.4060e-06
4:184715747 G C 0.030724 -9.3595e-05
4:184716011 C T 0.339759 1.5291e-05
4:184719992 C T 0.291507 -1.6868e-05
4:184720131 T C 0.041906 2.4428e-05
4:184721217 A G 1.977945 1.1176e-06
4:184721809 G A 1.403356 1.0862e-04
4:184722546 T C 0.715935 2.3594e-05
4:184722775 A G 0.753190 1.8905e-05
4:184726179 T C 1.673909 5.7861e-05
4:184727676 T C 0.145170 4.3560e-05
4:184728682 T C 0.844911 7.3901e-06
4:184731377 T A 0.439647 6.0003e-06
4:184749270 G A 0.238900 6.8491e-05
4:184749598 G A 0.136150 6.2731e-05
4:184749987 A G 0.100206 1.8801e-05
4:184754559 G C 0.123001 9.5632e-05
4:184757437 A G 1.190996 5.8060e-05
4:184759728 A G 0.032305 5.7923e-05
4:184762700 A G 1.690537 -2.0263e-06
4:184774772 G A 0.726049 -1.1473e-05
4:184777808 T C 1.117555 -1.3183e-05
4:184780438 T C 1.798192 -9.4875e-06
4:184787159 G A 1.101475 -7.2853e-06
4:184795283 T C 0.227894 1.1215e-05
4:184795721 C A 0.877431 -2.1173e-05
4:184802250 G T 0.168295 -9.9517e-06
4:184809518 T C 0.086652 -1.1716e-05
4:184811318 A G 1.699249 1.4363e-04
4:184813351 T C 0.128493 -1.7657e-05
4:184813864 G A 1.406995 -2.5890e-06
4:184817202 A G 1.509684 -6.6026e-07
4:184817239 T C 0.045905 1.3074e-05
4:184817855 C T 0.041364 -3.4650e-05
4:184824378 G A 0.058063 1.2430e-04
4:184824884 T C 1.833779 -2.0245e-04
4:184826315 C G 0.031588 -5.9774e-05
4:184831547 C A 0.055389 -4.1601e-05
4:184831715 G A 1.185099 1.7881e-07
4:184834281 C T 0.207313 -3.9846e-05
4:184834608 G A 1.323374 6.8565e-05
4:184835242 T C 1.737425 3.4698e-06
4:184835333 C T 0.026800 5.8446e-05
4:184836189 A G 0.779552 4.7437e-05
4:184838007 G A 0.279894 -4.4690e-05
4:184838420 A G 0.138357 2.1550e-05
4:184839041 C T 0.025051 -7.0483e-05
4:184839303 T C 0.116902 6.8443e-05
4:184839482 A G 0.416936 -1.4202e-05
4:184843264 A G 0.227829 -1.5423e-05
4:184844962 T G 0.090881 1.3506e-04
4:184848071 A G 0.214460 -3.2361e-05
4:184850033 G A 0.032467 1.3757e-05
4:184850894 G A 0.167588 1.0651e-05
4:184852170 G A 0.143339 -7.8365e-05
4:184856183 G A 0.144257 -5.6478e-05
4:184858957 G A 1.462835 -1.9802e-07
4:184861044 A T 0.891903 1.7287e-05
4:184862168 T C 1.884763 3.0704e-05
4:184867550 T G 1.966127 -1.6377e-05
4:184869492 T C 1.718321 1.1722e-06
4:184871246 C A 0.093877 -2.0255e-04
4:184872001 C T 0.512053 5.1879e-05
4:184875120 A C 0.613019 1.9824e-06
4:184876413 G A 1.070829 -2.6711e-05
4:184880036 T C 0.168020 -2.9037e-06
4:184880624 A G 0.073961 8.0349e-05
4:184884140 C A 0.069518 4.1019e-05
4:184887356 G C 0.082958 -3.0519e-04
4:184887541 C T 0.043506 -6.5850e-05
4:184890400 A G 0.064552 6.7934e-05
4:184896224 G T 0.104445 3.2370e-05
4:184902148 T C 0.054071 -8.1378e-05
4:184902533 A G 0.980305 8.2386e-06
4:184905363 A G 0.045684 1.5064e-06
4:184913507 A G 0.673364 -2.2680e-05
4:184920894 T C 1.675717 2.9087e-05
4:184922669 A G 0.902920 8.1190e-06
4:184928703 T C 0.033931 1.3039e-04
4:184931818 A G 0.477700 9.8233e-05
4:184932088 T C 0.082815 -1.8316e-05
4:184932523 T C 0.032821 1.2982e-04
4:184932631 G A 0.026430 -8.0973e-05
4:184936604 G A 0.484523 1.0106e-04
4:184943500 G A 1.384865 -4.0744e-05
4:184945260 T C 1.850455 -6.6635e-05
4:184946378 A G 1.469151 -6.4423e-05
4:184952645 C A 0.868674 6.9580e-05
4:184953090 C A 1.390496 1.5600e-04
4:184954888 C A 1.893984 1.3636e-05
4:184954999 T C 0.876746 4.7611e-05
4:184959296 G A 0.044094 -1.1654e-04
4:184964257 A G 0.033217 -1.3196e-05
4:184968749 A G 0.064717 -8.1800e-06
4:184973980 A G 0.836719 4.4003e-06
4:184978061 A G 0.048326 9.9898e-05
4:184979215 C A 0.099927 -2.5261e-05
4:184989428 C T 0.715997 1.5371e-05
4:184989521 T C 0.032948 -8.7346e-07
4:184989643 G A 0.048102 1.1626e-04
4:184990090 G A 1.469238 -5.7905e-05
4:184991291 T C 0.043717 -7.2331e-05
4:184994669 C T 1.224083 3.2070e-05
4:184999224 T C 0.055720 1.8510e-04
4:185004567 C G 0.075749 4.5698e-06
4:185007002 T C 0.047453 5.2971e-07
4:185007522 A G 0.099684 -6.8258e-05
4:185007893 G A 0.204245 -8.2294e-06
4:185012398 C T 0.830283 -3.4753e-05
4:185015836 A G 0.788013 4.2475e-06
4:185021141 A G 0.856015 -7.0659e-06
4:185022765 G A 0.278898 -8.6158e-06
4:185027843 T C 0.087194 3.2766e-05
4:185030977 T C 0.954761 -2.9901e-05
4:185031925 C A 0.286415 4.0557e-06
4:185032299 T C 0.109456 -6.0796e-05
4:185032877 A G 0.055574 3.4028e-05
4:185034015 C A 0.043198 -2.9673e-05
4:185039014 A G 0.040192 5.1407e-05
4:185042789 G A 1.390850 -2.0458e-05
4:185048687 T C 0.060660 1.7065e-05
4:185062681 T C 0.020172 4.3741e-05
4:185064048 T C 0.038754 -7.4019e-06
4:185066950 C A 1.974972 1.1795e-04
4:185072818 A G 1.856518 -1.9238e-05
4:185076040 G A 0.033464 1.3015e-04
4:185076147 C T 1.735728 3.4753e-05
4:185076149 G A 0.911066 2.9636e-05
4:185079351 C T 0.035473 6.2932e-05
4:185080276 T G 0.595404 -7.9452e-05
4:185080472 G A 0.112157 -5.1555e-05
4:185081335 C T 0.743647 9.6345e-08
4:185087846 T C 1.467431 -2.6232e-05
4:185088697 T G 0.723212 1.5596e-05
4:185091025 C T 0.451828 -6.5301e-05
4:185095015 G A 0.050864 1.1606e-05
4:185096879 G T 1.837531 2.2531e-05
4:185108992 A G 0.304059 2.7056e-05
4:185111580 T C 0.971892 9.3424e-04
4:185118792 T C 0.044464 2.5984e-06
4:185119438 C T 1.718473 2.7549e-04
4:185119844 G A 1.056424 -1.9356e-05
4:185121733 C T 0.042662 1.1812e-05
4:185121854 T C 0.110732 -1.6407e-04
4:185122329 G A 0.103900 5.0537e-06
4:185125698 C T 0.943274 -1.1196e-04
4:185126010 C G 0.144027 -5.5781e-05
4:185127101 A G 0.044431 4.2883e-05
4:185128453 G A 0.512300 4.3260e-05
4:185137596 A C 1.200652 9.9086e-06
4:185139101 T C 0.047330 4.8925e-05
4:185139146 G A 0.030926 -2.2811e-05
4:185142644 C T 0.036356 -6.7655e-05
4:185144796 T C 0.220922 -1.8284e-04
4:185148372 G A 0.288739 2.7839e-05
4:185150443 G A 0.155293 7.3737e-06
4:185158305 G A 0.427631 6.4304e-06
4:185159236 G A 0.070676 6.3716e-06
4:185162346 T C 0.040439 5.1694e-05
4:185165405 G T 0.206183 -1.4351e-04
4:185165607 T C 0.168851 5.4477e-05
4:185167482 T G 0.024914 -1.5444e-06
4:185175728 A C 0.173031 -7.9606e-06
4:185177783 C T 0.723095 -6.9249e-05
4:185178994 A G 0.095399 6.7211e-05
4:185180656 C T 0.032951 1.5363e-05
4:185184095 G A 0.146938 -9.7361e-05
4:185185344 A G 0.066317 -1.0162e-05
4:185193099 A G 1.464493 1.6011e-04
4:185194918 A G 0.462922 5.1501e-05
4:185202390 G A 0.183989 2.8923e-05
4:185212752 T C 0.071231 -3.8631e-05
4:185221670 G T 0.063308 1.7846e-05
4:185224103 A G 0.027170 1.3070e-05
4:185226221 C T 0.658368 3.2086e-05
4:185232778 A C 0.202863 2.1599e-05
4:185234083 G C 0.923413 3.8382e-05
4:185238425 C A 0.040780 8.2062e-06
4:185240111 A G 0.036943 6.2431e-05
4:185241405 T C 0.095571 -1.0489e-05
4:185248266 G A 0.031565 -7.1485e-05
4:185250803 T C 0.024655 2.3477e-05
4:185252530 A G 0.218644 1.9994e-05
4:185252818 C T 0.827998 1.0539e-05
4:185258283 T G 0.323361 8.2672e-06
4:185258295 G A 0.043795 -3.7048e-05
4:185265401 A G 1.385027 4.4506e-05
4:185266026 T C 0.457696 7.0980e-06
4:185266530 T C 0.226560 2.8658e-05
4:185266875 C T 0.033860 -5.3922e-05
4:185268657 T C 0.223360 -1.6097e-05
4:185269492 G A 0.228585 1.1037e-04
4:185269623 C T 0.115909 8.7933e-05
4:185270636 T C 0.031867 -2.6540e-05
4:185273511 T C 0.045486 1.1528e-04
4:185276785 G A 0.039575 2.5097e-06
4:185279284 C T 1.701508 -1.2383e-05
4:185281140 G T 1.128392 -4.9758e-05
4:185281705 G T 1.727149 7.8578e-06
4:185285136 A G 0.027816 -1.4692e-04
4:185285214 C A 0.113053 -4.0314e-05
4:185285328 C T 0.142180 1.8326e-05
4:185285375 T C 0.030786 -1.3668e-04
4:185287570 G A 0.423506 2.9357e-06
4:185288295 T C 0.035788 -3.4795e-05
4:185288698 G A 1.499210 -7.3048e-05
4:185298003 G A 0.433519 -1.6768e-06
4:185302013 T C 0.082773 6.8880e-05
4:185302070 C T 0.354176 1.7470e-05
4:185303451 A G 1.897610 -2.7967e-05
4:185303531 G T 1.608721 3.4164e-05
4:185303944 T C 1.548964 1.6607e-06
4:185304463 C T 0.890212 -7.7220e-06
4:185304872 A G 0.188880 -4.4537e-05
4:185305247 C T 0.148766 5.8768e-05
4:185307045 T C 0.277022 3.3770e-05
4:185308113 A G 0.060442 1.5448e-05
4:185310929 A G 0.087944 -1.2128e-05
4:185310997 C T 0.553936 4.5775e-05
4:185311570 A G 0.563648 2.7120e-05
4:185311978 G A 0.112241 5.8029e-06
4:185313995 A C 0.087467 -4.8341e-05
4:185314230 A G 0.035070 8.3861e-05
4:185316646 C T 0.111823 4.3182e-06
4:185320256 G A 0.028322 3.4057e-05
4:185323486 C T 0.027122 1.5001e-05
4:185323726 A G 0.187591 -1.4796e-06
4:185324939 T C 0.653084 -8.6926e-05
4:185324968 C T 0.196310 2.0884e-05
4:185326973 A C 0.649232 1.5196e-05
4:185328349 T C 0.061663 1.2330e-05
4:185328817 G A 1.190159 -1.0396e-04
4:185329227 A G 0.187559 6.9892e-05
4:185330669 C T 0.318879 7.3213e-05
4:185331345 C T 1.047560 -1.4354e-04
4:185332571 C T 0.255775 -7.7280e-06
4:185333896 A G 0.302997 8.0520e-05
4:185335819 T G 0.193827 1.4900e-05
4:185336262 G A 0.540820 6.4459e-06
4:185338839 G T 1.606281 -4.5152e-05
4:185339043 T G 0.181003 -9.8771e-07
4:185344606 G A 0.300995 -5.8941e-04
4:185346090 G A 1.439842 -2.6037e-05
4:185347883 G C 0.355244 -4.3758e-05
4:185350422 G A 1.627797 -2.5773e-05
4:185353522 G A 0.970989 -2.0701e-05
4:185354910 A G 0.095818 -2.6942e-05
4:185355881 A G 0.815482 -1.7068e-05
4:185357577 G C 0.147773 -7.3623e-06
4:185357791 G A 0.452279 3.2415e-05
4:185361242 T C 0.117230 -4.7705e-06
4:185362185 C A 0.129551 -1.0001e-04
4:185363806 G A 0.293961 -3.6130e-05
4:185367153 A G 0.727029 3.9356e-04
4:185369109 A G 0.076217 1.7162e-05
4:185369452 A G 1.943079 6.5587e-06
4:185370467 A C 1.707324 2.8254e-04
4:185370921 C T 0.020195 -8.2249e-07
4:185378363 G A 0.900992 -9.6918e-06
4:185382512 T C 1.125990 -7.9574e-06
4:185383746 C T 1.189597 -3.0032e-05
4:185388487 A G 0.236447 -4.4049e-05
4:185392954 C T 0.502598 4.6333e-05
4:185396395 A G 0.237079 -7.1136e-05
4:185400942 T C 0.628881 -2.6756e-05
4:185403091 C T 0.522732 3.1414e-06
4:185410163 A C 0.259082 4.6523e-05
4:185412635 G A 0.831286 2.8211e-05
4:185415262 C T 0.199445 -2.8868e-05
4:185422744 A G 0.071598 1.6219e-05
4:185424289 A G 0.396241 2.4260e-05
4:185434005 C T 0.681835 7.9371e-05
4:185434615 T C 0.482371 8.6075e-08
4:185450262 T C 0.031954 -2.4561e-05
4:185455106 A G 0.140113 5.0183e-05
4:185456267 G A 0.268687 -1.1238e-05
4:185458566 G A 1.389198 -3.7740e-05
4:185459614 A G 0.149168 3.0151e-05
4:185464326 G T 0.030676 -5.6750e-06
4:185467264 T C 0.131901 -3.6679e-05
4:185467354 A C 0.102293 2.5636e-05
4:185467652 A G 0.968490 -1.9528e-05
4:185468509 T C 0.131235 -4.1379e-05
4:185468885 G A 0.208176 2.5513e-06
4:185472700 A C 0.248469 -2.0900e-05
4:185472790 A G 0.161418 -4.2683e-05
4:185476445 T C 0.073153 2.6898e-05
4:185480256 G T 0.238894 -1.5397e-05
4:185480590 C A 0.223321 1.0848e-05
4:185480741 A G 0.054951 1.6112e-04
4:185480789 T C 0.024103 8.5109e-05
4:185481949 C T 0.523111 -1.8912e-04
4:185482878 A G 0.513809 -3.5220e-05
4:185496157 A G 0.613077 5.4377e-04
4:185496617 T C 0.294373 -1.4533e-05
4:185502090 C T 0.023470 -2.4299e-05
4:185505741 G A 0.036563 -4.0957e-05
4:185509213 T C 0.058690 -8.7290e-06
4:185511736 C T 0.039429 3.2208e-06
4:185512447 T C 0.075418 3.7031e-05
4:185515952 C T 0.580490 -3.2958e-05
4:185519732 C T 0.096892 -1.8334e-05
4:185520068 A G 0.120748 -2.7622e-05
4:185521097 G A 0.063912 1.4851e-04
4:185523548 G A 1.107671 3.2335e-05
4:185532700 T C 0.522134 -1.1680e-05
4:185533691 T C 1.889940 -1.5266e-05
4:185537157 G C 0.312998 -1.5875e-05
4:185540678 C T 1.053993 1.2484e-05
4:185554300 T C 1.084448 4.9843e-05
4:185555351 C T 0.028089 5.7421e-05
4:185556618 T C 0.387316 -5.9994e-05
4:185561827 T C 0.266502 -3.3931e-06
4:185565242 A G 0.147678 4.7733e-06
4:185569272 A G 0.548039 1.2902e-05
4:185570553 C T 0.529645 3.2337e-05
4:185572144 T C 0.066671 -1.4953e-05
4:185577610 T C 0.033243 -6.2940e-06
4:185587767 G A 0.065772 -8.2442e-06
4:185588347 C G 1.384995 -1.9201e-05
4:185588836 A G 0.220821 -3.2789e-06
4:185589603 T C 0.233873 1.0930e-05
4:185589829 T C 0.045077 -5.2207e-05
4:185592252 A G 0.299872 2.3576e-05
4:185596219 A G 1.747948 -5.9816e-05
4:185602109 C T 0.252104 6.3969e-05
4:185624388 C T 0.615193 1.6702e-05
4:185626004 T G 0.305545 1.0511e-05
4:185639169 A G 1.391152 -1.6348e-05
4:185642335 C T 0.308947 1.0532e-05
4:185642381 C T 0.062101 7.4329e-06
4:185655171 T C 0.492721 1.4350e-05
4:185655676 T C 0.123761 1.8903e-05
4:185664774 C T 1.529833 -3.5440e-06
4:185668289 T C 0.071731 3.3671e-04
4:185668375 G A 1.240117 2.4101e-05
4:185671904 T G 0.067073 -9.2641e-06
4:185672745 A G 0.332855 -2.0616e-05
4:185672945 G A 0.512800 3.9015e-05
4:185674679 G A 0.067973 -4.8248e-05
4:185676683 T C 0.067155 7.5113e-06
4:185678110 G A 0.480280 -6.5747e-05
4:185679623 T C 0.702053 3.8541e-05
4:185681753 C T 0.147753 -2.6002e-05
4:185686065 A G 0.038290 1.5929e-05
4:185686667 A G 0.134312 9.8312e-05
4:185687520 T C 0.027294 2.7277e-05
4:185690601 G A 0.483403 -7.3356e-05
4:185691888 T C 0.666934 5.0843e-05
4:185692819 C A 0.027086 3.6140e-05
4:185695737 T C 0.035145 -2.5911e-05
4:185697966 A G 0.052630 5.2763e-05
4:185704434 A G 0.095292 -2.1504e-06
4:185705006 A G 0.511261 3.2939e-05
4:185707459 T G 0.315127 6.3090e-05
4:185708636 A G 0.361642 -1.0739e-04
4:185712770 G A 0.106578 -2.0071e-05
4:185713349 C T 0.774975 1.7145e-05
4:185713568 G A 0.943138 9.2368e-05
4:185716606 T C 0.281913 -4.9142e-05
4:185719607 T C 0.043019 -6.7333e-06
4:185721370 T G 0.324001 -2.3671e-05
4:185733970 T C 0.094786 -1.0822e-04
4:185734798 T C 0.070430 2.6930e-05
4:185736113 C G 1.124673 2.9548e-05
4:185737315 C T 0.040114 -3.4596e-05
4:185748194 G A 0.496775 -7.7804e-06
4:185749492 G C 0.846937 -5.3346e-05
4:185754190 A C 0.260235 -4.1480e-05
4:185758301 A G 0.139846 1.8852e-05
4:185759005 G A 0.354024 -6.9731e-05
4:185759739 A G 0.496074 -3.5790e-05
4:185760834 G A 0.092082 -2.0822e-05
4:185766498 A G 0.547876 -2.8601e-05
4:185767854 G A 1.361307 2.0999e-05
4:185769994 C T 1.668248 1.2017e-05
4:185774607 C T 0.194203 1.2046e-04
4:185774870 G A 0.789140 6.2033e-05
4:185774953 A G 0.105912 -3.7947e-05
4:185775699 A G 0.538350 8.7513e-05
4:185776067 A G 0.059858 1.8542e-05
4:185776679 A G 0.769354 -7.7297e-05
4:185778265 A C 1.330969 -1.1271e-05
4:185779260 T C 0.201934 5.5510e-05
4:185780535 C T 0.037592 -3.3696e-06
4:185783467 C T 0.428063 6.6358e-04
4:185785574 A G 0.081468 1.1272e-04
4:185787175 C T 0.042263 2.6617e-05
4:185788253 T C 0.403087 1.5731e-05
4:185791118 C T 1.120330 4.3535e-04
4:185794325 T G 0.184151 3.6505e-05
4:185794844 C A 0.227284 -7.6819e-05
4:185795151 G A 0.189653 4.8082e-05
4:185795377 A G 0.023668 -2.6023e-05
4:185800292 C G 0.054496 -3.1225e-05
4:185801567 G A 0.224798 -2.5647e-05
4:185802927 G A 0.332566 -1.2719e-04
4:185803073 C A 0.295101 3.5138e-05
4:185803734 A G 0.130333 -1.9727e-04
4:185805506 G A 0.922102 -1.9783e-04
4:185806532 C T 0.070644 -3.9861e-05
4:185808270 G T 0.702618 4.7989e-05
4:185808870 T C 0.082478 6.3541e-05
4:185808955 C T 0.578150 -1.3381e-04
4:185812822 T C 0.081413 1.3801e-05
4:185813474 G A 0.209458 2.8460e-05
4:185814168 C T 0.426141 2.0065e-05
4:185817835 C G 0.250173 1.4984e-04
4:185818635 C T 1.544942 2.5671e-05
4:185831344 A G 0.508437 -9.9677e-06
4:185833664 T C 0.046924 5.4411e-05
4:185835222 G T 1.587974 -4.1413e-05
4:185842400 T G 0.027472 3.3740e-05
4:185842698 A G 0.302059 7.6120e-05
4:185842720 A C 0.067979 -1.9993e-06
4:185845735 A G 1.157211 -2.5506e-05
4:185847268 A G 0.128701 -1.0788e-04
4:185849916 G A 0.108814 -1.0685e-04
4:185858559 G T 0.376884 -1.2098e-04
4:185862699 C A 0.198079 -1.5222e-04
4:185864441 G A 0.736818 -2.7523e-05
4:185870383 T C 1.346026 -3.3572e-05
4:185871512 A G 0.031932 -5.3183e-05
4:185872249 A G 0.151934 2.2869e-05
4:185873660 T C 0.104779 -1.3154e-04
4:185879730 G A 1.819578 1.9109e-05
4:185880364 G A 1.628271 -7.3212e-06
4:185881047 A G 1.308269 5.2671e-05
4:185882454 G T 1.611519 -1.7577e-04
4:185882612 T C 0.101349 -7.8616e-05
4:185885804 G T 0.161918 8.6289e-05
4:185891434 C T 1.142579 -3.2055e-05
4:185892056 G A 1.731622 6.4924e-06
4:185893885 C T 1.146974 7.5151e-06
4:185894127 T G 0.065639 2.7311e-05
4:185896058 T C 1.823733 2.0013e-05
4:185902036 G A 0.079531 -6.7855e-05
4:185903947 G A 1.196043 2.5860e-05
4:185906132 A G 0.160447 6.5170e-06
4:185907344 T C 0.239316 7.6374e-06
4:185912840 A G 0.695857 6.7256e-06
4:185917354 T C 0.642565 1.0222e-05
4:185921467 C T 0.493361 1.7851e-05
4:185925147 A G 0.818095 1.8376e-05
4:185925454 G A 0.409387 5.2669e-09
4:185930983 A G 0.472033 -9.7244e-06
4:185931774 C A 0.130216 6.5512e-07
4:185931955 A G 0.068106 2.3722e-05
4:185935259 C T 1.077470 -1.0877e-05
4:185935678 A G 0.377384 -2.2784e-06
4:185936859 G C 0.096295 -3.8442e-05
4:185937544 T C 0.099327 -4.6215e-05
4:185937841 C T 0.133134 -3.2019e-06
4:185938471 G A 1.134274 -1.1203e-05
4:185940952 G C 0.216044 -1.4513e-05
4:185941964 A G 0.485009 -5.7440e-05
4:185943611 A G 0.060416 2.9383e-06
4:185944574 C A 0.147276 7.8868e-06
4:185945044 A G 0.175770 6.5689e-05
4:185945599 C T 0.091550 -2.8470e-05
4:185947416 G A 0.035879 -1.2396e-05
4:185951230 A C 0.038521 8.9144e-05
4:185951453 T G 0.464451 -4.2503e-05
4:185955762 A G 0.104714 -6.7639e-05
4:185957775 A G 0.090238 -2.3911e-05
4:185965202 C T 0.047037 -1.7646e-05
4:185976337 G A 0.083137 -3.5059e-05
4:185977109 A C 0.282981 -7.1096e-07
4:185977551 T C 0.727818 -5.9515e-05
4:185979433 G A 0.112624 -3.1551e-05
4:185982693 A G 0.302631 2.3669e-05
4:185983856 G A 0.446437 -7.9166e-05
4:185986390 A G 0.041987 1.0824e-05
4:185990900 C T 0.360879 -3.0487e-05
4:185991006 G A 0.262893 -3.1996e-05
4:185992344 G A 0.087918 5.8916e-05
4:185999543 A G 1.301605 -4.8956e-06
4:186000709 T C 0.153290 1.6988e-05
4:186004277 T G 0.078398 -1.7816e-05
4:186006659 T G 0.077551 2.0066e-05
4:186008402 T C 1.463626 1.1064e-05
4:186012709 A G 1.447145 2.2977e-05
4:186020509 C T 0.398783 5.9745e-05
4:186022884 C T 1.076791 1.3589e-05
4:186025617 G A 0.775144 3.6458e-05
4:186029032 C A 0.442922 -2.1271e-07
4:186034134 G A 0.102436 -7.2164e-05
4:186038574 A C 0.579925 3.4959e-05
4:186038657 A G 1.770249 5.7618e-05
4:186045202 T C 0.038394 -1.3566e-05
4:186045532 T C 0.504604 -3.3159e-05
4:186048310 T C 0.233986 1.0726e-04
4:186054218 T C 0.227303 1.2195e-05
4:186067628 A G 1.181489 2.4444e-05
4:186068637 G A 1.759357 4.6223e-05
4:186069178 C T 1.010422 2.5975e-05
4:186079023 G A 1.093114 9.6208e-07
4:186091055 G A 1.063951 6.6717e-06
4:186095853 C T 0.030841 -1.0022e-04
4:186111639 C T 1.067570 5.3221e-06
4:186112111 A G 1.106999 -1.2490e-05
4:186119085 C T 1.879316 4.2069e-06
4:186120047 C G 0.037583 5.7732e-05
4:186123797 G C 1.344436 5.3140e-06
4:186127186 C A 0.279239 1.2457e-06
4:186127922 C T 0.029653 5.7397e-05
4:186139906 T C 1.362025 -1.0028e-05
4:186148644 G T 0.032912 -1.1121e-04
4:186156437 A G 0.994596 1.2592e-05
4:186159677 A G 0.042818 5.3958e-05
4:186160020 A G 0.269780 1.2954e-06
4:186160237 T C 0.021824 8.1145e-06
4:186168189 C T 0.880082 -2.3372e-05
4:186174344 C T 0.098165 -1.6621e-04
4:186178278 G T 1.071426 -4.8374e-06
4:186185115 G A 0.880332 -1.1128e-05
4:186188966 A C 0.036706 1.3833e-04
4:186195147 T C 0.059439 -9.1017e-06
4:186197525 G A 0.191292 1.6637e-05
4:186198542 G C 0.039154 1.8705e-05
4:186203808 T C 0.231760 2.3631e-05
4:186203972 T C 0.034463 -2.8840e-05
4:186209273 G A 0.088495 1.8566e-05
4:186227532 G T 0.911323 -1.4689e-05
4:186241986 A G 0.043552 4.5081e-05
4:186254393 A G 0.041159 -4.1944e-05
4:186265436 G A 0.075551 6.8489e-06
4:186271154 A G 0.443944 2.0151e-05
4:186272721 G A 0.096217 2.6526e-05
4:186272773 C T 0.634162 2.4639e-05
4:186274170 C T 0.269728 5.5720e-05
4:186280522 A G 0.573073 2.6138e-05
4:186283092 T C 0.029728 2.0925e-05
4:186299758 A G 0.389620 2.0120e-05
4:186305208 A G 0.042295 -6.2725e-05
4:186305702 T A 1.469901 2.4636e-06
4:186307900 T C 0.259868 -4.7999e-05
4:186320906 G C 0.076483 1.4202e-05
4:186336077 T C 0.089706 4.9582e-05
4:186339620 C T 0.047044 -3.8506e-05
4:186349316 G A 1.486032 -2.8962e-05
4:186350559 T C 0.332131 -1.4130e-05
4:186363892 A C 1.804025 -4.6595e-05
4:186366181 A G 0.185238 1.8364e-05
4:186368110 G A 1.485896 -2.5519e-05
4:186371206 T C 0.031682 8.8636e-06
4:186371433 A G 0.043100 -1.3036e-05
4:186373564 G A 0.908564 3.0088e-05
4:186375377 A G 0.388059 -1.1284e-05
4:186379286 T A 0.034054 2.1053e-05
4:186379735 C T 0.226076 8.6018e-06
4:186380295 G A 0.982372 5.4393e-05
4:186381828 A G 1.092627 6.9385e-07
4:186384892 A C 0.049637 -2.6431e-04
4:186386411 T G 0.181155 5.8808e-05
4:186388073 G A 0.701105 2.7090e-06
4:186388537 C T 0.266668 1.1444e-05
4:186391898 T C 0.333748 2.1090e-06
4:186393372 C T 0.120002 -1.8514e-05
4:186394957 T C 0.055087 1.1108e-05
4:186395000 G T 0.037420 -2.3906e-05
4:186401631 C T 1.931719 8.5102e-05
4:186407295 A G 0.703023 4.9065e-05
4:186413581 C T 0.308830 6.1291e-06
4:186414626 A G 1.968487 1.1024e-04
4:186414892 T G 0.230520 7.1195e-06
4:186417689 G A 0.040530 -1.7232e-05
4:186423359 C T 0.022483 -1.0057e-04
4:186424772 G T 0.064922 3.0191e-05
4:186427735 A G 0.058196 -1.1090e-04
4:186427871 G A 0.247592 1.9072e-04
4:186428188 A G 0.033577 -2.4631e-05
4:186430436 G A 0.071601 1.1959e-04
4:186437859 G A 1.755913 -2.8276e-05
4:186441521 T G 0.037213 2.2051e-06
4:186453398 T C 1.977182 1.1075e-04
4:186454054 A G 0.167117 2.3478e-04
4:186455940 G A 0.062361 -4.5491e-05
4:186457003 C T 0.023652 -1.3639e-04
4:186459155 G A 0.279583 1.1252e-04
4:186459226 C T 0.203122 2.4615e-05
4:186462414 A G 0.032078 7.0472e-06
4:186463483 A G 0.806745 -1.1171e-05
4:186466859 A G 0.214444 1.2028e-04
4:186467489 G A 1.152865 3.5704e-05
4:186472467 G T 0.750869 -1.0018e-05
4:186483220 A G 0.399133 1.1746e-04
4:186484397 C T 0.501793 -1.8606e-04
4:186491688 A G 0.056648 2.9684e-05
4:186492243 A G 0.090531 -1.1271e-05
4:186501966 A G 0.182979 8.3219e-05
4:186502313 C T 1.628316 -5.9726e-05
4:186503034 C T 0.110528 4.1812e-06
4:186504735 C T 1.621763 -5.5874e-05
4:186506252 T C 0.065405 4.4070e-05
4:186507439 T C 1.787053 -3.2891e-05
4:186508723 T G 0.444142 -5.2886e-05
4:186509590 T G 0.224155 1.5709e-04
4:186509747 T C 1.531028 -3.4494e-05
4:186510358 C T 1.939960 -1.4009e-05
4:186513063 T C 0.186530 1.6373e-04
4:186519240 C T 0.073886 1.3813e-06
4:186520535 T C 0.161830 7.7368e-06
4:186522043 C T 0.203716 1.4763e-04
4:186523769 C T 0.020757 -2.6610e-06
4:186524390 A C 1.134598 1.1189e-05
4:186524488 A G 0.103569 4.2713e-06
4:186525643 G A 0.092501 -5.8833e-05
4:186528172 A G 0.932832 1.2273e-04
4:186529468 A G 0.269446 5.5929e-05
4:186530362 A G 1.174349 4.3489e-05
4:186532425 T C 0.046252 3.2089e-05
4:186533350 T C 0.637164 -7.8278e-06
4:186534306 C T 0.051315 4.3851e-06
4:186535066 C T 0.050286 9.5597e-05
4:186535247 G A 0.160382 4.6585e-05
4:186535777 T C 0.175329 -1.4625e-05
4:186541301 G A 0.232678 -1.7992e-05
4:186541367 T C 0.225258 -4.3333e-05
4:186542567 T C 0.327821 -1.9906e-05
4:186544435 T C 0.153638 2.8539e-05
4:186546056 G C 0.798926 7.7368e-06
4:186546331 C T 1.860485 1.2120e-04
4:186551974 T C 0.020679 -5.1402e-05
4:186555742 G T 1.496899 1.9241e-04
4:186558431 C T 0.204216 5.6281e-05
4:186558783 T C 0.027589 -5.2024e-05
4:186560881 A G 0.077262 1.6627e-04
4:186564557 G A 1.491676 -5.9524e-07
4:186568273 A G 0.980224 -4.7878e-05
4:186568945 T C 0.435930 6.9279e-05
4:186571441 T C 1.278930 -4.4115e-05
4:186574328 C T 0.826995 2.2360e-05
4:186575068 T G 0.062393 -2.0774e-04
4:186575288 G A 1.673419 -1.6921e-06
4:186580883 T C 0.594664 -2.4040e-05
4:186581606 C T 0.925883 1.9078e-05
4:186582531 G A 1.914906 -3.6854e-05
4:186583330 G A 0.024726 -1.6207e-05
4:186584294 T C 1.285711 -5.2938e-05
4:186584487 T G 0.281319 5.9582e-05
4:186586768 C T 1.291368 -2.3593e-05
4:186587495 A G 0.063610 -2.4492e-04
4:186587691 G A 0.896314 -1.5455e-04
4:186588739 C T 1.948756 -2.8826e-05
4:186590498 T C 0.535121 -1.2051e-05
4:186593410 A G 1.355913 -7.0168e-05
4:186593672 A G 1.579084 -5.7683e-05
4:186593788 A C 0.047842 -2.3153e-05
4:186595425 A G 0.071640 -3.9575e-05
4:186598861 T C 0.021042 8.9765e-05
4:186600833 T G 0.094114 -2.3807e-05
4:186604522 T C 0.060170 -4.4931e-05
4:186605735 C A 0.415505 -8.2535e-05
4:186609351 G T 0.594534 -5.9325e-05
4:186610352 G A 0.193336 -3.7799e-05
4:186612675 A G 1.825963 -1.6843e-04
4:186613445 A G 0.020468 -1.5816e-05
4:186622894 G A 0.575852 -1.2298e-05
4:186626498 G A 1.818644 -1.3068e-04
4:186632904 C T 0.085162 -1.0095e-04
4:186633152 G A 0.496908 -3.1925e-05
4:186635641 G A 1.791814 -4.3330e-05
4:186639121 A G 0.593538 9.0150e-05
4:186640589 T G 1.788276 -3.7444e-05
4:186646197 G T 0.138613 -4.7108e-05
4:186650688 T G 1.073279 3.4264e-05
4:186654078 T C 1.326409 -2.0489e-04
4:186655847 T G 0.080173 5.6574e-06
4:186657279 A G 0.180908 -1.2467e-04
4:186659171 A G 0.301930 -1.6409e-05
4:186666074 C T 1.970886 5.8034e-05
4:186666274 G C 0.057323 4.2527e-05
4:186667272 G A 0.054009 -3.4865e-05
4:186667391 C T 0.106522 2.1720e-05
4:186667436 T C 0.353479 -1.2378e-06
4:186667811 G A 1.612308 2.4370e-06
4:186670574 C G 0.057417 -2.2119e-05
4:186676774 C T 0.534897 -7.3296e-06
4:186683778 G A 0.051968 1.4844e-05
4:186687554 C A 1.535445 -1.0708e-05
4:186689197 G A 0.099635 -7.2873e-06
4:186692629 T C 0.410065 -2.4448e-05
4:186693314 C T 0.118661 1.6241e-05
4:186695208 T C 1.151609 -1.0852e-06
4:186695598 A G 1.451445 -8.4624e-06
4:186696269 G A 0.999880 3.7124e-05
4:186699249 C T 0.025638 2.5610e-05
4:186699565 G A 0.294406 -1.9093e-04
4:186700759 T C 0.035012 -3.1821e-05
4:186701046 T G 0.261192 5.9855e-06
4:186701993 C A 1.267677 -5.5193e-05
4:186703959 A G 0.948889 -2.7352e-04
4:186705689 C G 0.250218 -1.5193e-05
4:186706435 C T 0.047933 1.9698e-05
4:186706826 C T 1.732771 1.9973e-06
4:186709506 A G 0.193706 2.7058e-04
4:186712146 C T 1.320843 -1.7687e-05
4:186713857 C T 0.150531 9.8973e-05
4:186714964 T C 0.178575 3.7318e-05
4:186715373 A G 0.997806 -2.8037e-05
4:186718494 A G 1.760243 1.9982e-05
4:186718917 T C 0.095344 -5.0533e-06
4:186719243 A G 1.173726 -3.4813e-05
4:186721520 T C 0.042036 -4.0085e-05
4:186723259 A C 0.496944 -2.8139e-06
4:186724883 G A 0.050919 -1.2007e-04
4:186725147 A G 0.165001 -1.7996e-05
4:186726754 T C 0.078236 5.3599e-05
4:186730448 C T 0.622977 -5.4270e-05
4:186730735 T G 0.173888 5.7268e-05
4:186731313 T C 0.193132 1.2651e-05
4:186732099 A G 0.022425 -6.3220e-05
4:186734480 A G 0.705639 2.0769e-05
4:186738016 T C 1.179565 -5.8641e-06
4:186743016 T C 0.671825 1.7506e-05
4:186746437 C T 0.020228 4.0584e-05
4:186749213 T G 1.368698 2.4627e-05
4:186757042 A C 0.181645 -4.7173e-05
4:186758065 T C 0.300716 -4.6097e-06
4:186760139 C A 0.149408 -3.1038e-05
4:186760809 T C 0.930346 -3.4760e-06
4:186767165 G A 0.069647 -2.4405e-05
4:186768815 T C 0.561028 -8.3891e-05
4:186779764 A C 1.108872 -2.6179e-06
4:186782009 A G 0.506688 4.6753e-06
4:186782601 G T 0.254714 5.2090e-05
4:186786186 A C 0.429523 -1.9747e-05
4:186791825 T C 0.050592 -7.4192e-05
4:186794079 A G 0.095204 2.6664e-05
4:186794868 C T 0.672380 1.7478e-05
4:186795428 A G 0.464973 -3.9754e-05
4:186798085 C T 0.905451 -1.9118e-05
4:186811571 C A 1.444980 -8.1630e-06
4:186818874 T C 0.193103 9.8812e-06
4:186820969 T C 0.064324 -9.8496e-05
4:186825101 T C 0.287434 -1.5502e-05
4:186827858 C T 0.044373 6.9478e-05
4:186834068 T C 0.119729 5.8579e-05
4:186843126 C T 0.755244 -1.7179e-04
4:186845087 G A 0.041403 -1.9927e-05
4:186847611 T G 0.063659 1.7814e-05
4:186850097 T C 0.085977 -4.4965e-05
4:186857890 T C 1.528843 -1.0974e-05
4:186858706 A G 0.584154 7.3040e-05
4:186860402 C T 0.830358 -5.9004e-05
4:186861361 G T 0.037738 6.2177e-05
4:186864345 A C 0.340914 8.7802e-05
4:186864958 G A 0.333874 1.8178e-05
4:186867902 C T 0.040027 -6.0553e-05
4:186871684 G A 0.125056 -1.2397e-05
4:186872859 C T 0.020000 1.1218e-04
4:186872914 A C 0.424635 2.6750e-05
4:186874162 C T 1.801412 -3.3316e-05
4:186877227 A G 1.286025 -3.7909e-05
4:186877546 C T 0.021143 -5.8187e-05
4:186881034 G A 0.611480 -4.7089e-05
4:186881198 A G 0.354264 -1.3652e-05
4:186882088 A G 0.324355 -5.2562e-05
4:186882290 C T 0.674905 6.5137e-06
4:186882553 A G 0.147455 5.5015e-05
4:186883055 G A 0.374066 2.2913e-05
4:186883223 C T 0.072815 -2.2969e-05
4:186883650 C T 0.050764 -2.2160e-05
4:186883782 G A 0.077285 -2.4798e-05
4:186883819 C A 0.024937 6.8270e-05
4:186884026 A C 0.024083 -5.3165e-05
4:186884380 A G 0.069313 -6.7465e-06
4:186885485 T C 0.307311 2.5093e-05
4:186886738 G A 0.323981 1.4939e-05
4:186890515 T C 0.063263 4.9851e-05
4:186893291 T C 0.183817 7.2617e-05
4:186893962 A G 0.210591 8.4812e-06
4:186895149 T C 1.269605 -2.5595e-04
4:186896132 A G 1.489745 -1.5126e-05
4:186897534 C T 0.064422 2.0365e-04
4:186897586 T C 0.219660 7.2148e-05
4:186899511 C T 0.083838 -2.2364e-04
4:186903422 A G 1.159285 -3.5706e-05
4:186904186 C T 0.119609 -7.1638e-05
4:186907187 T C 0.361142 2.8870e-05
4:186908591 A G 0.109164 -2.4642e-04
4:186911215 T C 0.141547 -3.3825e-05
4:186915297 G A 0.657898 2.7847e-05
4:186918476 G A 0.122329 6.0864e-06
4:186919225 T C 0.166812 -1.3290e-05
4:186922724 G C 0.118795 -1.2723e-04
4:186923588 C T 0.216612 8.6597e-05
4:186923843 A G 0.773709 -4.2185e-05
4:186929424 C A 0.129376 4.7119e-05
4:186932780 C T 0.992379 -3.3086e-06
4:186938426 T C 0.251964 -2.3572e-05
4:186939549 A G 1.513962 2.1911e-05
4:186940263 T C 0.315536 -8.9566e-05
4:186940451 A G 0.235418 3.0600e-05
4:186946015 C T 1.365014 1.4983e-04
4:186947231 A G 0.045635 1.1916e-04
4:186947989 T C 1.228167 -8.4264e-06
4:186957112 C T 0.260955 -1.7809e-06
4:186962436 T C 0.065983 7.8558e-05
4:186963115 G A 0.253454 1.1143e-04
4:186963772 G A 0.627949 5.8656e-05
4:186972343 T C 0.130453 2.2373e-05
4:186974603 T C 0.888041 -8.7591e-05
4:186975790 T C 1.518048 -4.1070e-05
4:186977670 G A 0.194794 -1.0725e-04
4:186980866 T C 0.084909 5.2270e-05
4:186981988 C T 0.163219 -2.1551e-05
4:186982134 T C 0.278310 -5.2332e-05
4:186982180 A C 0.033675 -1.1480e-04
4:186986933 T C 0.354939 -7.1106e-05
4:186990842 G T 0.115419 1.3861e-04
4:186990948 G A 0.278463 2.3291e-05
4:186994001 G A 0.023317 1.1875e-05
4:186994039 A G 0.425440 2.8666e-05
4:186994178 A G 0.484896 -2.4034e-05
4:186994359 A G 0.378338 7.8736e-05
4:186997767 A C 0.382385 5.1035e-05
4:187002911 C T 0.086837 5.9656e-05
4:187003025 G C 1.590263 -7.8737e-06
4:187013881 C T 0.557133 6.9691e-05
4:187014978 A G 1.288882 -2.8711e-05
4:187017504 C T 0.162758 9.0273e-05
4:187018854 T C 0.023337 2.8559e-07
4:187020403 G T 0.618575 1.6634e-06
4:187023281 A C 0.060842 -1.0971e-05
4:187024079 T C 0.284633 -1.8740e-05
4:187024123 A G 0.262565 1.0263e-05
4:187040878 G C 0.259433 9.8338e-06
4:187046762 T C 0.983255 3.7767e-05
4:187047923 A G 0.025609 -6.8019e-06
4:187054208 A G 0.033256 -2.6603e-05
4:187055715 G A 0.476791 1.4580e-05
4:187058250 C T 0.136341 -1.3694e-05
4:187058543 T C 0.658274 6.2262e-05
4:187064272 A G 1.769840 -1.3913e-05
4:187065144 T C 0.048199 -1.1219e-04
4:187072887 G A 0.526886 -4.3748e-06
4:187074833 G A 1.775800 6.4793e-06
4:187075365 T G 0.897967 -2.3239e-05
4:187075532 T C 0.092968 -9.9588e-05
4:187077206 G A 1.777059 3.7247e-05
4:187078785 G A 1.780337 4.1360e-05
4:187078866 T C 0.513864 -1.3244e-05
4:187080288 G A 0.358003 4.5148e-04
4:187085429 A T 0.281011 -5.7786e-06
4:187085945 G C 0.371161 -1.9890e-05
4:187089856 T C 0.048709 -9.5899e-05
4:187091644 A C 0.116227 -1.2465e-05
4:187099852 A G 1.151096 -8.7609e-06
4:187107849 G A 1.169685 -9.5479e-06
4:187112090 T C 1.782755 6.6883e-05
4:187112310 A G 0.657638 5.4090e-05
4:187114479 C T 0.685993 7.7539e-05
4:187115945 A G 0.843691 1.7096e-05
4:187118001 G A 0.041435 1.1922e-04
4:187120697 A G 1.278424 1.6800e-04
4:187121070 C T 0.797338 -2.2063e-05
4:187122319 G T 1.335111 1.0933e-04
4:187122332 A G 0.059686 1.9036e-06
4:187127817 G A 0.793784 -2.0209e-05
4:187133269 T G 0.034298 5.2758e-05
4:187133298 C A 0.109687 -2.7382e-06
4:187135556 T C 1.766283 2.1500e-05
4:187135963 G A 0.051244 -1.9731e-06
4:187137879 G A 0.057589 -5.5579e-05
4:187151060 T C 0.059696 -4.4875e-05
4:187151108 G A 0.341018 -3.6939e-05
4:187158034 A G 1.025505 2.3658e-05
4:187173012 G T 0.239923 5.1983e-05
4:187177814 G A 0.258816 -1.1626e-05
4:187178473 A G 0.201253 1.6394e-05
4:187179135 C T 0.160139 -5.3346e-05
4:187181802 T G 0.027271 -1.2703e-04
4:187181863 C T 0.317837 5.4712e-05
4:187182384 T C 0.150911 9.9834e-06
4:187183564 C T 0.045012 6.4065e-05
4:187185385 T A 0.798066 5.0295e-06
4:187188094 G T 0.770902 1.4163e-05
4:187190285 A T 1.962904 -5.9408e-05
4:187195551 A T 1.746747 9.5260e-06
4:187196853 C T 0.061556 -9.5302e-05
4:187199497 G A 1.905510 2.3538e-05
4:187199888 G A 0.375215 7.8187e-06
4:187201211 G A 0.270546 -2.1589e-05
4:187202703 C T 0.054224 1.2249e-04
4:187206180 A G 0.731076 1.7351e-05
4:187207381 T C 0.806186 2.1304e-05
4:187217008 C T 0.586718 4.1009e-06
4:187225304 A G 0.333715 2.8288e-05
4:187226204 C T 0.060205 9.6379e-06
4:187226673 T C 1.243847 -3.4863e-05
4:187233108 T C 0.360425 6.3889e-06
4:187233838 C T 0.660722 1.4556e-04
4:187235173 G A 0.198896 2.1235e-05
4:187236679 G A 0.187153 -1.3170e-06
4:187238404 C T 0.426459 -3.8992e-05
4:187239747 G A 1.030182 -2.8544e-05
4:187240740 C T 1.295448 -1.1090e-05
4:187247239 A G 1.925546 8.2159e-05
4:187257576 G A 0.501965 -6.2823e-06
4:187268982 T C 0.116357 -6.8163e-06
4:187270925 T C 0.053165 -2.5904e-06
4:187271075 C T 0.277635 -9.6848e-06
4:187272269 A G 0.031821 3.0334e-05
4:187272827 C T 1.470731 -6.2178e-05
4:187276317 C T 0.288135 8.6933e-05
4:187286817 T C 0.040861 -2.6436e-05
4:187287381 A G 0.142579 -3.3674e-05
4:187288165 A G 0.036012 -2.2053e-06
4:187298566 T C 0.031659 -2.5023e-05
4:187298854 A G 0.045772 2.7000e-05
4:187310729 T C 0.076700 3.1774e-05
4:187313377 A G 0.953271 2.6646e-04
4:187313621 T C 0.222230 -1.4673e-04
4:187315370 G A 0.373132 4.0851e-05
4:187315846 C T 0.031782 -9.9871e-06
4:187322361 C T 0.066905 -1.5894e-04
4:187335913 G A 0.225577 1.8146e-04
4:187337488 T C 0.032432 4.8247e-05
4:187338335 T C 0.561600 1.0679e-05
4:187345847 G A 0.484084 7.3049e-05
4:187351565 A G 0.496292 -1.2948e-04
4:187351774 G A 1.260806 -1.6472e-04
4:187358040 G A 0.624515 -6.1660e-05
4:187361302 C T 1.494597 -5.3224e-05
4:187361514 C T 0.133592 1.5507e-05
4:187365677 A G 1.623762 1.0633e-05
4:187365960 C T 0.672306 2.3871e-05
4:187368464 A G 1.360389 -7.4604e-05
4:187374590 A G 1.224281 -7.0941e-05
4:187375423 A G 1.346698 -8.6695e-05
4:187380057 C T 0.318373 9.1177e-05
4:187380657 C G 0.707791 -1.0402e-04
4:187389903 A G 0.030429 1.9331e-04
4:187391203 C T 0.227569 -2.0800e-05
4:187391215 A C 0.413885 6.7566e-05
4:187395438 C A 1.083893 -1.3963e-05
4:187397199 T C 0.310096 -1.1137e-05
4:187400639 A G 1.505146 1.7473e-05
4:187401135 C T 0.045187 1.9616e-06
4:187402712 C A 0.067723 1.6385e-04
4:187403169 T C 1.004749 -1.0007e-05
4:187404608 T G 1.616943 6.6373e-05
4:187406439 T C 0.049666 -4.4331e-05
4:187406476 G C 0.926156 -3.1538e-06
4:187406810 A G 0.101719 -9.8004e-07
4:187406901 A G 0.545984 7.9502e-06
4:187407462 C T 0.138564 -5.9261e-05
4:187411555 T C 0.466064 -1.9989e-06
4:187411802 T C 1.419309 3.5374e-05
4:187412671 C T 0.497967 6.4080e-05
4:187415825 T C 0.073111 -5.4627e-05
4:187420207 T C 0.126880 2.1682e-05
4:187421389 C A 0.262873 5.2693e-05
4:187421733 C T 0.159061 -7.7729e-06
4:187421850 A G 1.499693 -1.6199e-05
4:187424564 T C 0.708632 2.6870e-05
4:187428353 G T 0.400503 3.7875e-06
4:187429340 A G 0.062338 -2.0917e-05
4:187437868 T C 0.022775 1.7508e-04
4:187442832 C T 0.090628 -9.4423e-05
4:187448792 A C 0.078658 -8.8264e-06
4:187449434 C T 1.642117 -1.1660e-04
4:187451552 T C 0.263610 9.6371e-05
4:187455399 T C 0.033941 3.9087e-05
4:187455971 C T 0.058787 -7.3553e-05
4:187456019 A C 0.057005 -4.4067e-05
4:187460490 T C 0.323540 -2.4189e-05
4:187464867 C T 1.872828 -8.7602e-05
4:187466136 A G 0.128324 1.7896e-05
4:187469075 T C 1.932365 -4.8854e-05
4:187472631 T C 0.679988 1.9598e-05
4:187473694 A G 1.858703 -7.1472e-05
4:187475680 A G 0.052442 -5.6556e-06
4:187478852 G A 0.717659 9.1702e-06
4:187489383 A G 1.333063 -9.6670e-06
4:187490319 T C 0.120047 -5.4503e-06
4:187491184 C T 0.443243 4.8860e-05
4:187492881 G A 0.793567 -9.0272e-06
4:187493206 T C 0.151080 9.6554e-05
4:187493815 C T 0.731742 9.7324e-06
4:187494117 G A 0.204739 1.4910e-04
4:187494926 T C 0.881556 -1.1791e-05
4:187497695 C T 0.279738 3.6878e-05
4:187499369 T C 0.052432 -1.9480e-05
4:187509320 A G 1.020156 7.9629e-05
4:187510319 C T 0.022642 2.1669e-05
4:187516814 T C 0.081355 -9.0465e-05
4:187518041 C T 0.027073 2.1860e-05
4:187518976 T C 0.676580 9.6353e-06
4:187521865 A G 0.095750 -4.2432e-06
4:187524525 T C 0.036709 -4.7885e-05
4:187525020 C A 0.709385 1.2247e-05
4:187528065 G A 0.652315 1.4945e-05
4:187531022 G A 0.226320 8.5485e-05
4:187535995 A G 0.207848 1.5213e-05
4:187538133 G A 1.150006 6.2808e-05
4:187538330 A G 0.915263 1.9958e-05
4:187539588 C T 0.137123 2.2831e-05
4:187540040 T C 0.032409 -8.4773e-05
4:187540918 C G 0.063636 -3.0527e-05
4:187540996 T C 0.115429 1.5573e-05
4:187541131 A G 0.065408 -2.3505e-06
4:187542755 C T 0.222915 7.8721e-05
4:187544391 C T 0.222857 8.0175e-05
4:187549364 A G 0.022795 5.8089e-05
4:187549428 T C 0.065181 -4.1407e-05
4:187552811 G A 0.220098 -4.9806e-06
4:187553162 C T 0.094935 -8.8423e-05
4:187555428 C T 0.056496 1.0787e-05
4:187557893 C T 1.089914 5.5271e-05
4:187559382 G A 0.603606 -2.2398e-06
4:187562576 C T 0.911199 3.5005e-05
4:187565457 C G 0.116237 -1.0137e-05
4:187568832 T C 0.153453 -3.0668e-05
4:187571115 C T 0.813457 4.2033e-05
4:187572593 A G 0.033097 5.9868e-06
4:187573279 T C 0.100466 -2.8634e-05
4:187573918 C T 0.392999 -8.1098e-05
4:187577335 A G 0.141015 1.2979e-05
4:187577447 C A 0.062163 8.4573e-06
4:187578656 A G 0.821328 3.8531e-06
4:187584771 G C 1.894409 -8.8005e-06
4:187585952 C T 0.164274 -2.0486e-05
4:187587733 T C 0.028085 -9.3971e-06
4:187587980 T C 0.770558 2.8906e-05
4:187588477 A G 0.600101 -1.8638e-05
4:187588695 C T 0.336533 -9.8337e-06
4:187589603 C T 0.282134 5.2437e-05
4:187590685 C T 0.083698 4.3921e-06
4:187591379 G A 0.044464 -6.1509e-05
4:187591842 C T 0.297548 4.3086e-05
4:187592920 A G 0.575248 1.1106e-04
4:187594160 T C 1.838128 2.9357e-04
4:187604429 T C 1.668313 -3.4626e-05
4:187607304 T C 0.099573 2.0384e-05
4:187613999 G A 0.251964 4.4006e-05
4:187614476 C T 0.047174 5.7444e-05
4:187627792 C T 1.564595 -1.2982e-04
4:187629140 C G 1.562710 -1.6939e-04
4:187629538 T C 1.177088 -1.7986e-04
4:187629770 C A 1.293734 -2.9959e-04
4:187630597 G C 0.080917 -2.6170e-05
4:187636980 C T 0.115610 -1.7849e-05
4:187638539 A G 0.177306 1.5171e-05
4:187639352 T C 0.390977 9.7280e-06
4:187641571 C A 1.532884 -4.0998e-05
4:187642387 A G 0.244003 -8.7528e-06
4:187642665 G A 0.197212 6.9355e-05
4:187649218 C A 0.107155 1.3959e-04
4:187655428 G A 1.373810 6.3955e-06
4:187657754 C T 0.329548 5.5856e-05
4:187663942 G C 0.040556 4.6743e-05
4:187666255 A G 0.059790 -3.0896e-05
4:187668982 T C 1.134845 -1.8013e-05
4:187671318 A G 0.140846 -5.2291e-06
4:187678866 T C 1.290745 -2.2337e-05
4:187680241 A G 0.104851 7.7667e-05
4:187685410 C A 1.200331 -2.1970e-04
4:187687030 A G 1.115825 -1.3478e-04
4:187687317 A G 0.071812 2.9055e-05
4:187687535 A G 0.530719 6.8547e-05
4:187689219 G A 0.086418 -3.6159e-05
4:187695564 T C 0.633928 1.0618e-05
4:187696494 G C 0.212305 -9.0320e-06
4:187696731 A G 0.093332 2.8560e-05
4:187699423 G T 1.355884 -1.2353e-05
4:187701692 C G 1.664048 -2.3375e-05
4:187701969 G A 0.082952 -2.2245e-05
4:187702524 G A 0.043766 -4.2101e-05
4:187703826 A G 1.641426 3.2840e-05
4:187704378 G A 0.040309 6.5759e-07
4:187707798 T C 1.457920 -5.6853e-05
4:187709040 G A 0.028387 -1.2495e-04
4:187712375 A G 1.171729 1.9754e-05
4:187712472 T G 0.095182 -4.2247e-06
4:187716178 A G 1.938574 1.0449e-04
4:187719659 A G 1.646843 4.1448e-06
4:187721899 T G 0.977747 -2.6369e-05
4:187722676 C T 0.026401 -8.0207e-05
4:187723445 A C 0.068511 -3.7951e-05
4:187726561 C T 0.190977 -1.1534e-04
4:187728315 G C 0.154689 -2.3604e-05
4:187729614 C T 0.226443 -2.2868e-05
4:187732704 G A 0.028452 1.9241e-05
4:187732836 A G 0.050686 -1.6926e-05
4:187735958 A G 1.933030 1.0611e-04
4:187736177 A G 0.191120 -2.4423e-05
4:187751550 A G 1.848995 -5.4891e-05
4:187754755 A G 0.803035 -1.5043e-05
4:187760602 C G 0.090712 4.8023e-06
4:187780314 T C 0.086087 -4.7367e-05
4:187781033 T C 0.024191 -7.3629e-05
4:187785169 A G 0.149006 -2.2260e-05
4:187785400 C T 1.082192 -4.1368e-06
4:187800371 C T 0.060832 -1.7271e-05
4:187808587 C A 0.035164 7.2976e-05
4:187810009 A G 0.161119 3.7121e-05
4:187810611 T G 0.149415 6.7872e-06
4:187812562 T C 0.051312 4.4231e-05
4:187812796 G C 0.061251 -8.4445e-06
4:187813371 T C 0.025778 -6.4588e-05
4:187813555 T C 0.049014 -4.7885e-05
4:187815001 G C 0.134277 -1.4733e-06
4:187815690 T C 0.020695 1.5188e-05
4:187816593 T C 0.230160 -1.5849e-05
4:187819690 T C 0.085383 -5.7528e-05
4:187823747 C T 0.118752 1.8060e-05
4:187824754 C T 1.729411 1.2584e-05
4:187829160 G A 0.084231 3.7222e-05
4:187830504 T G 0.809702 -2.0697e-06
4:187833652 C A 0.830390 -8.2240e-06
4:187834790 T G 1.743157 -2.7882e-05
4:187840978 C T 0.178786 9.7216e-06
4:187843942 C G 0.816901 -9.1838e-06
4:187844051 G A 0.297243 1.4246e-05
4:187848979 T G 0.509726 -8.3624e-06
4:187851288 C T 0.810341 5.4484e-05
4:187851352 T C 1.267833 1.0223e-03
4:187853284 G A 0.528038 2.3060e-05
4:187855990 C T 0.050975 -8.0864e-06
4:187860567 G T 0.143206 -2.0843e-05
4:187862526 T C 0.152427 -1.0270e-05
4:187865835 T C 0.759207 4.5148e-05
4:187865973 C T 0.172181 3.9940e-05
4:187868532 T C 0.026119 -5.5461e-05
4:187870988 A G 0.881819 3.3419e-05
4:187871454 C T 0.659043 7.5313e-06
4:187875340 A G 1.236654 2.3498e-05
4:187898398 G A 0.061526 -1.6966e-04
4:187900356 C T 1.236791 2.3226e-05
4:187900735 T C 0.028641 -1.1093e-05
4:187906079 T C 0.115610 -2.3911e-05
4:187912583 T C 0.370542 3.3357e-05
4:187916705 A G 0.192243 7.2023e-06
4:187918480 C T 0.220107 1.2766e-05
4:187919768 A G 0.070186 1.3411e-04
4:187925076 A G 0.046054 4.6790e-05
4:187925438 C A 0.321239 3.4459e-05
4:187926588 T C 0.125254 -5.3883e-05
4:187926758 G T 1.252786 -2.2538e-05
4:187928317 C T 0.068339 1.4993e-04
4:187931611 T C 0.055700 -1.3298e-05
4:187941026 A G 0.148480 -1.2951e-04
4:187947631 G A 0.042081 -1.1828e-04
4:187948625 C A 1.151810 -1.2817e-05
4:187958602 C T 0.885646 2.6691e-05
4:187963595 G A 0.069355 -1.7817e-04
4:187966612 T C 0.123806 -1.4286e-04
4:187968299 A C 0.515344 3.3000e-05
4:187968926 A G 0.064636 8.7034e-06
4:187969248 T C 1.078090 -4.1662e-05
4:187969439 A G 0.139373 4.3904e-05
4:187971052 C T 0.127305 3.2701e-05
4:187977957 T C 0.052880 1.5983e-05
4:187978099 C T 0.678745 5.0408e-05
4:187979630 A G 0.245142 -4.3136e-05
4:187979691 T C 0.228553 -1.3550e-04
4:187979712 C T 0.542122 -9.0109e-05
4:187980173 T C 1.671854 2.6035e-04
4:187981575 A C 0.095769 -8.4555e-06
4:187981624 G A 0.098005 -1.3760e-05
4:187983329 T C 0.096461 3.0547e-05
4:187984992 A C 1.760704 -1.3525e-04
4:187988683 C T 0.058070 -8.2095e-05
4:187990419 T G 0.047167 1.3655e-05
4:187993565 T C 0.378377 2.6117e-05
4:188003758 C A 0.111995 -2.8023e-05
4:188004538 A C 0.294854 -6.6873e-05
4:188007794 T C 0.038861 2.9863e-05
4:188010829 T C 0.319690 -5.4110e-05
4:188014145 G C 0.151077 -1.5118e-05
4:188016898 C T 0.023694 -5.4073e-05
4:188019647 T C 0.191185 -7.8729e-05
4:188026498 A G 0.096412 -4.9692e-05
4:188029845 G A 0.112501 -1.5091e-05
4:188037273 G T 1.810455 6.4161e-05
4:188040020 G T 1.912764 5.4702e-05
4:188043617 T G 0.059465 -8.8070e-07
4:188045769 A G 0.083468 -2.3894e-05
4:188046474 T G 1.876204 5.2469e-05
4:188047729 T C 0.109736 -4.6650e-06
4:188053172 T C 1.086029 3.8674e-06
4:188056826 C T 1.964258 5.5978e-05
4:188062324 C T 0.051737 -3.9037e-05
4:188062807 T C 0.055921 -1.4468e-05
4:188063195 T C 0.739782 4.1093e-06
4:188063879 G C 0.021802 -1.0033e-05
4:188072816 G C 0.268855 -1.6471e-05
4:188073479 T C 0.114818 -3.2469e-06
4:188076752 T C 0.195248 -6.5905e-05
4:188077444 T C 0.490310 -3.0224e-06
4:188079600 T C 0.036352 4.2559e-05
4:188081808 T G 0.086976 2.0634e-04
4:188088085 T C 0.164560 -7.1946e-05
4:188088955 C T 0.244486 -1.2171e-05
4:188091276 G T 0.124186 4.2027e-05
4:188092843 C T 0.372145 1.6580e-05
4:188096064 C T 0.049481 6.5031e-06
4:188096259 T C 0.066405 5.3602e-07
4:188100086 A G 0.306555 -1.7512e-05
4:188108310 T C 0.106243 -5.8647e-05
4:188108983 C T 1.134579 3.2933e-05
4:188114441 T G 1.774784 -2.2583e-05
4:188116129 A G 0.046473 -2.3294e-05
4:188122620 C T 0.054207 3.0378e-05
4:188131281 T C 0.028702 8.2510e-05
4:188134361 A G 0.227313 -7.8200e-05
4:188137238 A C 0.041919 -4.4894e-05
4:188140101 T C 0.304533 8.7979e-05
4:188140231 A G 0.045587 1.3462e-04
4:188140318 C T 1.118155 1.5538e-05
4:188158072 G A 0.436680 -4.2807e-05
4:188167623 A G 0.027482 2.1273e-05
4:188171193 C T 0.024609 5.2742e-05
4:188171434 A G 0.212360 9.2527e-06
4:188172473 C T 0.023003 4.0889e-06
4:188185489 C T 0.219234 1.9534e-05
4:188188101 G T 0.057070 -7.0417e-05
4:188188797 G A 0.050157 9.7688e-06
4:188190117 T C 1.793573 5.2627e-05
4:188191306 A C 1.794317 5.3573e-05
4:188198094 G A 0.384618 3.0568e-05
4:188200202 C T 0.040883 -5.3286e-05
4:188201027 A C 0.244223 -2.2764e-06
4:188202262 C T 0.077369 6.2014e-05
4:188202425 G A 0.439215 2.5039e-05
4:188210093 A G 0.346075 -6.1801e-06
4:188213470 C A 0.402905 9.5695e-07
4:188213866 C T 0.615203 -1.9971e-05
4:188222325 G A 0.353170 -3.1498e-06
4:188222722 C T 0.071121 4.5975e-05
4:188227347 T C 0.120456 -6.6206e-05
4:188227951 T C 1.429994 -2.7011e-04
4:188228775 A G 0.987455 4.3604e-05
4:188230701 T C 0.647115 -5.1189e-05
4:188233002 A G 0.094714 5.7402e-05
4:188238511 A G 0.041659 5.9809e-05
4:188251260 A G 0.044006 -7.3227e-05
4:188252364 T C 0.032769 -5.1705e-05
4:188254351 T C 0.041348 8.1829e-06
4:188257273 T C 0.156212 -9.0118e-06
4:188265382 A G 1.806355 8.8418e-06
4:188268391 T C 1.562602 1.6977e-05
4:188270690 T C 0.056035 -7.7229e-05
4:188274775 T G 1.517970 4.2952e-05
4:188275627 A G 0.039777 -5.6358e-05
4:188280616 T C 0.431240 -1.3231e-05
4:188282572 G T 0.039134 -1.6370e-05
4:188284095 C T 0.028894 -7.5471e-05
4:188288082 G A 0.102511 -9.2268e-06
4:188288361 T C 0.040030 -2.5522e-05
4:188294842 C T 0.694610 1.6389e-06
4:188294980 G A 1.240423 -2.0550e-06
4:188295070 G A 0.033211 3.5030e-05
4:188304335 A C 1.446385 3.0838e-06
4:188305508 C T 0.028206 1.4630e-05
4:188315828 A G 0.031253 1.5813e-05
4:188327804 T C 0.088216 1.4001e-05
4:188338370 T C 0.034129 -3.6838e-05
4:188338819 G A 0.510881 -1.8109e-06
4:188339887 C A 0.070258 3.2289e-05
4:188345368 A G 0.805742 -1.7268e-04
4:188349323 T C 0.024749 -8.0823e-05
4:188351512 A G 0.045720 1.2139e-05
4:188351787 C A 0.108207 3.5225e-05
4:188358460 C A 0.025528 5.6707e-07
4:188361958 G A 0.051874 4.1149e-05
4:188363845 C T 0.096840 2.1053e-05
4:188365234 A G 0.050192 2.0998e-04
4:188366900 T C 1.283335 -4.7164e-05
4:188370696 T C 0.030653 3.7284e-05
4:188392941 C T 0.259462 1.0113e-04
4:188394724 A G 0.086412 1.4602e-05
4:188398663 T C 1.874006 -2.4865e-05
4:188400551 G T 0.030254 2.9997e-05
4:188400582 G A 0.094377 -9.1971e-05
4:188406352 A G 0.553862 9.6227e-05
4:188407077 T C 0.031591 1.6452e-05
4:188412425 A G 0.042753 -1.4740e-04
4:188428740 A G 1.454954 -7.2780e-05
4:188429196 A G 0.167815 3.5344e-05
4:188435393 C T 0.046664 2.9566e-05
4:188437371 C T 0.114867 3.8715e-05
4:188449061 C T 0.031977 1.1279e-04
4:188455197 G A 0.165579 3.8902e-05
4:188457515 A G 0.678894 4.1434e-05
4:188466109 C T 1.724452 -1.2711e-05
4:188467923 T C 0.902066 -5.5017e-06
4:188475669 T C 1.920044 1.4429e-05
4:188476770 C T 0.037836 1.5565e-05
4:188477644 C T 0.053503 7.4826e-06
4:188479303 T C 0.043853 -1.5591e-05
4:188480913 C T 0.530635 1.1036e-06
4:188484415 A G 0.656960 1.7757e-05
4:188484508 G A 0.049631 -5.2306e-05
4:188488717 C G 0.082935 -5.6055e-05
4:188490282 G C 0.067960 7.2579e-05
4:188490614 T C 0.810915 1.1656e-05
4:188490679 C T 0.144592 -9.5457e-05
4:188490872 C T 0.149957 3.4643e-05
4:188502685 C T 0.155683 2.8605e-05
4:188512307 A G 0.562002 6.9495e-06
4:188514291 G C 0.586838 1.9111e-05
4:188514921 G A 1.377767 -3.0494e-05
4:188519949 A G 0.084312 2.1275e-04
4:188525445 C T 1.376277 -2.9773e-05
4:188526742 C T 0.058985 -1.2961e-05
4:188536462 G A 1.391697 -1.3953e-05
4:188548153 G A 0.037673 1.9062e-05
4:188557573 T A 0.075042 8.1392e-05
4:188570203 G A 0.747646 -3.5748e-05
4:188571096 A G 0.113322 -4.2654e-05
4:188574225 G A 0.036901 -2.9230e-05
4:188581960 C T 0.026573 -1.2438e-04
4:188582568 C T 0.083095 2.8335e-05
4:188586737 A G 0.133488 -3.5688e-05
4:188590749 C T 0.435187 -3.0879e-05
4:188613238 A G 0.716607 -1.7314e-05
4:188614171 G T 0.108493 3.0922e-06
4:188616438 C T 0.032935 2.6522e-05
4:188619909 G A 0.361859 -8.4605e-06
4:188621599 A G 0.108512 -1.6733e-07
4:188626373 G A 1.072309 4.9107e-05
4:188637404 G A 0.168633 6.2556e-05
4:188639406 G A 1.576507 7.2604e-05
4:188641591 A G 0.984008 1.6463e-04
4:188647493 G A 0.026680 -6.8915e-05
4:188656464 G A 0.024028 2.4689e-05
4:188662329 G C 1.546312 1.9288e-05
4:188663234 A G 0.056239 7.3968e-05
4:188664312 T C 0.125783 -8.9208e-06
4:188666199 C T 0.044431 -3.5751e-05
4:188667876 T G 0.029981 1.7118e-05
4:188670647 C T 0.263682 5.9667e-05
4:188670850 G C 0.041750 -4.3702e-05
4:188681059 A C 0.498106 -1.7590e-06
4:188690307 C A 1.461419 1.2557e-05
4:188690836 T C 0.036713 -1.2799e-05
4:188701283 T C 0.053811 -5.5970e-05
4:188704173 T C 0.055366 -6.3531e-06
4:188704301 C T 0.043662 -8.3789e-05
4:188706746 A G 1.837391 -2.5242e-05
4:188706790 T G 0.649744 1.4031e-04
4:188706877 T G 0.073782 5.4858e-05
4:188713274 T C 0.078768 -2.7861e-05
4:188713435 C T 0.080975 -6.4509e-06
4:188716736 T C 0.539593 8.3276e-06
4:188716923 C T 0.064769 7.7300e-05
4:188718859 A G 0.775462 9.3460e-05
4:188730635 T C 0.032110 2.7922e-05
4:188731055 C A 1.297895 7.7384e-06
4:188733545 T C 0.265989 -9.7490e-05
4:188733829 T C 0.283747 -1.0473e-04
4:188737819 A G 1.867784 -1.2062e-04
4:188751141 T G 0.030718 -1.3604e-04
4:188771605 A C 1.539512 3.0124e-05
4:188776830 A G 0.046009 -1.5168e-05
4:188784378 G T 1.718506 3.3267e-05
4:188784616 T C 0.165342 -2.4031e-06
4:188800733 C T 0.256012 -4.2454e-05
4:188801533 A G 1.672750 3.5664e-05
4:188804749 C A 1.509304 2.7542e-05
4:188819111 T C 0.028404 -3.8863e-05
4:188819814 T G 0.077223 -7.3128e-07
4:188822449 C T 0.261504 2.3837e-05
4:188822971 A G 0.670452 9.6662e-06
4:188829088 G A 0.568493 -2.0200e-05
4:188829293 T C 0.168714 -2.6288e-05
4:188833770 T C 0.247024 -6.4077e-05
4:188833807 A G 0.078395 -1.6585e-05
4:188833886 G C 0.228728 -1.7842e-05
4:188834911 C T 0.080745 5.8746e-05
4:188839885 T C 0.106581 -5.9481e-05
4:188840281 G A 0.496655 -2.8328e-05
4:188842148 C T 0.240552 8.9546e-05
4:188842150 A G 0.740525 -1.1040e-05
4:188842209 A G 0.165803 7.3479e-05
4:188850852 T C 0.027599 -7.5833e-06
4:188853241 A G 0.209487 -3.8150e-06
4:188853598 A G 0.021477 2.0579e-05
4:188855901 A G 0.042571 3.5682e-05
4:188856168 G C 0.827086 -1.5466e-05
4:188856430 A C 0.066785 5.8449e-06
4:188856843 G A 1.757189 -2.6661e-06
4:188858720 T C 1.557412 3.0422e-05
4:188859086 C T 0.295841 -1.1487e-05
4:188861777 T G 0.689034 3.8971e-05
4:188863998 C T 0.091089 -3.9124e-05
4:188865510 T C 0.779441 8.3634e-06
4:188865786 C A 0.063185 -5.1620e-05
4:188866979 A G 0.103367 3.3586e-05
4:188869211 G T 1.901021 -7.1000e-05
4:188882491 T C 0.433224 -5.2530e-05
4:188889421 T C 0.026907 6.3025e-05
4:188890078 C T 0.023548 6.0747e-05
4:188890978 T C 1.260507 -2.0446e-04
4:188891098 G T 0.054824 -2.4896e-05
4:188891213 T C 0.034210 -2.7583e-06
4:188899298 C T 0.401912 -2.1247e-05
4:188903892 G A 0.916091 3.6330e-05
4:188906588 T C 0.215648 4.7182e-06
4:188908052 G A 0.054652 -1.8694e-05
4:188908843 T C 0.032714 -1.1298e-05
4:188911359 G T 0.832227 -4.1692e-05
4:188919921 A G 0.570022 -3.2385e-05
4:188920650 G A 0.139717 5.5225e-05
4:188921440 G A 1.318311 -4.3348e-05
4:188921583 A G 0.060358 7.9931e-05
4:188927822 T C 1.000951 -2.9514e-05
4:188928192 A G 0.129382 5.3726e-05
4:188928812 A G 1.149350 -2.9969e-05
4:188929190 A G 0.199104 -2.5726e-05
4:188929600 G A 0.259611 2.2069e-05
4:188933026 C A 0.033788 2.1199e-05
4:188933595 A G 1.048264 7.5935e-05
4:188933796 C T 0.470504 5.0418e-05
4:188938468 T C 0.450803 4.4444e-06
4:188940175 G A 0.946013 1.3199e-05
4:188942592 G A 0.036651 -1.1602e-05
4:188943951 A T 0.761518 -1.3422e-05
4:188944051 T C 1.011594 1.4736e-05
4:188944162 G C 1.948746 -1.4642e-05
4:188945315 G A 1.509706 6.7032e-06
4:188945966 T C 0.167211 6.4291e-05
4:188946228 C T 0.607511 -1.3161e-05
4:188946900 C T 0.806109 -2.1916e-05
4:188948934 G A 0.119892 -2.1448e-05
4:188949837 T C 0.130846 -4.8212e-05
4:188951351 A G 1.378163 -9.9374e-07
4:188952891 G A 0.162849 3.6286e-05
4:188953644 A C 0.021023 6.3809e-05
4:188954856 C T 1.850001 -9.0130e-06
4:188956686 C T 0.977702 -5.9526e-05
4:188957013 A G 0.024924 -5.2507e-06
4:188957278 A G 0.246833 5.2419e-06
4:188959704 G A 1.438819 -9.3776e-05
4:188963197 A G 0.220685 -3.0762e-05
4:188963946 T C 0.247592 -6.3884e-06
4:188965971 A G 0.146516 1.2905e-05
4:188966588 T C 0.031396 -1.8719e-05
4:188968708 A G 0.042545 -1.7794e-06
4:188973072 T G 0.770207 3.0196e-05
4:188975867 C G 0.055863 4.3244e-05
4:188981318 T C 0.330943 6.9244e-06
4:188981971 C T 0.069680 -1.3661e-05
4:188984042 G A 1.326344 1.5931e-05
4:188984758 T C 0.053539 -3.7600e-05
4:188984818 A G 0.207494 4.3002e-05
4:188984888 T C 0.151953 1.6094e-05
4:188990955 G T 0.069832 7.3070e-05
4:188996226 A G 0.295230 8.2623e-05
4:188998692 C T 0.329282 7.5590e-05
4:189002546 A G 0.101086 3.2785e-05
4:189006448 A G 0.024934 9.2104e-06
4:189009418 T C 0.033873 3.7159e-05
4:189017078 C T 0.087564 3.7466e-05
4:189021465 T C 0.893857 2.3656e-04
4:189026818 A G 0.179179 3.3920e-05
4:189029088 T C 0.060881 4.6139e-05
4:189030221 T C 0.043399 9.6800e-05
4:189030904 T C 0.640896 -3.2549e-05
4:189030936 T C 0.328097 -2.8383e-07
4:189036322 A G 1.770632 -2.2745e-05
4:189037532 T C 0.102949 5.2193e-06
4:189040174 T C 0.191071 -4.0550e-05
4:189045617 A G 1.702150 -9.8725e-06
4:189045644 T C 0.458303 -6.4964e-05
4:189046279 G T 0.128856 2.1827e-05
4:189056125 T C 1.433415 -2.7653e-05
4:189058166 T C 0.039173 1.4546e-04
4:189060169 C A 0.074240 3.5129e-05
4:189060431 C T 1.547046 -3.8942e-05
4:189060803 A T 0.022266 -2.7982e-05
4:189061106 A G 1.045794 -1.6138e-05
4:189061604 T C 0.402791 -5.7028e-06
4:189062917 T G 0.039059 1.4066e-04
4:189064012 C T 0.125140 7.0349e-06
4:189067346 T C 0.038813 1.1261e-04
4:189069337 T C 0.220159 -8.6063e-06
4:189070407 G A 1.704403 -3.4458e-05
4:189071693 C A 0.430487 -1.4416e-05
4:189076550 C T 0.310547 -5.7633e-05
4:189079606 T G 0.039777 1.0886e-04
4:189082484 A G 0.042065 -3.6911e-06
4:189085306 G A 1.934634 -2.2389e-05
4:189087148 A G 0.020520 -3.9156e-05
4:189096402 T C 0.114526 4.1031e-05
4:189098744 C T 1.638310 3.6734e-05
4:189099808 C G 0.032944 -3.4287e-05
4:189101068 A G 0.316561 1.2402e-05
4:189106481 G A 0.597345 4.9026e-05
4:189110116 T C 0.081345 5.6206e-05
4:189112455 C T 0.037047 4.2915e-05
4:189114563 A G 0.313929 -9.4520e-05
4:189115638 A C 0.279076 -1.5132e-05
4:189115918 C T 0.856729 1.4213e-04
4:189117163 G A 1.659758 6.7224e-07
4:189117458 G A 1.418115 -2.3993e-07
4:189119165 A G 0.020912 7.3057e-05
4:189120262 G A 0.261517 -4.1009e-05
4:189122277 A T 1.278339 -3.5574e-05
4:189122458 G A 0.023058 1.3390e-04
4:189123917 G T 0.347036 -4.1070e-07
4:189124390 G A 0.610951 9.9106e-06
4:189126191 T C 1.699430 1.0642e-05
4:189127865 C T 1.705380 8.7647e-06
4:189129900 T C 0.062030 7.3880e-05
4:189131657 A G 0.325805 -1.0846e-04
4:189135108 T G 0.038043 -6.7682e-05
4:189135512 A G 1.708557 -2.0879e-05
4:189135935 A G 1.084260 4.5164e-05
4:189136543 A G 0.432500 4.0819e-06
4:189138755 A G 1.030890 1.9639e-05
4:189138808 C T 0.457268 8.2892e-06
4:189139221 A G 0.085052 7.2402e-07
4:189139258 G A 0.450095 -2.3858e-05
4:189141476 C T 0.084013 -5.0339e-05
4:189142742 T C 0.034015 6.9638e-05
4:189148403 T C 1.385939 3.3097e-06
4:189149811 A G 0.124910 -1.2063e-05
4:189149986 T C 0.906233 2.1680e-05
4:189150656 G A 1.289375 3.0658e-05
4:189154706 C T 0.051179 1.0302e-04
4:189155114 A G 0.164469 -5.5533e-05
4:189158163 A G 1.316785 -9.0536e-05
4:189158190 G C 0.026511 1.7975e-05
4:189161508 A G 0.081124 -5.0793e-06
4:189163598 C T 0.688629 -6.5026e-05
4:189169030 A G 0.543264 -7.4729e-05
4:189169838 G A 1.937305 -2.0064e-04
4:189171046 C T 0.682118 1.8269e-05
4:189175111 T C 0.054120 1.6047e-05
4:189176207 A G 0.131015 -2.1759e-05
4:189185415 G A 0.065113 -6.7731e-06
4:189187191 T C 0.623136 3.0487e-05
4:189188043 T G 0.544634 -3.5008e-05
4:189190041 G A 0.083916 2.1440e-05
4:189192566 A G 0.939821 -5.2070e-05
4:189194479 G A 1.617719 -1.1934e-05
4:189204362 T G 1.312998 2.7334e-05
4:189205451 G T 0.276074 5.4204e-05
4:189214435 T C 0.537931 -6.3890e-05
4:189218796 C G 0.411704 6.0520e-05
4:189220597 G A 0.670319 -2.1276e-05
4:189221207 A G 1.496266 5.3976e-06
4:189221334 T G 1.730320 -5.4990e-05
4:189221585 A C 0.084282 5.0496e-05
4:189225586 C T 1.257615 -1.7435e-05
4:189228934 T C 0.074685 8.2388e-05
4:189230337 T C 0.542073 1.4847e-05
4:189230486 T C 0.034515 -4.6448e-05
4:189232730 G A 0.811117 7.3795e-06
4:189238759 A G 0.084049 7.3757e-05
4:189240218 G A 0.158484 -1.0758e-05
4:189244977 C T 0.078401 -2.5993e-05
4:189247773 A G 0.155072 -6.7479e-06
4:189248152 G C 0.463834 -1.3209e-05
4:189249678 G A 0.335676 3.2978e-05
4:189250317 C T 0.797199 7.0503e-06
4:189258322 A G 0.393307 2.2502e-05
4:189260543 A G 0.107142 -1.5278e-04
4:189260666 G A 0.028582 -3.5882e-05
4:189260775 C G 0.113988 8.3365e-06
4:189260808 G A 1.017874 -7.7317e-07
4:189264202 T C 0.055282 -7.0734e-05
4:189270693 G A 0.191269 3.4804e-07
4:189275321 C T 0.112514 -3.7540e-05
4:189285725 C A 0.903981 -2.0730e-05
4:189287560 T C 0.211065 -4.4028e-05
4:189288613 C T 0.068550 -3.4228e-05
4:189292062 T G 0.465149 -1.3157e-05
4:189293720 G A 0.091050 -4.0105e-05
4:189297144 G A 0.431922 8.1930e-06
4:189298841 G A 0.124312 -7.2061e-06
4:189299483 G A 0.079680 8.4784e-05
4:189300002 T C 1.860920 1.3298e-06
4:189300955 C T 0.308496 1.0874e-05
4:189303437 A G 0.375008 2.0672e-05
4:189321105 T C 0.092588 -1.1731e-05
4:189324025 T C 0.060199 2.4510e-05
4:189324586 T C 0.116399 -5.0699e-06
4:189326907 A G 0.148600 -2.4675e-05
4:189332959 C T 0.035586 -2.3468e-05
4:189334197 T C 0.396306 -1.1176e-06
4:189334992 A G 0.250708 3.4637e-05
4:189339341 G A 1.810396 2.8055e-05
4:189345062 T C 0.454451 -5.3800e-06
4:189347329 G C 0.121524 -5.9919e-05
4:189347578 C T 0.828186 1.1188e-06
4:189353167 C A 1.095539 -9.2586e-06
4:189353309 A G 0.034434 3.6581e-05
4:189353740 T G 1.385336 2.9352e-05
4:189353749 C A 0.741538 1.1671e-05
4:189353933 A G 0.125331 1.7086e-05
4:189359378 C A 0.282341 5.7446e-06
4:189359425 A G 0.784641 -3.0722e-05
4:189362292 G A 1.518249 1.0805e-06
4:189365317 G A 0.096594 5.5220e-05
4:189373712 A G 0.384407 -2.8140e-05
4:189374642 T C 0.057116 1.1877e-07
4:189381580 T C 0.148480 -2.7104e-05
4:189387051 G C 0.090589 -7.6273e-05
4:189388899 C T 0.133559 3.9392e-05
4:189389170 T C 0.686963 1.9502e-05
4:189392025 G A 0.277736 -1.4639e-05
4:189396134 A G 0.026878 2.3511e-05
4:189405961 C T 0.708074 -3.0003e-05
4:189408551 A G 0.131625 -1.6298e-04
4:189409041 G A 1.305578 -1.7504e-05
4:189412930 T C 0.060368 1.9867e-05
4:189418157 C T 0.240948 -1.7416e-04
4:189419324 A C 0.243133 1.7106e-04
4:189421621 A T 0.031802 4.9232e-05
4:189422165 G A 0.685100 -2.7100e-05
4:189425329 A T 0.052386 -1.8529e-05
4:189434019 T C 0.065324 -2.9552e-04
4:189437060 T G 1.100508 -9.1828e-06
4:189442256 A G 1.083714 -2.8955e-05
4:189445796 G A 0.055548 1.9297e-05
4:189449669 A G 1.352099 2.7478e-05
4:189453650 A C 0.248384 1.4284e-05
4:189464537 A G 0.022224 2.3401e-05
4:189466390 A G 0.113462 -1.4464e-05
4:189468075 G A 0.058359 6.9563e-06
4:189472755 T C 1.223356 4.3849e-05
4:189475325 G A 1.941064 -2.3394e-05
4:189475364 A G 0.058995 2.8104e-05
4:189478215 A G 0.071108 -4.4620e-05
4:189486508 A G 0.138139 3.8193e-05
4:189487604 A T 0.105412 6.1331e-05
4:189490022 A G 0.774462 2.6592e-05
4:189492330 A G 0.673692 -8.0227e-05
4:189493464 T G 0.026245 1.2348e-05
4:189495125 T C 0.030844 -2.4083e-05
4:189497560 G A 0.035151 2.5175e-05
4:189499069 A C 0.871020 -2.8236e-05
4:189501949 A G 1.828608 -1.1699e-05
4:189502910 A G 0.062578 -3.8725e-05
4:189504469 T C 0.090420 -2.1760e-05
4:189504967 T C 0.179643 -9.9140e-05
4:189510469 C A 0.824340 -2.3640e-05
4:189512363 G A 0.315662 7.5021e-06
4:189518628 C A 0.028699 2.0610e-05
4:189519069 G A 0.878414 3.4438e-05
4:189519545 C G 0.219130 -4.1650e-06
4:189520867 C A 1.287853 2.9972e-05
4:189524815 A C 0.170649 1.0180e-05
4:189526531 T C 0.286756 5.8129e-05
4:189526628 C T 1.932060 -1.8954e-05
4:189526794 T C 0.062159 9.5796e-06
4:189528514 C T 0.428877 -7.3952e-05
4:189530336 A G 0.344202 -1.0409e-05
4:189530712 A G 0.859027 -6.5604e-05
4:189536020 T C 0.085668 5.2108e-05
4:189536211 A G 0.431309 1.1635e-05
4:189536358 T C 0.197592 2.5498e-05
4:189536482 A G 0.097434 1.2932e-04
4:189537519 G A 0.430773 -6.9466e-06
4:189539153 C A 0.302679 -2.1264e-05
4:189540372 G A 1.035349 1.4977e-05
4:189540683 A G 1.497467 5.6143e-05
4:189541364 C T 1.840705 3.0097e-05
4:189541599 A G 0.313751 6.8330e-06
4:189541832 G C 0.072556 -1.9693e-06
4:189542592 T C 1.320502 3.8829e-05
4:189545795 T C 1.316886 1.2825e-05
4:189546989 C T 1.551590 -4.2371e-05
4:189547648 G A 0.419815 1.2080e-05
4:189548540 T C 1.589146 -4.2626e-05
4:189549896 G C 0.155595 2.6048e-05
4:189555243 G A 0.117107 6.0020e-06
4:189555947 A C 0.395501 1.8946e-05
4:189557313 G A 0.036976 -3.6898e-06
4:189558299 T C 0.142050 -2.7213e-05
4:189558312 C A 1.034213 2.9176e-05
4:189558679 G A 1.925432 -3.3525e-05
4:189565170 T C 0.368740 2.7145e-05
4:189571541 T C 0.958247 -3.1260e-05
4:189580718 T G 0.086061 -2.0627e-05
4:189581970 A G 0.045853 -4.2783e-05
4:189584982 T C 1.704159 7.2856e-05
4:189590121 G T 0.633694 -1.2074e-07
4:189590859 A C 0.335423 1.0723e-05
4:189590999 C G 0.143031 -9.9651e-06
4:189600771 A C 0.024752 6.0456e-06
4:189602239 A C 0.084876 -1.0287e-04
4:189609753 A C 0.025482 -1.7621e-05
4:189615049 C A 1.845882 -7.9444e-06
4:189616639 A G 0.177293 1.6651e-05
4:189624873 A G 0.370769 1.8769e-05
4:189625369 T C 0.035901 7.3558e-05
4:189628518 G A 0.089502 -5.4164e-06
4:189628999 C T 0.118415 -5.2354e-05
4:189636347 T C 0.298155 1.1928e-05
4:189642673 C T 0.091215 5.8778e-06
4:189645251 G A 0.077012 1.3626e-05
4:189646767 A G 0.057070 4.5763e-05
4:189646976 G A 0.206271 1.0966e-04
4:189657788 C T 0.127061 -3.7088e-05
4:189657835 C T 0.237654 1.3811e-05
4:189659777 A G 0.479381 5.4307e-05
4:189660025 C G 0.209114 1.0631e-04
4:189660286 A G 0.856908 -1.7115e-05
4:189660562 A G 0.149155 1.4846e-05
4:189664412 G A 0.462961 3.5453e-05
4:189666512 A G 1.736591 -1.1783e-04
4:189666524 A G 0.037297 2.8427e-05
4:189666553 G A 0.080089 1.0700e-05
4:189668377 C T 0.021282 7.3585e-05
4:189669164 C A 0.154258 -1.8432e-05
4:189669432 C A 0.117318 -5.1281e-06
4:189674228 T C 0.412061 -5.1359e-05
4:189690383 T C 1.886918 -4.9375e-05
4:189699286 C T 0.024346 7.2050e-06
4:189699348 T C 0.067138 -4.9924e-05
4:189715656 A G 0.304241 7.7720e-06
4:189715909 T C 0.698103 1.6452e-05
4:189729080 A C 0.048345 2.2216e-05
4:189730910 A G 0.034986 1.3077e-05
4:189731278 G A 0.035518 -1.0387e-05
4:189734077 A G 1.877220 -5.6478e-05
4:189737550 G A 0.083838 -3.9226e-05
4:189742234 T C 0.401607 -4.0390e-06
4:189749580 G A 0.068742 -4.5260e-05
4:189749946 A G 0.055661 -3.5196e-05
4:189750199 A G 0.470972 2.1034e-05
4:189755425 T C 0.064194 1.9651e-04
4:189755598 T C 0.220244 -2.6171e-05
4:189756948 A G 0.480310 -3.4761e-04
4:189761488 G A 0.216988 1.6696e-05
4:189767112 A G 0.061283 2.2684e-04
4:189776155 T C 0.087720 -7.4202e-05
4:189778196 A G 0.553965 1.0643e-05
4:189784044 A G 1.665967 -3.4144e-05
4:189787276 C T 0.028193 3.7894e-05
4:189790022 T C 0.087223 1.6520e-05
4:189790542 T C 0.226310 -3.6190e-05
4:189791022 C T 0.785874 1.3972e-05
4:189791249 A G 0.361843 -1.6628e-05
4:189791342 A G 0.042263 3.5222e-05
4:189793202 G A 0.475980 -4.5959e-05
4:189793227 A G 0.433772 6.5941e-05
4:189794189 G A 0.405664 4.7752e-05
4:189794211 G A 0.433136 -4.1523e-05
4:189794477 T C 0.169208 2.0840e-04
4:189794525 C T 0.262234 1.5527e-05
4:189797744 C A 0.478950 -8.6691e-05
4:189800364 A G 0.047813 1.5834e-05
4:189802379 C T 0.531323 2.8432e-05
4:189802528 C T 1.735877 -1.4157e-04
4:189802713 C T 0.434314 -4.6852e-06
4:189804717 G C 0.053075 1.4266e-05
4:189812524 T C 1.010406 -1.3521e-05
4:189813399 A G 0.167510 -1.3551e-05
4:189814960 T C 0.067369 -1.3996e-04
4:189818552 G T 1.373229 3.2005e-05
4:189821072 C T 0.210902 -3.2459e-05
4:189821794 A G 1.961970 4.0820e-06
4:189822500 C G 0.327662 4.7736e-06
4:189823335 C T 0.589247 -5.3369e-06
4:189833279 G A 1.062221 9.8168e-06
4:189841098 G A 0.139924 -6.8525e-05
4:189843533 A G 0.094643 -1.8220e-04
4:189848721 T G 0.064698 -1.3718e-05
4:189851410 T G 0.698515 -4.4757e-06
4:189852071 A C 0.068440 -1.5452e-05
4:189856546 G T 0.131109 -1.1869e-04
4:189862164 T G 0.593385 7.4563e-06
4:189864882 G A 0.038206 3.1689e-05
4:189867720 C T 0.043737 -2.1935e-05
4:189871115 A G 0.424739 -1.2018e-06
4:189872005 G A 0.153865 -1.6814e-05
4:189873110 A G 0.501336 -1.7600e-04
4:189874951 T C 0.063334 5.9570e-05
4:189884512 C A 0.520645 -6.3508e-05
4:189886769 A G 0.163070 -3.2456e-05
4:189888033 C T 0.511199 -2.2654e-06
4:189888082 C T 0.579172 -1.8589e-05
4:189888265 T C 1.379484 -4.9962e-05
4:189888779 G A 0.297441 -3.0007e-05
4:189896641 T C 0.038868 -1.2610e-04
4:189896981 G A 0.071575 -7.1608e-05
4:189897650 A C 0.206271 -1.1945e-04
4:189897845 C G 0.395161 6.4353e-06
4:189901819 C A 0.057200 1.6782e-05
4:189902162 G T 0.100096 3.6224e-05
4:189906135 G A 0.021484 1.3831e-05
4:189908879 G A 0.096740 -1.8402e-05
4:189909017 C T 0.141888 2.9277e-06
4:189909099 C T 0.445077 8.7302e-06
4:189909640 G A 0.057518 8.6145e-05
4:189915514 G A 0.132829 -3.1585e-05
4:189921069 T C 0.536834 1.5473e-05
4:189922614 C T 0.061793 -7.6765e-05
4:189923181 T C 0.056888 -8.9564e-06
4:189924789 G A 0.115507 -1.7130e-05
4:189925420 C T 0.520914 1.0651e-05
4:189927299 G A 0.136675 -1.4419e-05
4:189931271 A C 0.049864 7.1602e-05
4:189934511 G C 0.165085 -1.3058e-05
4:189939258 A G 0.056346 5.5954e-05
4:189943714 C A 0.425700 -1.9194e-05
4:189947986 A G 1.585621 5.1291e-05
4:189954865 G T 0.811094 -1.1805e-05
4:189956234 T C 0.147763 2.8280e-05
4:189957020 C G 0.366260 4.3266e-05
4:189957738 C T 1.673935 -1.8107e-05
4:189959336 A G 1.547088 -6.2755e-06
4:189960638 T C 0.057511 -2.1404e-05
4:189961537 T G 0.364031 1.8973e-05
4:189962722 A C 0.841062 -2.7455e-06
4:189967275 A C 1.102696 1.7628e-05
4:189970942 G A 0.262669 8.3975e-06
4:189971917 T C 0.082432 -5.9401e-05
4:189975715 C A 1.471906 3.3890e-07
4:189977180 T C 0.022915 -2.0718e-05
4:189981670 G C 0.219377 -8.3781e-05
4:189988249 C T 1.544874 2.2654e-04
4:189989962 G A 0.265035 -2.2161e-05
4:189990764 G C 0.501709 6.8364e-05
4:189995069 T C 0.297067 2.7917e-05
4:189997581 T C 0.051721 1.0447e-04
4:189998502 A C 0.036810 -2.7012e-05
4:189999620 A C 0.038637 2.4768e-05
4:190004805 G A 0.726617 -5.7260e-05
4:190005797 C T 0.149025 1.6726e-04
4:190006281 T G 0.716295 -1.5456e-05
4:190008639 A G 0.553878 1.3659e-04
4:190009056 A G 0.068122 -4.7376e-05
4:190011757 A G 0.200065 6.5614e-05
4:190016073 T C 0.080907 -7.0384e-06
4:190017030 C T 0.729207 -5.8452e-05
4:190017459 A G 0.026541 -4.8572e-05
4:190023130 T G 0.027245 -7.5561e-05
4:190023992 T C 1.178361 -6.1982e-05
4:190028108 A G 1.365650 3.6038e-05
4:190028469 G A 0.087366 2.4646e-05
4:190033705 C G 0.244181 -3.0270e-05
4:190036559 A G 0.079024 1.1280e-05
4:190036768 A G 0.048011 2.1330e-05
4:190036900 T G 1.166312 5.6278e-05
4:190037550 C T 0.708194 9.2077e-05
4:190038478 T C 0.758636 5.0203e-05
4:190039886 C G 0.258083 -1.8827e-05
4:190042584 G A 0.583934 -1.5035e-05
4:190044374 T G 0.125591 -8.3301e-05
4:190044851 A T 1.668008 -8.6447e-05
4:190052068 A G 1.663445 -7.9597e-05
4:190053051 G A 0.194229 -3.4956e-05
4:190053930 T C 0.220403 6.7895e-06
4:190055715 T C 1.590539 -5.7816e-05
4:190057051 C T 0.129707 2.1932e-05
4:190057166 G A 1.050618 1.0602e-05
4:190065697 A G 0.553157 -3.1128e-06
4:190067986 T C 0.023765 3.2006e-06
4:190068044 G A 0.453393 2.0943e-05
4:190068320 T C 0.052029 -9.5937e-06
4:190068584 T C 1.581584 -5.8674e-06
4:190069935 C T 0.037638 -2.0934e-05
4:190071316 G C 0.568997 -2.4822e-05
4:190071936 G A 0.778000 6.3167e-06
4:190074138 A G 0.289391 3.5664e-05
4:190074209 T C 0.067041 -2.7048e-04
4:190075164 C T 0.991895 9.0301e-07
4:190080067 A G 0.189620 -3.9371e-05
4:190087688 T C 0.271728 -1.5953e-05
4:190087752 A G 0.389276 5.4573e-05
4:190087776 C T 1.622957 1.8997e-05
4:190087898 G A 0.816596 2.7968e-06
4:190090306 A G 0.447346 4.1454e-05
4:190091449 G A 0.107334 -1.6323e-05
4:190091809 T G 1.594959 -1.3420e-05
4:190092930 C A 0.167474 1.5084e-05
4:190094140 C T 0.065882 -5.4912e-05
4:190094598 G A 1.233620 -5.0134e-06
4:190094938 C T 0.040257 5.2170e-06
4:190096492 A G 1.317084 -3.1088e-05
4:190096846 G A 1.570350 -6.0281e-05
4:190100806 A G 0.080326 1.7857e-06
4:190109991 A G 1.880375 -2.5036e-05
4:190112339 C A 0.322738 5.1730e-05
4:190112484 A G 0.211451 -1.6454e-05
4:190113079 T C 0.212451 -8.6391e-06
4:190128855 C G 0.080131 -1.1901e-04
4:190130782 C T 0.108908 2.9982e-05
4:190133706 T C 1.523449 -3.6525e-05
4:190136355 G A 0.029669 1.0845e-04
4:190138072 C T 0.102527 -2.6913e-05
4:190150096 C T 0.147529 -5.6114e-05
4:190151410 G T 0.068317 3.0753e-05
4:190152547 A G 1.836485 -3.4459e-05
4:190153991 T C 0.106928 -2.9272e-05
4:190156915 T G 0.062292 -2.8032e-04
4:190159385 A G 0.578701 -1.1651e-05
4:190160411 A C 0.209218 2.7350e-05
4:190177625 A G 0.186462 1.4568e-05
4:190178146 C G 0.041929 -5.5184e-05
4:190185576 A C 0.036119 1.0222e-04
4:190186331 A C 0.055437 -1.9310e-04
4:190186672 G A 0.724124 5.0245e-05
4:190187042 T G 0.116600 -2.4180e-05
4:190188452 G A 1.628637 3.2332e-05
4:190204029 G A 0.461747 1.9371e-05
4:190213615 T C 0.028803 -1.4103e-05
4:190215254 G A 0.189471 1.3329e-05
4:190221296 T C 0.959844 3.5751e-06
4:190223085 A G 0.729781 6.2728e-05
4:190224770 T C 0.056801 1.1553e-04
4:190228048 C G 0.623444 -5.3662e-06
4:190228326 T C 0.185173 -1.0809e-04
4:190243548 G T 0.237144 -1.9622e-05
4:190245038 T C 0.584511 2.1501e-05
4:190245156 C T 0.026849 9.9740e-06
4:190249844 A G 0.625434 -2.9810e-06
4:190252051 T G 0.215683 -1.2820e-05
4:190278541 G T 0.337383 -4.2182e-05
4:190281727 T G 0.070667 -1.6478e-04
4:190281768 G A 0.542115 -3.7295e-05
4:190283047 T C 0.053961 -1.6884e-04
4:190284867 C A 0.072147 4.9125e-05
4:190296060 A G 1.828137 -5.3103e-05
4:190296729 T C 0.158876 1.4197e-05
4:190299012 A G 0.039939 4.9719e-05
4:190300268 T C 0.528613 -2.1749e-04
4:190303801 T C 1.836534 -4.3094e-05
4:190304294 A C 0.800737 6.5163e-05
4:190307877 G A 0.055661 -1.5696e-04
4:190311185 G A 1.317103 5.5187e-05
4:190317053 T C 0.808952 5.3657e-05
4:190322672 A C 0.176127 -5.7202e-06
4:190327386 T C 1.911901 -1.0765e-04
4:190328082 G A 0.546072 -2.3856e-04
4:190333224 T C 0.044188 -5.6278e-05
4:190333645 T C 0.030997 -8.0357e-06
4:190338080 G A 0.702403 -2.7442e-05
4:190339427 A G 0.823541 -5.8858e-05
4:190344706 A G 1.039160 -9.1145e-05
4:190346910 G T 0.457940 -6.5941e-05
4:190347036 A C 0.188653 -1.4033e-05
4:190347395 T G 0.389296 -9.8370e-06
4:190351068 G A 0.586128 -2.6559e-05
4:190356061 C T 0.437485 -4.7545e-05
4:190357461 G A 1.859933 -1.7948e-05
4:190364932 A G 0.673503 -4.5007e-05
4:190371591 G A 0.036849 -3.4212e-05
4:190374845 T C 0.210847 -6.4992e-05
4:190381497 G A 0.052627 -5.7008e-05
4:190384817 T C 0.659852 -7.4189e-05
4:190395072 G A 0.203466 -6.5519e-05
4:190395259 G C 0.459949 -2.1682e-05
4:190398400 C A 1.058774 -4.4476e-05
4:190399520 A G 0.108525 5.8077e-05
4:190414625 A G 0.857541 -2.2144e-05
4:190414910 C T 0.599568 -3.5962e-05
4:190415870 C G 0.204495 -5.7676e-05
4:190416675 G A 1.063461 -8.6192e-05
4:190419215 G A 0.435100 -2.1275e-05
4:190427510 C T 0.384067 -1.8898e-05
4:190430501 G A 0.064623 -8.3829e-05
4:190431366 G A 0.200230 3.6265e-05
4:190435824 A G 0.724767 2.5606e-05
4:190439219 A G 1.503270 -8.2969e-08
4:190449691 A G 0.051371 1.5724e-05
4:190451292 A G 0.039608 3.3268e-05
4:190454229 G A 0.219883 -2.9665e-05
4:190454849 T C 0.041218 -2.8672e-05
4:190463359 T C 0.509865 5.3206e-05
4:190464319 A G 0.048138 1.5224e-04
4:190466290 C T 0.790334 -6.6487e-05
4:190470430 A G 0.609601 -1.1673e-05
4:190475695 G A 0.462254 7.2510e-05
4:190477265 G A 0.040760 3.4431e-07
4:190484399 C T 0.545627 -5.2659e-05
4:190484505 T C 0.041283 -1.2703e-05
4:190491550 A G 1.322647 -1.9486e-05
4:190491971 C A 0.535397 -2.3615e-05
4:190503443 A G 0.254006 6.6230e-04
4:190505404 G A 1.115328 8.8482e-05
4:190507316 G A 0.035736 -1.4366e-05
4:190508869 T C 0.192953 2.9395e-06
4:190510329 A C 0.267346 -2.1286e-05
4:190517054 T C 0.204898 -9.5387e-06
4:190518732 A G 0.659030 -3.6658e-05
4:190520248 A G 1.508217 -6.2924e-05
4:190521243 A G 0.424217 -4.2156e-05
4:190534604 C T 0.048320 -8.1313e-05
4:190536712 A G 1.071975 8.4224e-06
4:190539288 C G 0.888294 2.7648e-06
4:190539687 C A 0.346861 7.5910e-06
4:190600213 T C 0.602298 -3.9523e-05
4:190641170 C T 1.629962 -2.6156e-05
4:190684866 C T 1.766858 4.3786e-05
4:190685303 A G 0.816005 2.0723e-05
4:190688517 C T 0.165037 -4.4497e-05
4:190696811 T C 0.352349 2.5081e-05
4:190699117 T G 0.293754 -2.3045e-05
4:190701407 T C 1.050189 -1.0783e-05
4:190701501 T C 0.039942 -9.8315e-06
4:190702419 T C 0.280715 -2.1107e-05
4:190702719 G A 0.035943 4.4283e-05
4:190707430 G C 1.459972 9.1198e-06
4:190709535 C G 0.666807 2.3018e-05
4:190710253 C T 0.265840 -5.2487e-06
4:190710354 A G 0.021789 -8.1748e-05
4:190710361 G A 0.738376 -7.8448e-06
4:190711136 T C 1.270358 8.7087e-06
4:190714064 T C 0.076941 2.2915e-05
4:190716493 T C 0.120288 2.6726e-05
4:190720803 A G 1.440303 1.4510e-05
4:190729451 T C 1.222574 5.9454e-05
4:190729918 C A 0.231046 -3.7423e-05
4:190730768 G C 0.085195 -2.0997e-05
4:190733591 G A 0.120112 -1.8414e-06
4:190735449 A C 0.113955 7.4882e-06
4:190735709 C T 1.914955 2.5407e-05
4:190741994 T C 0.213194 -9.1775e-06
4:190742692 C T 0.318223 -6.5534e-05
4:190744100 T C 0.339778 -1.1352e-04
4:190756509 C A 1.086717 3.6615e-05
4:190758884 T C 1.737600 -1.1624e-05
4:190759542 T G 0.086412 -9.7229e-05
4:190760095 T C 0.040215 -2.0640e-04
4:190761715 T C 0.085182 -4.2571e-05
4:190763157 A G 0.656288 -4.7541e-05
4:190763383 T C 1.886061 -1.2455e-05
4:190764527 T G 0.570256 -2.8621e-05
4:190764633 A G 1.838943 -9.9478e-06
4:190764773 G A 0.046826 1.0976e-05
4:190765831 A C 0.042214 -6.6483e-05
4:190769138 G T 1.306295 2.4672e-05
4:190769223 A G 0.076441 3.7876e-05
4:190775197 G A 0.041062 3.4198e-06
4:190776796 T C 0.080962 4.2511e-08
4:190777951 T C 0.073137 6.1093e-05
4:190781654 G A 0.067103 2.7796e-05
4:190783063 T C 0.039511 -2.6653e-05
4:190790332 T C 0.038008 1.7937e-04
4:190793457 C T 0.040075 -3.5088e-05
4:190814336 C T 1.362375 8.3233e-06
4:190862083 C T 0.631260 1.9721e-07
4:190868396 G A 0.085321 1.1940e-05
4:190872778 C T 0.628037 -1.7361e-06
4:190890860 G A 0.630854 -2.9358e-06
4:190904950 T C 0.049413 -2.8770e-05
5:29523 C T 0.526669 -3.4898e-05
5:31679 A G 0.064954 -6.1829e-05
5:32203 T G 0.021691 -3.3716e-06
5:41340 C T 0.021766 -1.0118e-04
5:57516 G T 0.041675 6.5500e-05
5:58298 A G 0.645337 -4.3462e-05
5:64301 A C 0.067612 1.4933e-04
5:76284 C T 0.117701 -1.6676e-05
5:77973 A G 0.108392 -4.0598e-06
5:78650 A G 0.069323 -1.3438e-05
5:78954 A C 1.552401 -1.6638e-05
5:80072 T G 0.108243 -1.7739e-05
5:80494 A G 0.281575 -1.8095e-05
5:89737 G A 0.104023 4.5042e-05
5:93817 T G 0.042312 1.4746e-04
5:97650 T C 0.023366 6.6317e-05
5:100469 A G 0.059826 -3.7365e-05
5:104677 A G 0.229001 -2.6700e-05
5:105262 T C 0.040549 1.3040e-04
5:124880 T C 0.071673 1.1201e-04
5:129979 G A 0.037531 -2.5370e-05
5:137516 A G 0.068190 -2.8027e-05
5:139833 T C 0.026511 4.2714e-05
5:140813 T G 0.068242 -2.3516e-05
5:143197 A G 0.239225 -6.5832e-06
5:159455 T C 0.020533 5.1852e-06
5:159494 T C 0.103092 -2.8767e-05
5:159686 G A 0.239939 -4.2324e-06
5:162694 T C 0.121297 3.0261e-05
5:163769 A G 1.603596 2.7527e-05
5:164455 T C 0.923235 1.3958e-05
5:169301 G A 1.147107 3.1557e-05
5:174106 A G 1.133874 3.7733e-05
5:174240 A G 1.451802 1.4242e-05
5:175142 T C 0.209792 2.1643e-05
5:177389 G C 0.091923 -1.7096e-04
5:179295 A G 0.045032 2.4958e-05
5:181729 T C 0.020591 1.5986e-05
5:181762 G A 1.351827 1.8673e-05
5:182587 A C 0.020601 5.3190e-06
5:184336 A G 1.447135 -1.7788e-05
5:185092 T C 1.364212 2.2660e-05
5:185418 T C 0.053743 1.1081e-05
5:188321 C G 1.574508 -1.2856e-05
5:189225 T C 0.046489 -1.0602e-05
5:192152 A G 0.025310 2.9586e-05
5:195318 C T 0.221422 -8.7095e-06
5:195622 T C 0.042217 2.8704e-05
5:196040 T C 1.861890 -3.4949e-05
5:196301 C T 1.120359 1.3321e-05
5:200829 G A 0.257982 1.3128e-05
5:203042 G T 0.229955 -3.7263e-05
5:203666 A C 0.097249 7.6561e-05
5:203898 C T 0.022983 5.3773e-05
5:204952 T C 0.488521 -1.2936e-05
5:208265 T C 0.118382 -4.3300e-05
5:216037 A G 0.072747 -2.6484e-05
5:220536 T C 0.026268 -1.0914e-05
5:226453 A G 1.537305 2.7510e-06
5:239720 G T 0.266807 1.8413e-07
5:246503 G A 0.268690 -2.0730e-05
5:256509 A G 0.259488 1.7175e-05
5:264156 C A 0.121303 -5.1413e-05
5:290198 C T 0.264516 1.2061e-05
5:306185 A G 0.081368 2.4743e-05
5:310925 G T 0.096522 -4.9860e-05
5:312958 A C 0.122261 -9.9857e-05
5:320453 C T 1.385741 -1.9102e-05
5:336952 C T 1.025852 1.8349e-05
5:350524 G A 1.454230 -4.1819e-05
5:351615 G A 0.117250 -2.6255e-05
5:355474 T C 0.095055 -8.8778e-05
5:355599 G T 0.147156 2.3688e-05
5:355722 A G 0.027790 5.2200e-05
5:360738 T C 0.039449 -7.9003e-05
5:362569 T C 1.105214 -8.7508e-06
5:374510 T C 1.230030 -7.6343e-05
5:379198 C T 1.555046 -2.5764e-05
5:387165 C G 0.027021 7.2546e-05
5:389955 T C 0.239176 -5.8145e-05
5:394772 T C 0.235544 -5.2087e-05
5:395469 G T 0.127006 -7.3839e-05
5:396551 A G 0.174745 -4.0891e-05
5:400239 A C 0.036294 4.3277e-05
5:402165 A C 0.147526 3.7735e-05
5:403069 T C 0.137617 3.3941e-05
5:403118 C A 0.883903 6.1865e-05
5:404713 T C 0.816333 -8.2398e-05
5:407230 C T 0.191671 9.0815e-05
5:408777 C T 0.699570 1.3073e-05
5:413296 A T 0.086243 3.5176e-04
5:414540 A G 0.310008 -8.2339e-06
5:415932 A G 1.801896 6.0577e-05
5:418525 T C 0.028407 -2.3193e-05
5:424615 T C 0.043324 6.3412e-06
5:426109 T C 0.020344 7.0463e-06
5:428044 T C 0.065470 -5.5593e-05
5:428236 A C 0.814794 5.5686e-05
5:430217 T C 0.981155 2.8120e-05
5:431389 A C 0.020695 -2.4283e-05
5:434722 C G 0.821347 6.6235e-05
5:438102 T G 1.581356 3.4892e-05
5:440390 G C 0.032467 1.8030e-05
5:442675 T C 0.031662 -3.2879e-07
5:442790 A G 0.169857 -4.5939e-05
5:445362 T C 0.069540 -3.6874e-05
5:445927 A G 0.084295 -1.0154e-04
5:447779 A C 0.040484 1.5045e-05
5:459771 T C 0.427758 3.9085e-06
5:459793 C T 1.778779 1.4236e-05
5:460002 G A 0.401616 3.7315e-05
5:465838 T C 0.060033 -1.1746e-04
5:466113 G A 1.355747 -3.1204e-05
5:470087 A G 0.583249 -2.9636e-06
5:478458 C T 1.199361 3.7158e-05
5:481610 C T 1.778617 2.3728e-07
5:483902 A G 0.035677 2.7804e-05
5:485453 T C 0.083140 -1.6295e-05
5:486814 C G 1.097152 2.9760e-06
5:489133 T C 0.428186 8.2336e-05
5:489199 C T 1.878015 4.9231e-05
5:493060 T C 0.022558 6.3082e-05
5:496484 G A 0.538477 5.0011e-05
5:496669 C A 0.211818 3.9329e-05
5:497277 A G 0.472676 3.6669e-05
5:498101 C T 0.260498 5.9474e-05
5:499673 C A 0.165556 -2.4758e-04
5:502303 G A 0.092640 -1.7653e-05
5:502594 A G 0.846843 6.4356e-05
5:502621 T C 0.109843 -1.0247e-05
5:503484 T C 1.793044 3.3663e-05
5:503821 A G 0.760105 -1.2266e-05
5:506853 T C 0.188835 3.3568e-05
5:510160 A G 0.287554 2.7671e-06
5:518489 A G 1.000701 -6.4764e-06
5:521049 A G 0.053029 4.8283e-05
5:523601 T C 0.051169 7.0986e-05
5:528609 C T 0.468752 1.6574e-06
5:530761 C A 1.624869 4.4473e-05
5:539310 T G 1.043711 1.3145e-05
5:540629 C A 0.857729 -2.2879e-05
5:540635 G A 0.098583 2.2023e-05
5:541699 A G 1.158896 4.5048e-05
5:547858 G A 0.746695 -1.4081e-05
5:548342 T C 0.064720 8.8699e-05
5:555532 T C 0.055483 3.7998e-05
5:558307 C T 0.391022 -6.6028e-05
5:567246 T C 0.303981 9.8697e-06
5:570548 G A 1.525052 3.2835e-05
5:572663 C T 0.221850 4.6799e-05
5:581102 G C 0.038495 6.1518e-05
5:581870 T C 0.043707 1.3285e-05
5:581897 T G 0.032146 -5.3959e-05
5:583442 A G 0.448135 -5.4297e-05
5:583531 G A 0.043922 -3.1351e-05
5:589727 C T 0.072741 9.5402e-05
5:594083 C T 0.489200 -1.2076e-04
5:596539 A G 0.031649 1.1549e-04
5:599196 T C 0.403538 -7.7313e-05
5:601647 A G 1.289420 4.4173e-06
5:602256 A G 0.073705 -2.9136e-06
5:611738 G A 0.064133 1.3869e-05
5:613308 T G 0.037962 4.7151e-05
5:618107 A G 1.330061 1.3367e-05
5:625297 C T 0.039176 2.8524e-05
5:637637 G A 0.033824 -4.5197e-05
5:639231 A C 0.405193 -6.5739e-05
5:643655 A G 0.051435 3.2565e-05
5:645299 G A 0.866499 -1.7988e-04
5:653343 C T 0.462383 -4.5034e-05
5:654705 A C 0.438439 -2.0160e-05
5:664929 A G 0.037605 -6.2191e-06
5:664978 A G 0.038336 6.1846e-05
5:665148 G A 0.402272 -7.7525e-05
5:668791 T C 0.711044 -2.2078e-05
5:672477 T C 0.082351 -1.0778e-04
5:676384 C G 0.039459 1.3788e-04
5:676806 C T 1.182512 -8.9974e-05
5:677718 A G 1.251773 -1.2701e-04
5:684888 C A 0.382466 -2.3213e-04
5:685200 G A 0.742592 6.7849e-05
5:685504 A G 0.127766 -2.3557e-04
5:701920 T C 0.030224 -6.1935e-05
5:732201 A G 0.102413 5.6919e-06
5:732378 A G 0.427797 -2.9452e-05
5:777854 C T 0.060095 -1.9124e-05
5:850203 A G 0.314643 1.5676e-05
5:859828 T C 0.176903 -6.4660e-05
5:860358 T G 0.070738 4.3142e-05
5:868846 A G 0.057326 3.2881e-06
5:870294 A G 0.080816 4.0745e-05
5:873706 T C 0.136312 1.2457e-05
5:874001 A G 0.476980 -9.1753e-05
5:877834 A G 0.036151 3.4290e-06
5:885708 A C 0.068219 -4.9906e-05
5:889327 A G 0.071037 1.5727e-05
5:895402 C T 0.048836 4.1204e-05
5:896983 G A 0.200451 4.7078e-05
5:914309 T C 0.102300 2.0161e-05
5:917594 T G 0.022561 -4.5245e-06
5:919497 G A 0.421234 6.7338e-05
5:920931 G A 0.112271 -2.9142e-06
5:924214 C T 0.047949 8.3163e-05
5:936218 A G 0.188185 3.3505e-05
5:936466 G A 0.101826 2.8109e-05
5:936597 T A 0.050517 7.7111e-05
5:938697 T C 0.026755 -3.9611e-05
5:948789 A G 0.137850 -5.6675e-05
5:953563 G A 0.059946 8.5760e-05
5:954012 A G 0.099836 1.8170e-05
5:956974 T C 1.380827 -7.6995e-05
5:958340 C T 1.583784 -4.7870e-05
5:959224 G A 0.199189 4.0218e-05
5:960949 T C 0.058352 1.9650e-05
5:977212 T C 0.108197 1.7259e-05
5:982753 A G 0.104971 7.8794e-06
5:985687 C G 0.938646 -1.1386e-05
5:988212 T C 0.038063 7.1269e-05
5:988305 A G 0.051224 -3.7354e-05
5:988510 T C 1.646116 1.1032e-05
5:992509 T C 0.190642 -6.0083e-05
5:992859 C A 0.556729 1.9199e-05
5:994721 G A 1.640809 3.8874e-05
5:999338 T C 0.435447 -7.4520e-06
5:1002382 C G 0.183953 6.7562e-05
5:1002620 C T 0.843912 3.0235e-05
5:1006291 A G 0.127357 2.5959e-05
5:1010108 G T 0.036696 2.2510e-05
5:1010807 G A 0.076973 -4.9225e-05
5:1012283 T C 1.806034 -2.4710e-05
5:1012446 T C 0.039462 8.9174e-05
5:1019283 A C 0.024411 3.2133e-05
5:1029371 G A 0.081128 2.3332e-05
5:1030540 G A 1.002558 9.1574e-05
5:1036962 A C 0.980100 5.3021e-05
5:1039402 T C 0.090404 2.2516e-06
5:1040657 T C 0.880349 4.0386e-05
5:1053038 A G 0.025109 3.1135e-05
5:1053440 T C 0.086081 1.6872e-05
5:1054197 T C 0.967370 -5.9742e-05
5:1054801 C T 1.921316 2.8304e-05
5:1057571 T C 0.040384 2.7009e-05
5:1057615 G A 1.324082 -2.1280e-05
5:1057732 A G 0.025219 1.2400e-05
5:1059768 A G 1.884954 -6.7254e-06
5:1062444 A G 0.971437 -5.7650e-05
5:1062995 T C 0.033843 3.1593e-05
5:1065399 T C 1.000432 2.9697e-05
5:1066739 A G 0.996073 -2.5465e-05
5:1075051 G A 1.939885 -6.5339e-06
5:1076706 T C 0.176751 1.8423e-05
5:1081767 T C 1.028890 4.4542e-04
5:1083534 C T 1.098229 3.0090e-04
5:1084670 T C 0.072932 2.5104e-05
5:1090534 A G 0.980785 5.1201e-04
5:1091372 T C 0.075464 5.1755e-05
5:1096373 T C 0.131761 -2.0419e-05
5:1097281 C T 1.048826 -1.9713e-05
5:1098052 G C 0.237579 -3.8880e-05
5:1099300 A G 0.116990 2.8407e-05
5:1099730 A G 1.337182 -7.4349e-05
5:1099782 T C 1.002304 -8.4013e-05
5:1099967 A C 0.953793 -9.0169e-05
5:1100162 C T 0.366439 4.8884e-05
5:1102100 T C 0.121560 1.0422e-05
5:1102134 C A 1.470047 -2.4399e-05
5:1103150 T C 1.319165 -7.4613e-06
5:1103376 T C 0.134903 -3.2173e-05
5:1104938 T C 1.164358 1.9898e-06
5:1113982 C T 1.581253 1.7268e-05
5:1115398 T C 0.476639 4.1927e-05
5:1116677 A G 0.202502 6.0563e-06
5:1116839 A G 0.040552 -7.9956e-05
5:1119411 T C 1.265207 1.4357e-05
5:1122327 T G 0.043724 1.9829e-05
5:1124560 A G 0.222386 -3.5470e-05
5:1128891 T C 0.052438 3.1273e-04
5:1129746 G A 0.653756 1.5610e-05
5:1129774 T C 0.038637 -1.9592e-04
5:1134167 A G 0.056807 1.6597e-04
5:1140194 G C 0.230267 -5.8391e-05
5:1144466 A G 0.703825 -2.0428e-05
5:1146673 C T 1.312245 1.1221e-06
5:1147285 A G 0.334605 7.0962e-05
5:1153459 T C 0.086551 1.7488e-05
5:1153795 A G 0.035807 -5.7360e-05
5:1154915 G C 0.473309 -3.1402e-06
5:1157099 C T 0.046083 -1.5381e-04
5:1160673 G A 0.263639 -1.0053e-05
5:1169602 G T 0.153654 -1.4984e-05
5:1171405 C T 1.766734 -1.9997e-06
5:1173200 C T 0.257755 3.0209e-06
5:1174450 T G 0.153709 -3.6660e-05
5:1175892 G T 0.026979 -6.4421e-05
5:1186086 T C 0.890115 -3.0678e-05
5:1186121 A G 0.224642 -2.4103e-05
5:1189347 T C 1.469560 1.5774e-05
5:1191061 G A 1.554352 9.5246e-06
5:1194030 A G 0.505493 2.6965e-05
5:1196021 G A 0.200857 -5.8663e-05
5:1200592 T C 0.067687 -3.4841e-05
5:1200882 T C 0.485876 -6.2251e-05
5:1204249 A G 0.085552 -2.0857e-05
5:1204265 T G 0.904046 -3.7143e-05
5:1204345 A G 0.032873 1.2408e-05
5:1208407 C T 0.575673 7.3933e-05
5:1211618 T C 0.154144 1.3456e-05
5:1211739 G A 0.167010 2.5153e-05
5:1213026 T C 0.202058 3.6882e-06
5:1213668 A G 0.279200 9.2143e-05
5:1214606 T C 0.059472 3.7500e-05
5:1214757 G T 0.121417 -1.8752e-05
5:1215474 A G 0.432711 3.9247e-05
5:1215883 A G 0.091803 5.0998e-06
5:1217494 A G 1.899943 4.7549e-05
5:1220032 A G 0.877820 -2.0287e-06
5:1221199 C T 1.900365 6.0246e-05
5:1225687 T C 1.900300 5.9924e-05
5:1226105 T C 0.564722 -7.4385e-06
5:1228166 T C 0.107847 4.4785e-05
5:1228323 A G 0.503734 3.3057e-05
5:1229330 T C 0.105419 -1.4092e-05
5:1235939 G A 0.847203 -1.4877e-05
5:1236291 A G 0.124234 -3.4552e-05
5:1236690 C T 1.552054 4.9274e-05
5:1240757 G C 0.817108 -3.2657e-06
5:1243427 G T 0.763300 6.8006e-05
5:1243699 T C 0.041413 7.5802e-05
5:1243708 A G 0.049556 -2.1739e-05
5:1247024 G A 0.049303 -3.3445e-05
5:1249353 A G 0.106996 -3.1429e-05
5:1257621 A G 0.563531 -1.8257e-05
5:1261220 A G 0.036216 5.6120e-05
5:1279224 G T 0.105386 1.4307e-05
5:1279790 T C 0.515150 9.0141e-04
5:1280263 A G 0.021665 -5.3504e-06
5:1281693 C T 0.023012 4.1993e-06
5:1281890 C T 0.022831 1.2645e-05
5:1282319 A C 0.653915 1.0562e-03
5:1286516 A C 0.995050 -4.4125e-05
5:1287194 A G 1.155413 -1.0827e-04
5:1287290 T C 0.057865 2.3104e-05
5:1288547 C T 1.462503 -3.8537e-05
5:1292118 A G 0.058677 1.1196e-05
5:1292299 A G 0.064866 -9.9385e-05
5:1292958 T C 0.060270 -1.6075e-05
5:1295716 A G 0.036236 -1.0863e-04
5:1295803 C T 0.045194 -2.0131e-04
5:1296727 T C 0.035661 -2.7552e-05
5:1297488 T C 0.607939 -2.7371e-05
5:1298733 C A 0.072864 -4.9171e-05
5:1299862 C G 0.510148 4.1432e-05
5:1300070 G A 0.788770 -2.7659e-05
5:1301355 C T 0.042029 -7.2035e-05
5:1301493 T C 0.041789 -7.0408e-05
5:1302702 T G 0.137487 -1.2529e-05
5:1304082 A T 0.023038 3.0026e-05
5:1308552 A G 0.394696 3.7744e-06
5:1309754 A G 0.020289 -3.2336e-05
5:1314694 T C 0.080784 -6.7240e-05
5:1315660 A G 1.157922 -1.7490e-05
5:1318491 A G 0.048196 -9.0024e-05
5:1320722 T C 0.691348 -1.2998e-05
5:1320957 A G 0.190798 1.9134e-05
5:1322087 T C 0.876782 -3.4433e-06
5:1331685 C T 0.297700 5.7067e-05
5:1336901 C G 0.033863 2.0027e-05
5:1338078 T C 0.038073 -1.5456e-05
5:1342714 A C 0.817144 8.3130e-06
5:1356684 T C 0.472861 -2.2466e-05
5:1359938 C T 1.744968 1.9012e-05
5:1360125 G C 1.061773 -1.9460e-06
5:1362793 C T 1.169990 9.7571e-06
5:1364439 C T 0.550720 5.2513e-06
5:1365982 G A 0.499959 -4.7469e-05
5:1366007 A G 0.726347 1.1808e-05
5:1368032 T C 0.090845 8.7394e-06
5:1370122 C T 0.597634 -6.9676e-07
5:1371515 A G 0.028559 3.0579e-05
5:1374679 C T 0.335393 -2.3589e-05
5:1374712 A G 1.465266 1.5642e-05
5:1378015 C T 0.106503 3.6499e-05
5:1378772 T C 0.506662 -3.2659e-05
5:1379490 C T 0.556922 -1.3245e-05
5:1379743 A G 0.551317 9.5653e-06
5:1385574 A G 0.470056 -1.6414e-06
5:1390441 T C 0.374391 8.9538e-05
5:1391215 T C 0.062202 2.6491e-05
5:1392721 G T 0.176507 3.5175e-05
5:1392965 C A 0.139798 2.0514e-05
5:1394389 A C 0.045207 -7.6485e-05
5:1394476 A G 0.038826 8.4684e-05
5:1394815 G A 0.509596 -1.3216e-05
5:1395077 T C 0.865947 4.0357e-07
5:1397115 C G 0.028968 -2.0526e-05
5:1404548 T C 0.115539 3.4722e-05
5:1410613 T G 0.399867 1.0726e-05
5:1412971 A G 0.045158 5.8683e-05
5:1414316 T C 0.102180 -2.4061e-05
5:1415291 A G 0.172002 1.3133e-06
5:1420476 T C 0.836239 1.4348e-05
5:1425235 G A 0.453720 1.9004e-05
5:1430565 T C 0.078359 1.0984e-05
5:1432881 T C 0.405969 -1.7624e-05
5:1442526 A G 0.517094 6.7652e-06
5:1442732 C G 1.112800 4.8663e-06
5:1442974 A C 1.055694 2.0615e-05
5:1450461 C T 0.144933 -6.1559e-06
5:1450513 G A 1.222100 2.6507e-05
5:1461568 T C 1.454639 1.0413e-04
5:1467004 G A 0.544043 7.3054e-05
5:1468733 C T 0.513806 -1.9439e-05
5:1468989 T C 0.156179 -3.6826e-05
5:1472910 T G 0.113984 -1.6199e-05
5:1479678 C G 1.442977 -1.8337e-05
5:1480630 A G 0.519619 4.4626e-06
5:1481995 T C 0.149444 -1.7869e-05
5:1489706 G A 0.901527 6.6442e-06
5:1490525 T G 0.048206 -5.2432e-05
5:1491329 A G 0.403285 4.0548e-05
5:1494935 C T 0.181016 6.8621e-06
5:1495296 C T 0.121686 -3.9509e-05
5:1498859 G A 0.671952 -5.7825e-06
5:1499175 T C 0.816073 -3.5211e-05
5:1499806 G A 0.883659 -2.7689e-05
5:1499819 T C 0.571937 -6.7063e-05
5:1499917 C T 0.367215 -4.4804e-05
5:1501695 A G 0.102241 -3.7924e-05
5:1504972 T C 0.043954 -1.3218e-05
5:1505738 A G 0.712793 -1.0487e-05
5:1506974 G C 0.148646 2.3182e-05
5:1508837 C T 0.583021 6.4797e-06
5:1508977 T C 0.083984 -2.5642e-06
5:1510810 A G 0.039696 -6.9382e-05
5:1513016 T C 0.048852 9.1046e-06
5:1517881 C T 0.552453 1.0595e-05
5:1519079 T C 0.200698 -2.2865e-05
5:1519197 C T 0.117740 -3.0765e-05
5:1519833 C T 0.132758 -2.0740e-05
5:1520665 G C 1.126880 9.3790e-07
5:1535829 T C 0.209559 2.2743e-06
5:1543918 G A 0.082195 -3.7940e-05
5:1548867 G A 1.548282 1.3194e-05
5:1551138 C G 0.384368 -1.0928e-05
5:1551930 A G 0.127902 5.5296e-05
5:1552255 A G 0.484026 1.1060e-04
5:1552344 C T 0.061961 1.1567e-07
5:1552748 A G 0.039725 -1.8711e-05
5:1553239 T C 1.064526 7.6171e-05
5:1554758 C T 1.181876 9.0412e-06
5:1556345 C T 0.855226 6.9135e-06
5:1557034 C T 1.951937 -3.3883e-06
5:1557149 C T 0.044856 8.5856e-05
5:1557213 G A 0.309749 2.7001e-05
5:1558048 T C 0.157156 -1.8006e-04
5:1558628 C T 0.237024 3.0889e-05
5:1563061 C T 1.208001 -3.0465e-05
5:1564144 T C 0.238394 -8.7624e-06
5:1568463 C T 1.444045 -1.7777e-05
5:1568508 C T 0.736834 -2.2699e-05
5:1575424 T C 0.107149 -1.2743e-05
5:1583792 T C 0.087710 3.2325e-05
5:1587693 A G 0.312926 1.4769e-05
5:1594995 A C 0.303747 -5.5719e-06
5:1608503 A G 0.445220 -8.7023e-05
5:1609314 T A 0.446356 -5.6221e-05
5:1621184 T C 0.046908 9.1092e-06
5:1630484 A G 0.069651 8.8143e-05
5:1642579 A G 1.248761 4.3778e-06
5:1644315 A C 0.497405 -7.6431e-07
5:1645110 A G 0.033925 -1.9682e-05
5:1647831 T C 0.665155 1.0933e-05
5:1647928 G A 1.255558 1.2245e-05
5:1659946 T G 0.087911 3.0857e-07
5:1660985 A G 0.305325 7.9398e-05
5:1661397 C T 1.386949 3.3267e-05
5:1670369 A G 0.896415 -2.9641e-05
5:1670803 T C 0.058563 -5.0845e-05
5:1673375 C T 0.751547 1.1383e-04
5:1673566 T C 0.045093 -1.7324e-04
5:1676668 C T 0.534014 -2.8552e-05
5:1683343 A G 0.137146 3.7457e-07
5:1684846 A G 0.026654 -2.4475e-05
5:1686296 G A 0.185514 4.1555e-05
5:1686711 T C 0.046086 4.3704e-06
5:1687054 A G 0.029643 -3.2922e-05
5:1687468 G A 1.139386 5.9656e-04
5:1693202 A G 0.089304 -2.1885e-05
5:1696259 G A 0.060601 -3.8458e-05
5:1698821 A G 0.045223 -5.7299e-06
5:1701068 A G 0.653594 5.0277e-05
5:1703401 T G 0.034671 -3.2325e-05
5:1704041 T C 0.060050 -1.1502e-04
5:1705513 C A 0.686327 2.3731e-05
5:1709105 T C 0.124173 -1.8503e-05
5:1721527 G A 0.046869 2.8224e-05
5:1722978 A G 1.090625 1.4091e-05
5:1723360 G T 0.249157 -1.2427e-05
5:1728505 T C 0.025596 -4.1267e-06
5:1730637 C T 1.326691 -2.5883e-05
5:1731030 T C 0.112319 4.2666e-05
5:1732732 A G 0.032815 -2.8117e-05
5:1733199 T G 0.106035 1.1671e-05
5:1735827 A C 0.092351 2.5030e-05
5:1744446 T C 0.451987 -1.7420e-05
5:1747772 G T 0.235749 -2.0086e-05
5:1749343 A G 0.050647 3.3667e-05
5:1752965 A C 0.091658 -8.0393e-05
5:1754337 A C 1.306402 -6.3517e-05
5:1760621 A C 0.802934 -6.1084e-05
5:1760815 C A 0.324754 -1.8040e-05
5:1764154 T C 0.306386 1.0231e-05
5:1764182 G A 0.141216 -9.5185e-06
5:1764509 A G 0.050764 1.7353e-05
5:1764532 T C 0.047034 -1.6978e-05
5:1764750 A G 1.445405 -1.4533e-05
5:1765674 A C 0.113926 5.2616e-05
5:1766729 T C 0.499998 8.5460e-05
5:1766736 T G 0.211938 1.1601e-04
5:1769917 A G 0.430338 3.8407e-05
5:1773327 G A 0.549113 1.8681e-05
5:1777748 C A 0.287791 -5.2928e-05
5:1777753 G A 0.030458 1.7032e-05
5:1779359 T C 0.045447 7.8188e-05
5:1779780 G A 1.875558 -3.1160e-05
5:1783856 T C 0.079440 -2.6130e-05
5:1788696 A C 0.106857 5.5661e-05
5:1794061 C T 1.187166 -2.3690e-05
5:1799001 G T 0.042756 -4.1475e-05
5:1801177 T G 0.130184 -2.2539e-04
5:1801972 T G 0.064337 -5.5975e-05
5:1803326 T C 1.750415 1.2751e-04
5:1803901 T C 0.433438 4.2243e-05
5:1804530 A G 1.241078 -5.0378e-05
5:1808861 G A 1.812879 2.0945e-04
5:1815606 T C 0.208893 7.0976e-05
5:1824353 A G 0.506178 9.5814e-04
5:1824814 A G 0.052458 2.8181e-05
5:1827387 G A 0.059446 7.7608e-06
5:1830405 G A 1.240517 -4.3885e-05
5:1831150 T C 0.060790 2.4830e-05
5:1837619 C T 1.917366 1.5133e-05
5:1839498 G A 0.652322 2.2672e-05
5:1842228 T C 0.038125 -1.2580e-04
5:1842259 T G 0.735040 5.7208e-06
5:1842286 C T 0.787809 1.6754e-05
5:1844187 C T 0.194206 -1.3554e-05
5:1844315 C T 0.108772 4.1191e-05
5:1846715 C T 1.699836 1.2220e-04
5:1846792 T C 0.036307 2.4776e-05
5:1852123 T C 0.906763 5.9147e-05
5:1854367 G C 0.327406 -3.8745e-06
5:1856340 T C 0.538542 7.4887e-05
5:1859900 A G 0.067577 3.3243e-07
5:1862525 C T 1.458437 1.4232e-04
5:1864538 A G 1.761132 1.0922e-04
5:1864620 A G 0.079002 -2.0030e-04
5:1865248 G A 0.677496 6.0332e-05
5:1865466 A G 0.144741 -5.1293e-04
5:1865575 G T 0.163167 1.1359e-04
5:1868664 G A 0.035969 -2.6358e-05
5:1876272 T C 0.315643 -2.9232e-04
5:1880588 G T 0.474227 1.9918e-04
5:1880891 T C 0.399705 -9.4529e-05
5:1884111 A G 0.289807 -2.8534e-04
5:1884638 A C 0.120411 4.4725e-06
5:1889208 T C 0.064990 -3.5911e-06
5:1892995 T C 0.094808 1.5999e-05
5:1893960 A C 0.076960 -5.2238e-05
5:1895829 T C 0.837631 -1.2536e-05
5:1895841 T C 0.033243 -3.0698e-05
5:1897725 G A 1.845129 -7.0715e-05
5:1897929 T C 0.841886 3.2801e-05
5:1898598 A C 0.269109 3.2542e-05
5:1905418 A G 0.072679 4.9804e-05
5:1906224 C T 0.223175 -1.3493e-05
5:1910263 A G 0.041598 -1.5939e-05
5:1911035 T C 0.441899 6.3126e-05
5:1913125 C G 0.049082 -6.4831e-05
5:1917337 A G 1.075275 -3.6060e-05
5:1919069 A G 0.021487 7.1203e-05
5:1922275 C T 1.683419 -4.6561e-05
5:1923585 A G 0.075753 5.1812e-05
5:1924522 T C 0.463484 3.8827e-05
5:1925537 A G 1.675840 -3.5161e-05
5:1936611 A G 0.042503 -1.1651e-04
5:1937923 A G 0.640212 -5.3165e-05
5:1939036 G A 0.817725 9.5430e-06
5:1943884 T G 1.470381 -4.8557e-07
5:1945196 C T 0.534299 -1.1637e-05
5:1945436 A G 0.061741 -1.4038e-05
5:1945495 C T 0.075185 -1.9670e-05
5:1945644 T G 0.211328 9.7372e-05
5:1948384 A G 0.749090 2.2789e-05
5:1948606 G T 0.073104 3.2705e-05
5:1948639 T C 0.105383 1.2441e-04
5:1948878 T C 1.597627 4.8500e-05
5:1950722 T C 0.076382 -2.9747e-05
5:1952539 T C 1.575378 2.6207e-05
5:1957403 G T 0.033675 5.4706e-05
5:1959666 G A 0.122381 2.8702e-05
5:1960254 A G 0.045778 1.5458e-04
5:1962067 T C 0.569743 -1.7992e-06
5:1962604 A G 0.033334 -3.2554e-06
5:1965996 C T 0.136782 -1.4976e-04
5:1966852 T C 0.278174 -6.3864e-06
5:1976478 C T 0.864951 2.3048e-05
5:1979707 G A 0.028800 -3.7534e-06
5:1992849 T C 0.029170 -4.8858e-05
5:1997926 T C 0.034295 -5.2316e-05
5:1999977 C T 0.075412 6.9466e-05
5:2000663 T C 0.141638 -1.3361e-04
5:2006446 G A 0.285201 -6.6247e-05
5:2007035 T C 0.406294 -8.7974e-05
5:2010016 T G 0.284477 -3.9540e-06
5:2012963 G A 0.545241 -1.2545e-04
5:2013363 T C 0.606741 9.7552e-05
5:2016052 A G 0.034038 -5.2095e-05
5:2021304 T C 0.061163 -1.4768e-05
5:2029236 T G 0.029329 -4.6519e-05
5:2041679 T C 0.067031 1.0667e-04
5:2041988 T C 0.028816 -7.0593e-05
5:2042028 G A 0.038355 -2.3825e-05
5:2044935 T G 0.431893 -9.3902e-05
5:2047397 A G 0.088716 6.8799e-05
5:2049257 T C 0.039988 1.1992e-04
5:2053239 A G 0.815125 -7.5827e-06
5:2054309 T G 0.033808 -1.2657e-04
5:2055328 C T 0.127061 5.0760e-05
5:2068852 G C 1.344225 -2.1135e-05
5:2069135 T C 0.038209 -4.3106e-05
5:2072049 A G 0.644921 -2.6714e-04
5:2074493 G A 0.074662 3.9361e-05
5:2075233 A G 0.112923 6.9067e-05
5:2075788 A G 0.039199 6.1224e-06
5:2076143 A G 0.399854 -2.5798e-05
5:2077356 T G 0.757286 -1.9059e-05
5:2081817 C A 0.602246 9.7123e-06
5:2083797 G A 0.670845 1.3624e-05
5:2084936 T G 0.353524 -5.0316e-05
5:2084983 C A 0.094081 8.4754e-05
5:2092045 T C 1.232604 -5.0390e-06
5:2096499 A G 0.146721 9.9828e-06
5:2096763 A G 0.210568 6.8735e-05
5:2098299 A G 0.339438 -3.8122e-05
5:2099904 C T 0.537347 -8.3213e-06
5:2102937 C T 0.053951 -5.3936e-05
5:2103059 C A 1.322436 2.5600e-05
5:2104039 C A 0.101261 5.2752e-05
5:2105832 G C 0.451841 -1.4063e-05
5:2106082 C A 0.023636 -9.9740e-06
5:2106236 G T 0.932310 -3.8621e-05
5:2106278 T C 0.137617 7.1021e-05
5:2106405 T C 0.058067 3.7621e-05
5:2106844 G A 0.069959 9.0267e-05
5:2106928 G A 0.026037 5.4091e-05
5:2109794 C T 0.062387 3.1702e-05
5:2109901 C T 1.673740 -4.2924e-05
5:2111465 A G 0.852445 -1.2335e-04
5:2117247 A G 0.137162 -4.0680e-05
5:2117880 G A 0.161846 4.3083e-06
5:2118933 A G 0.042678 -2.3200e-05
5:2125330 T C 0.722391 6.5889e-05
5:2126699 T C 0.022233 -8.8594e-06
5:2128984 T C 0.033542 -3.2196e-05
5:2129326 A G 0.623889 -5.6032e-05
5:2129504 A G 1.704218 -8.1731e-05
5:2130959 G A 0.811587 1.6366e-05
5:2131681 G A 0.116234 -1.1138e-04
5:2133229 A G 1.856905 -1.8701e-05
5:2133304 C T 0.254658 4.5716e-05
5:2133412 A G 0.811143 1.0871e-05
5:2136570 T C 1.103371 7.6008e-06
5:2137210 T C 0.320356 -9.7742e-06
5:2137277 A G 0.349201 -1.0328e-04
5:2138170 A C 0.671608 -8.1747e-05
5:2141108 A G 0.109434 8.4300e-05
5:2141711 A G 0.766650 -1.9705e-05
5:2143039 A C 0.774222 -2.4946e-06
5:2144181 T G 0.042133 2.6734e-05
5:2147218 T C 0.066100 -1.6777e-06
5:2148908 C T 0.927866 -4.1444e-05
5:2149503 T C 1.625245 -4.7475e-05
5:2149919 A G 1.591639 -2.2260e-05
5:2150480 T C 0.888502 -2.4188e-04
5:2150599 A G 0.060608 1.9523e-05
5:2151063 A G 0.047547 3.1394e-06
5:2153207 C T 0.037871 -7.3751e-05
5:2154141 T C 0.063938 -7.3603e-06
5:2157589 C A 0.119090 -1.0361e-04
5:2158421 C G 0.038829 2.3025e-05
5:2159490 A G 0.195352 -2.6121e-05
5:2163772 T C 0.865382 -8.8861e-05
5:2163994 T C 0.023347 -4.3329e-05
5:2168104 T C 0.034632 -4.8501e-05
5:2168919 T C 0.044528 7.4848e-05
5:2169966 T C 0.871092 -9.7294e-06
5:2171405 A G 0.778078 4.0850e-05
5:2174313 C T 1.577302 -1.1919e-05
5:2175401 G A 1.751817 3.1923e-05
5:2176904 A C 0.020809 8.2489e-05
5:2179564 A G 0.109229 9.7031e-06
5:2181643 T A 0.148970 1.3841e-06
5:2182854 T C 0.922803 4.2829e-06
5:2186357 G T 0.200402 -9.2519e-05
5:2188193 T C 0.102001 1.3773e-04
5:2189305 A G 0.034415 -4.0879e-05
5:2191437 C T 1.257800 -5.2167e-05
5:2193084 T C 0.051377 -3.5230e-05
5:2200942 A G 0.026407 -5.5898e-06
5:2202172 A G 0.322634 5.9948e-05
5:2204833 T C 0.652357 -8.1797e-06
5:2207155 G A 1.237865 -2.1381e-05
5:2208040 T G 0.023976 -3.0376e-06
5:2215243 A C 0.678008 1.3747e-05
5:2218963 T C 0.023230 -4.3153e-05
5:2220860 A G 1.305214 2.4420e-06
5:2223959 T C 0.096399 -2.3778e-06
5:2229014 C T 0.587958 -1.1319e-05
5:2229452 G C 0.064081 2.0569e-04
5:2230402 T C 0.024658 -1.6093e-05
5:2232586 A G 0.024006 -3.0158e-05
5:2236930 A G 0.040883 2.2072e-05
5:2238883 T G 0.182544 -4.2460e-05
5:2240617 T C 0.121183 -4.1603e-06
5:2241307 A G 0.040380 8.9920e-05
5:2241765 A G 0.067742 2.1670e-06
5:2242903 G A 0.072416 -7.0523e-05
5:2244989 T C 0.055694 -3.0708e-04
5:2247674 C T 0.910680 -1.2002e-04
5:2248195 T C 0.047339 6.5889e-05
5:2249155 T C 0.206787 8.7416e-06
5:2250244 C T 1.475451 -5.7441e-05
5:2250880 G A 0.450066 -4.8433e-06
5:2253823 C G 1.862419 -4.3314e-05
5:2254295 C T 1.297106 -3.5345e-05
5:2255093 T G 0.080066 5.7483e-05
5:2256787 C G 0.079310 1.2496e-04
5:2256873 A G 0.460020 1.8813e-05
5:2257033 T G 1.920051 2.5993e-05
5:2257477 T C 0.048066 9.1300e-05
5:2258311 A G 0.101972 -2.2279e-05
5:2258627 C T 0.089057 3.1861e-05
5:2259153 G A 0.480160 -5.5889e-06
5:2261956 G A 0.031649 1.4719e-05
5:2271523 T G 0.066953 2.4880e-05
5:2272908 C G 0.276090 -2.4043e-05
5:2273118 T C 0.244886 -1.9686e-04
5:2276310 A G 1.172401 3.3049e-05
5:2279866 A G 0.541833 -1.0200e-04
5:2280314 G A 0.240770 -4.2557e-05
5:2282129 A G 0.305977 -5.2395e-05
5:2286126 G A 1.566105 2.3248e-05
5:2289430 A G 0.741028 5.6359e-06
5:2293919 G A 0.633626 -1.2818e-06
5:2296503 T C 0.060407 -3.7822e-05
5:2297102 C T 0.291073 5.4864e-05
5:2297541 T C 0.145877 -1.4821e-05
5:2297826 A G 0.044937 4.7890e-05
5:2298476 T C 0.059816 2.3491e-05
5:2301089 G A 0.483244 3.0258e-05
5:2301699 T C 0.088372 -1.4753e-04
5:2303776 A G 0.040341 8.0857e-05
5:2304811 T G 1.527227 6.8440e-06
5:2307523 G A 0.259423 -1.9296e-05
5:2308256 A G 0.043318 1.9653e-05
5:2308584 C T 0.081205 4.0043e-05
5:2320513 T C 0.051685 3.2208e-04
5:2320606 G A 0.955640 -1.0421e-05
5:2321033 G A 1.336812 5.5064e-05
5:2321650 A G 0.023937 -1.8692e-04
5:2325501 A C 0.203064 -5.1339e-05
5:2327211 T C 0.069829 -9.6472e-06
5:2330342 A G 0.029929 3.6929e-06
5:2330979 C T 1.239274 8.0850e-05
5:2333213 C G 0.153027 -6.6539e-05
5:2333521 T C 0.100476 -2.0150e-06
5:2334515 A G 0.064756 -3.7088e-06
5:2334524 A C 0.811279 2.7706e-04
5:2335581 G A 0.807420 3.5000e-06
5:2339894 C T 0.038663 -3.6693e-05
5:2348914 G T 0.043123 -2.5922e-05
5:2352118 G A 0.417527 -1.5111e-03
5:2354366 G A 0.594034 -1.1804e-04
5:2354632 G A 0.544501 -1.0121e-05
5:2356398 A G 0.187351 9.3432e-05
5:2356994 A G 0.066619 -2.4990e-05
5:2361360 C T 0.530486 -1.0174e-05
5:2366387 G A 0.186806 8.6190e-05
5:2368076 A G 0.071312 -1.0673e-04
5:2368542 T C 0.087084 3.2516e-05
5:2370276 G A 0.041010 -6.3960e-05
5:2370336 A G 0.327555 8.4891e-07
5:2370731 A G 0.058368 2.1491e-05
5:2371618 T G 0.535225 1.0813e-05
5:2374891 T C 0.107301 1.6966e-04
5:2378384 T C 0.159126 4.0942e-05
5:2380892 G A 1.560574 1.4118e-05
5:2383059 A G 0.043581 9.6104e-05
5:2387086 A G 0.041880 -1.1190e-05
5:2388855 G A 0.969633 1.7039e-05
5:2389072 T C 0.140583 -1.6973e-05
5:2389909 T C 1.727406 -9.2513e-06
5:2393154 T G 0.736468 -2.6767e-05
5:2396584 G T 0.082776 1.7412e-04
5:2396901 T C 0.086496 8.6708e-06
5:2398630 C A 1.146439 -2.1659e-05
5:2400542 A G 0.398653 5.7218e-06
5:2403444 A G 0.561158 -8.0387e-05
5:2403736 T C 0.173651 -1.9889e-05
5:2403797 A G 0.041951 4.0765e-05
5:2404696 G C 0.116915 -3.4060e-05
5:2406499 C T 1.747760 -1.3855e-05
5:2411395 C T 0.104786 4.0996e-05
5:2413082 T C 1.242763 1.3882e-05
5:2413562 C T 0.501647 -1.7465e-05
5:2414601 A G 0.060511 5.9588e-05
5:2414743 T C 0.170253 3.9359e-05
5:2415131 G A 0.385329 9.2559e-06
5:2417405 G A 0.171002 8.0197e-05
5:2420800 A G 0.061085 -5.1209e-05
5:2426801 C T 0.068680 2.7798e-05
5:2430321 T C 0.024197 -3.9409e-05
5:2445982 A G 0.056401 -2.0364e-05
5:2447222 A G 0.323089 7.5972e-06
5:2447752 T C 0.043129 -9.2619e-07
5:2448024 T C 0.033090 -1.3882e-05
5:2448160 G A 0.871952 4.9429e-06
5:2448590 C A 0.113871 2.1519e-05
5:2452032 C T 0.047050 1.0468e-04
5:2452204 A G 0.296110 2.1491e-05
5:2452644 G A 0.793521 2.8680e-05
5:2453431 G A 0.033860 -7.1081e-07
5:2456353 T G 0.173612 5.0168e-05
5:2459755 A C 0.063831 -3.0743e-05
5:2462224 T C 0.037849 1.3359e-04
5:2466725 A G 0.069459 -4.3154e-05
5:2466981 G A 0.371746 -1.3962e-04
5:2469701 A G 0.053234 -9.9160e-05
5:2472937 A G 0.040552 8.3631e-05
5:2474308 G C 0.057492 -3.0193e-05
5:2479789 G T 0.592106 1.7608e-04
5:2487170 G A 1.363307 2.6186e-05
5:2488645 A G 0.489021 -6.1149e-05
5:2489407 G T 0.751379 1.6114e-04
5:2493307 A G 0.094468 -2.4901e-05
5:2495673 T C 0.063026 -2.3743e-05
5:2497484 G A 0.733407 2.4781e-04
5:2501680 C T 0.144501 2.4863e-04
5:2502631 C G 0.073799 3.3149e-05
5:2505140 A G 0.730677 1.2020e-04
5:2509474 T C 0.150785 -1.0554e-05
5:2513855 G A 0.027784 -7.7804e-06
5:2515550 T C 0.086610 -5.6665e-06
5:2516230 T C 0.383710 4.1911e-05
5:2522181 G A 0.153696 -3.8835e-05
5:2522431 T C 0.564826 2.6831e-05
5:2527509 C T 0.038845 3.1194e-05
5:2530742 A G 0.040520 -3.2802e-06
5:2530770 T C 0.159379 -3.6490e-05
5:2535190 G A 0.054684 2.5327e-05
5:2535717 A G 0.413791 -2.9898e-06
5:2538259 G A 0.619789 1.0740e-04
5:2538791 C A 0.036521 4.2543e-05
5:2539161 A G 0.486395 -3.2640e-05
5:2541190 A G 1.019507 -4.3282e-05
5:2543286 T C 0.078690 1.2333e-04
5:2548447 A G 0.021915 -5.6417e-05
5:2549521 T C 0.091355 9.8402e-05
5:2555514 C A 0.236265 1.3125e-05
5:2557300 T C 0.022065 1.1024e-05
5:2562096 A G 0.047265 2.6568e-06
5:2564919 G A 1.710454 1.6348e-05
5:2567205 A G 0.034892 4.4647e-05
5:2567568 T C 0.625453 -2.6349e-06
5:2575281 T C 0.239423 -3.8416e-05
5:2577188 T C 0.100381 1.7460e-06
5:2578310 G A 0.146854 1.2532e-04
5:2578766 C T 0.045574 5.1727e-06
5:2582828 T C 0.112654 8.9161e-05
5:2586224 C T 0.783168 -2.2605e-05
5:2588973 A C 0.026764 2.7287e-05
5:2589186 G A 0.257966 -2.5145e-05
5:2590034 A G 0.037579 2.3795e-05
5:2592459 A G 0.032328 9.4793e-05
5:2596423 A G 0.248641 -3.0275e-05
5:2596991 T C 0.634421 1.8566e-07
5:2597720 A C 0.030147 2.9739e-05
5:2607357 A G 0.446346 1.4943e-06
5:2609533 A G 0.053487 3.4431e-05
5:2610660 G A 0.178886 2.5994e-05
5:2610744 G A 0.146140 6.8860e-06
5:2610866 G C 0.263750 2.2026e-06
5:2612747 C A 1.195573 3.5075e-05
5:2616497 A G 0.021880 5.0429e-05
5:2621260 A G 0.073500 -5.1562e-05
5:2623883 C T 0.433029 -2.5198e-06
5:2627030 G A 0.516393 -1.9467e-05
5:2627538 T C 0.067947 -7.7163e-05
5:2627822 C T 0.334338 -2.4738e-05
5:2629282 A G 0.115484 4.8011e-05
5:2630581 T G 0.036326 -5.5233e-05
5:2630823 A G 1.406417 8.2665e-06
5:2631667 C G 0.062198 2.4428e-06
5:2632310 C A 0.228154 -4.9658e-05
5:2632579 A G 0.087885 -1.3090e-05
5:2635400 C G 0.208153 -7.5127e-05
5:2637300 C A 0.210231 -7.4562e-05
5:2639964 T C 0.192204 1.7689e-05
5:2640771 A C 1.796394 3.8634e-05
5:2640901 C T 0.443032 2.8412e-05
5:2644305 T C 0.152528 -8.5968e-05
5:2647306 A G 0.940100 4.3959e-05
5:2650734 A G 0.244999 -8.1973e-05
5:2654024 A G 0.100407 -9.0305e-05
5:2655116 T C 0.605450 -6.2577e-05
5:2656693 T C 0.069995 -2.4154e-04
5:2657580 A G 0.120232 1.0884e-05
5:2657875 G T 0.073211 3.8861e-05
5:2659543 A G 0.341544 -2.1159e-05
5:2661302 A C 0.046755 -3.3399e-05
5:2663888 T C 0.603496 3.2861e-05
5:2664245 G A 0.132414 8.4535e-05
5:2664711 T C 0.122832 1.1813e-04
5:2665010 T C 0.657787 8.0413e-05
5:2667501 G A 0.088690 -2.8895e-05
5:2668520 A G 0.469297 -1.4900e-05
5:2669244 T C 0.057271 3.0830e-05
5:2669412 G C 0.472796 6.1038e-06
5:2669980 A G 0.020451 -7.9988e-05
5:2673533 A G 0.033207 3.9674e-06
5:2674526 C T 0.619290 2.6253e-05
5:2675945 A C 0.127698 2.1945e-07
5:2677278 T C 0.156893 1.8720e-04
5:2679511 G A 1.304205 6.6691e-05
5:2682715 A G 0.048751 -2.3951e-06
5:2685550 T C 0.690092 1.7498e-05
5:2690240 T C 1.394395 6.5040e-06
5:2693602 T C 0.020513 1.0049e-04
5:2694068 C T 1.175011 1.8543e-05
5:2694684 A G 0.910836 1.9498e-05
5:2696353 C T 0.276226 -1.1427e-05
5:2697371 A G 0.031247 -1.8160e-05
5:2699110 G C 0.099112 1.8706e-05
5:2703314 T G 0.023084 1.1523e-05
5:2707454 T C 0.073208 3.0048e-05
5:2711187 T C 0.023850 6.4609e-06
5:2711835 A G 0.027667 4.5680e-05
5:2714372 T C 0.039166 1.8194e-05
5:2714838 A G 0.024391 -1.3000e-05
5:2717079 C T 0.021909 -3.7375e-05
5:2718514 A G 1.302777 3.0234e-05
5:2721028 A G 0.079294 1.1123e-05
5:2722474 A G 0.027923 5.2622e-06
5:2724231 G C 0.397076 -1.6917e-05
5:2725974 T C 1.310235 -1.8171e-06
5:2726211 T C 0.039838 -3.2565e-05
5:2726397 C A 0.888577 4.5389e-06
5:2730187 G T 0.042487 -6.8278e-05
5:2733332 A G 0.057888 1.4489e-05
5:2733632 G A 1.262624 -3.6655e-05
5:2734020 C T 0.048255 2.9088e-05
5:2739230 C T 0.966630 -2.5200e-05
5:2742166 T C 0.241841 6.6806e-07
5:2743845 G A 1.648160 6.9481e-06
5:2743966 C T 0.214353 -1.4328e-04
5:2747127 G A 1.442769 -2.5425e-05
5:2749057 A C 0.306078 1.9394e-05
5:2754966 G A 0.253253 -2.5037e-05
5:2757920 A C 0.221938 1.6371e-05
5:2758979 C T 0.398919 6.2894e-05
5:2762012 A G 0.786410 1.0589e-05
5:2767263 T C 0.040728 -2.8179e-05
5:2770692 G T 0.541434 3.5141e-05
5:2772017 T C 0.051659 -1.7949e-05
5:2772393 C T 0.476545 -1.3430e-05
5:2776310 T C 0.028397 6.8766e-05
5:2776401 C T 0.036992 6.2512e-05
5:2776562 T C 0.771405 5.4676e-07
5:2777344 C G 0.041893 1.6937e-04
5:2779297 C A 0.113413 2.7952e-05
5:2788230 G A 0.601967 -2.3800e-06
5:2796052 T C 0.031306 -5.2196e-05
5:2799100 A C 0.174677 5.9374e-05
5:2808180 C T 1.058696 2.2762e-05
5:2808515 A C 1.639527 1.7637e-05
5:2814881 C T 0.349921 1.0840e-05
5:2820889 T C 0.069608 -4.5058e-06
5:2823353 G A 0.518386 5.1597e-06
5:2823942 T C 0.065272 -1.2933e-04
5:2831945 G A 1.418063 1.3173e-04
5:2833039 G A 0.063737 8.5082e-07
5:2834843 G A 0.218848 -3.9785e-05
5:2841034 T C 1.659978 1.2952e-04
5:2841129 G A 1.468732 6.6878e-05
5:2844464 A G 0.035830 5.3471e-05
5:2844510 A G 0.105367 -1.2899e-05
5:2845973 T C 0.111047 6.0463e-05
5:2849026 T C 0.040491 9.3749e-05
5:2850128 T C 0.043977 -5.4835e-06
5:2851442 C T 0.856067 -1.0378e-05
5:2851756 G C 0.567916 -3.1929e-05
5:2852127 A G 0.963479 -4.6549e-05
5:2857940 T C 0.044827 2.2057e-07
5:2860637 T G 0.179013 -9.4293e-06
5:2863449 G A 0.423464 -1.5174e-05
5:2863938 A G 0.083724 1.6608e-05
5:2864736 T C 1.104552 8.9168e-06
5:2865272 C T 0.265369 2.8300e-05
5:2869403 T C 0.073477 1.4402e-06
5:2869505 C T 0.868420 -1.5718e-05
5:2869686 C T 1.079453 -2.8425e-05
5:2874858 T C 0.046086 1.8283e-04
5:2878297 A G 1.044152 -1.2104e-05
5:2879395 A G 0.992476 -7.0227e-05
5:2883677 A G 0.171165 -2.9380e-06
5:2884653 A G 0.041257 1.3032e-05
5:2885685 C T 0.047674 1.5450e-04
5:2890462 T C 0.124887 5.1305e-05
5:2891309 C T 0.036252 7.6311e-07
5:2897087 T C 1.258953 -5.9747e-05
5:2897116 T C 0.033334 -1.3766e-05
5:2897353 A G 0.926682 -3.6651e-05
5:2899158 A G 0.042497 -4.3154e-05
5:2902689 A G 1.642169 1.8097e-05
5:2907012 A G 0.410143 -1.1881e-05
5:2907129 T G 0.034545 8.0690e-06
5:2915199 C T 0.061565 -8.5675e-05
5:2917143 C T 1.186121 -1.3854e-05
5:2922678 G A 0.035590 -1.6064e-05
5:2930898 A G 0.021808 8.4195e-06
5:2933362 C T 1.526383 5.8635e-05
5:2940968 C T 1.737873 -2.3398e-05
5:2946649 A G 0.566634 -4.2298e-05
5:2947214 C T 0.102644 2.5695e-05
5:2947971 A G 0.080936 8.4764e-07
5:2949174 C T 0.708408 7.7562e-05
5:2955076 A G 0.213869 -3.0464e-05
5:2956834 A G 0.033214 7.1851e-05
5:2958349 G A 0.035064 6.0862e-05
5:2959674 G C 0.875600 -7.0212e-06
5:2960213 T C 0.033470 5.6760e-05
5:2966118 A G 0.040520 1.2731e-04
5:2966379 C A 0.065989 3.1906e-05
5:2968156 C A 0.119450 -6.7314e-05
5:2968466 A G 0.441961 2.1698e-04
5:2969233 G T 1.886853 -2.6448e-05
5:2970605 C T 0.283468 -4.8733e-05
5:2973712 A C 0.477408 2.0938e-04
5:2976927 A G 0.300570 -3.1674e-05
5:2981745 C T 0.042354 -3.6129e-05
5:2981767 A G 0.034872 4.5141e-06
5:2982612 A G 0.045152 -3.6284e-05
5:2984374 G T 1.458576 4.8470e-05
5:2984938 A C 0.061741 -4.7484e-05
5:2986320 T C 0.032604 1.9012e-05
5:2986616 A G 0.054055 5.2904e-05
5:2987470 G T 0.316591 2.3297e-05
5:2993645 A G 1.007569 9.6207e-06
5:2994052 T C 0.650618 1.1128e-05
5:2995485 T G 0.038605 -4.1122e-05
5:2995699 A G 0.080709 -2.7237e-05
5:2997174 C T 1.520950 -1.2215e-05
5:2998054 T G 0.066496 2.4182e-06
5:2999432 G A 0.873795 -2.0027e-05
5:2999697 A G 0.690995 -1.2749e-05
5:3001926 C T 1.133621 -1.4078e-04
5:3004514 C G 0.065795 1.9737e-05
5:3004943 G A 1.654607 1.3856e-04
5:3012429 G A 1.618283 -1.1076e-05
5:3013775 T C 0.038952 -6.6406e-05
5:3015181 G A 1.539736 -8.7334e-06
5:3019322 T C 0.041176 -4.0641e-05
5:3019795 G A 0.182788 5.1133e-06
5:3020291 G A 0.053130 -1.2430e-04
5:3024156 T C 0.036894 3.8792e-05
5:3028101 T C 0.029033 1.0161e-05
5:3028654 T C 1.475165 2.8461e-05
5:3030582 T C 0.359522 1.0136e-05
5:3032854 T C 0.088622 1.9673e-05
5:3036546 C A 1.827047 -2.9039e-06
5:3042226 A G 0.054753 -8.7308e-05
5:3048359 C T 0.096003 -1.0445e-05
5:3052607 C T 0.203648 7.4565e-05
5:3059193 T C 0.085902 -1.0039e-04
5:3065259 A G 0.022769 -4.1520e-05
5:3073012 T C 0.938259 -1.0771e-04
5:3073313 G A 0.102063 -1.7410e-05
5:3077546 A C 0.505305 -1.2505e-05
5:3079773 C T 0.356500 1.8385e-05
5:3081411 T G 0.042354 -2.4647e-05
5:3086856 T C 0.385057 4.2142e-05
5:3089029 A C 1.019832 -7.8648e-05
5:3092192 T C 1.102257 3.0709e-05
5:3092909 A G 0.043370 3.2168e-05
5:3096846 C T 0.116016 1.6442e-05
5:3097123 C T 0.461085 1.4198e-04
```
