## Supplemental_Data_Files for "Common genetic variation associated with Mendelian disease severity revealed through cryptic phenotype analysis": SupplementalDataFile_10.txt (part 7 of 21)

```
5:3097600 A C 0.222331 4.1506e-07
5:3098010 G T 0.161181 -1.8750e-05
5:3100669 G A 0.953251 1.7559e-04
5:3103070 C T 1.247167 -1.1411e-04
5:3103084 T C 0.262344 -9.8641e-06
5:3104267 T C 0.488833 -2.5235e-05
5:3104551 G C 0.504237 -2.0560e-05
5:3105242 C A 0.272351 -3.6279e-05
5:3105783 A G 0.061114 3.2467e-06
5:3106049 C T 0.644957 3.3522e-05
5:3107632 T C 0.818410 9.6406e-06
5:3107960 A G 0.038738 3.7315e-05
5:3108117 T C 0.134144 -2.1964e-06
5:3108137 C A 0.093997 -2.8752e-05
5:3112656 G A 0.078184 -1.1993e-05
5:3119603 A G 1.385441 -2.1851e-05
5:3119676 A T 0.043756 -4.5511e-05
5:3120876 C T 1.784138 -6.2498e-05
5:3123974 A G 0.032828 -6.4253e-05
5:3125312 G T 0.286899 -1.8591e-05
5:3128681 C T 1.615450 -7.1451e-05
5:3133045 C T 0.102738 -7.8882e-06
5:3134783 T C 0.195242 1.4580e-05
5:3138733 A G 1.912228 -4.4182e-05
5:3145460 A G 1.341700 -1.2339e-05
5:3151306 T C 0.158445 1.2095e-05
5:3152113 G A 0.035187 3.3491e-05
5:3153031 A G 0.024015 -5.0537e-05
5:3160317 A G 0.075159 -1.0556e-04
5:3161324 G A 1.811600 -9.6552e-07
5:3163011 C T 1.922057 -3.2767e-05
5:3167342 G T 0.066668 -3.7611e-05
5:3171701 G A 0.364998 -5.2568e-05
5:3174032 C A 0.767883 1.4708e-05
5:3177140 C T 0.231516 -2.0834e-05
5:3177302 C T 0.342813 -3.2540e-05
5:3179203 A G 0.043467 -2.8656e-05
5:3180566 G T 0.876324 2.1434e-05
5:3182333 G T 0.428296 5.1542e-07
5:3189452 A G 0.063545 -4.5939e-06
5:3192600 T G 0.026930 1.5812e-05
5:3195912 T C 0.911969 4.9333e-05
5:3200033 T G 0.070426 -7.9965e-05
5:3200328 C T 0.168977 -2.6480e-05
5:3203444 C T 1.754871 4.4490e-05
5:3205290 T C 0.440221 -1.0250e-05
5:3208165 T C 1.360246 3.0223e-05
5:3211414 T C 0.162505 -5.5551e-05
5:3211498 T C 0.780272 1.6880e-05
5:3212914 G A 1.872682 -6.9113e-05
5:3214704 G A 0.606164 2.3184e-06
5:3215060 A G 0.037355 4.2931e-05
5:3216765 T C 1.871442 -6.9951e-05
5:3218183 T C 0.704627 -2.1836e-05
5:3218762 A C 0.077677 -1.8882e-05
5:3220146 T G 0.100699 -3.3991e-06
5:3220284 T C 1.753245 -3.3771e-05
5:3220349 A C 0.240974 -1.1407e-04
5:3220435 G T 0.917568 8.6000e-06
5:3220843 T C 0.063175 -7.6560e-05
5:3221320 A G 0.429478 -2.6632e-07
5:3221345 A G 1.681858 -7.6730e-06
5:3222064 G A 0.053464 -8.9284e-06
5:3222454 A G 1.893864 2.3156e-05
5:3223389 A G 0.122580 5.1071e-05
5:3223545 T G 0.347899 9.2015e-05
5:3228363 C A 0.107947 1.0368e-04
5:3230703 A G 0.096821 -5.2160e-06
5:3234852 C T 0.106918 -2.5954e-05
5:3236054 T C 0.505724 -5.2187e-06
5:3236776 T G 0.079213 -6.3569e-05
5:3237401 T C 0.113459 -1.1767e-04
5:3239540 C A 0.090479 -1.8302e-05
5:3245761 T G 0.101469 -4.2151e-05
5:3246919 T G 1.776861 4.1719e-05
5:3247241 A G 0.150191 -1.5417e-05
5:3253177 G A 0.427995 -2.9852e-05
5:3254462 C A 0.043655 -1.6448e-04
5:3260028 G A 0.139444 7.4094e-06
5:3261155 C T 0.473331 1.0600e-04
5:3268906 A G 0.084130 1.6997e-05
5:3269107 A C 0.151252 2.7085e-05
5:3269403 A G 0.263837 -1.0363e-05
5:3269575 T C 0.084159 -3.2598e-05
5:3269778 G A 1.108691 3.4504e-06
5:3269924 C T 0.065564 -7.9083e-06
5:3273802 A G 0.282867 1.5721e-05
5:3274904 G A 0.083542 -1.5840e-05
5:3275593 T C 0.418264 -3.9468e-05
5:3278154 A G 0.031438 -2.2755e-05
5:3279667 A C 0.064762 -2.3836e-05
5:3280125 T C 0.426268 1.5641e-05
5:3285526 C T 0.737691 -3.2986e-05
5:3285872 A C 0.036648 4.4154e-05
5:3286292 T C 0.627592 5.7611e-06
5:3288004 A G 1.469586 -2.0253e-05
5:3288560 G A 0.848505 1.8022e-05
5:3289226 C A 0.044499 4.5636e-05
5:3299423 G A 1.686879 -2.7774e-05
5:3301100 T C 0.618734 -2.7994e-05
5:3301209 G A 0.925182 -6.9209e-06
5:3302915 C A 0.546020 9.0336e-05
5:3304254 G C 0.034249 3.1448e-05
5:3304943 T C 0.057478 1.0665e-05
5:3306631 T C 0.036645 -3.4583e-06
5:3309567 A G 1.218316 -4.0789e-05
5:3309887 A G 0.068596 -1.0709e-04
5:3310001 A G 0.041004 8.1289e-05
5:3311072 A G 0.057982 -8.3749e-05
5:3311493 C T 1.905386 8.5214e-05
5:3312725 C T 0.028757 -7.2336e-05
5:3313928 C T 0.878930 1.7040e-05
5:3318730 C T 0.120067 3.7608e-05
5:3326716 G A 0.032996 8.4818e-06
5:3329664 A C 0.062607 4.6689e-05
5:3331168 A G 0.050142 1.4176e-06
5:3334585 G A 1.886866 1.4084e-05
5:3335397 G A 1.931618 -1.3056e-05
5:3336522 G A 0.685798 2.8919e-05
5:3336643 T C 0.666207 3.9774e-05
5:3336804 T C 0.674156 5.0109e-05
5:3339090 A G 1.331810 -1.4668e-05
5:3343039 T C 0.034100 -5.0289e-05
5:3345080 A G 0.050007 2.2215e-05
5:3349743 A C 0.068979 6.3577e-05
5:3352263 T G 0.062929 -2.1648e-05
5:3355269 C T 0.656486 3.8207e-05
5:3358428 T C 0.095643 -3.3811e-05
5:3360525 C T 0.028800 3.8987e-05
5:3361581 A G 0.590772 -6.7577e-06
5:3361629 T C 0.035077 -1.1271e-05
5:3361715 C T 0.096678 -1.2793e-05
5:3363545 C G 0.927217 2.8000e-05
5:3363615 G C 0.051283 3.5945e-05
5:3365033 A C 1.585553 -2.1123e-05
5:3366728 T C 0.029436 -2.0770e-05
5:3374292 T C 0.948824 1.9177e-05
5:3378626 T C 0.375942 7.3933e-05
5:3379610 T A 0.073042 8.4273e-05
5:3380046 A G 1.141232 6.5270e-06
5:3381167 A G 0.257550 8.9489e-05
5:3382263 T G 0.358224 -6.4308e-05
5:3383080 A G 0.132897 1.9139e-05
5:3383382 G A 1.532547 -1.9837e-05
5:3385638 G A 0.462208 -3.2805e-06
5:3387486 T G 0.087496 1.3648e-04
5:3388599 T C 0.480822 3.8015e-07
5:3394013 A G 0.539717 -8.9283e-06
5:3395061 T C 0.622779 -4.0988e-06
5:3403553 G A 0.041789 8.1882e-06
5:3406576 C A 0.030773 3.9172e-05
5:3412354 G A 0.464766 5.3264e-06
5:3414169 A T 0.454389 6.0618e-06
5:3414307 G A 0.039786 -1.6079e-05
5:3416839 A G 0.128714 7.9356e-06
5:3418389 T C 1.467187 5.0805e-06
5:3419685 G C 0.374696 -5.1632e-04
5:3421732 A G 1.284805 1.9047e-07
5:3425644 C T 0.263003 6.3999e-07
5:3429364 T C 0.074561 -5.8816e-05
5:3429457 C T 0.060033 -3.9210e-05
5:3429491 A G 0.480287 2.6541e-06
5:3429915 A G 0.049819 2.4377e-06
5:3431307 T C 1.648216 1.0055e-04
5:3434520 G C 0.147828 2.2215e-05
5:3437297 T C 0.673208 -6.2258e-06
5:3448359 C T 0.687213 -2.0729e-06
5:3449497 A G 1.061452 -1.7399e-05
5:3452743 C T 0.140103 9.6019e-06
5:3454640 A G 0.140204 1.0201e-05
5:3454994 T C 0.329444 -6.5537e-05
5:3456153 C T 0.300054 3.3154e-05
5:3456245 A G 0.061994 7.8776e-05
5:3464328 T C 0.033305 -1.5003e-04
5:3471367 A G 0.278080 -5.1424e-05
5:3475923 T A 0.045499 -7.0762e-05
5:3477974 T C 0.673049 4.1036e-06
5:3478318 A G 1.230802 -2.0473e-05
5:3479476 T C 0.034077 1.4548e-05
5:3482429 C T 0.181950 2.8863e-05
5:3483594 T C 0.603950 4.1526e-06
5:3485586 G T 0.073776 -3.6336e-05
5:3490044 T C 0.022026 4.5841e-05
5:3493578 G A 1.747724 -2.0681e-05
5:3504798 T C 0.070709 -8.4482e-06
5:3505689 A C 0.021565 -1.4510e-04
5:3509083 T C 0.153144 9.6267e-06
5:3514564 G T 0.404791 2.3885e-05
5:3516172 A G 0.031886 3.9181e-05
5:3527375 T C 0.026872 7.4811e-06
5:3529185 A G 0.637326 -5.6461e-05
5:3529485 G T 0.192191 5.9371e-05
5:3529983 T C 1.040767 -2.6947e-05
5:3532727 C T 0.077908 -1.3350e-05
5:3533683 A G 0.033285 -1.3393e-04
5:3540047 T C 0.393836 7.7614e-06
5:3540417 A G 0.067161 -2.8566e-05
5:3540746 G A 0.036252 2.0234e-05
5:3542626 A G 0.036025 -3.9232e-04
5:3544272 A C 0.229101 -4.5109e-05
5:3547151 A G 0.071647 -1.7963e-06
5:3551756 A G 0.637096 -1.1837e-05
5:3557184 C G 0.168889 4.9955e-05
5:3558538 C T 0.136617 4.0821e-05
5:3561079 A G 0.051406 3.0571e-05
5:3570262 A G 0.069294 4.3941e-05
5:3571813 T C 0.395427 -2.2325e-05
5:3573395 G A 0.084510 2.0242e-05
5:3573916 G A 0.774131 3.0355e-05
5:3574564 T C 0.722521 1.5761e-05
5:3576483 A G 0.084396 -3.1753e-05
5:3578605 T C 0.141424 -5.7181e-05
5:3578923 C T 0.148740 6.3514e-05
5:3581760 A G 1.000837 -1.4699e-06
5:3584513 C T 1.863803 4.5144e-05
5:3591499 A G 0.022883 8.3607e-05
5:3593571 A G 0.048673 -2.1482e-05
5:3597027 A G 0.162804 9.6545e-06
5:3598342 T C 0.110258 -4.5715e-05
5:3601924 G A 0.476892 -7.1954e-06
5:3604679 T C 0.044285 -2.7541e-04
5:3604787 T G 0.077551 7.1076e-06
5:3605252 A G 0.036901 2.7373e-05
5:3605807 T C 0.187754 4.3619e-04
5:3606246 G A 1.626466 -1.5898e-05
5:3606559 A C 0.178883 1.4486e-04
5:3607416 A C 1.460582 -6.3033e-06
5:3607891 A G 0.170678 6.2354e-05
5:3608507 C G 0.129236 -2.8838e-05
5:3613076 T C 0.077599 -1.6427e-07
5:3613112 A G 0.196245 5.1817e-07
5:3615385 G A 0.020192 -5.5372e-05
5:3619253 G A 0.057447 -4.9583e-05
5:3624721 T C 1.175056 -1.7277e-05
5:3627368 A C 0.548987 -3.3855e-05
5:3627859 G A 0.150866 -3.0018e-05
5:3630512 T G 0.026502 -9.9857e-06
5:3634276 T C 0.063516 3.0366e-05
5:3641531 A C 0.528967 4.4801e-05
5:3642021 T C 0.472822 3.0516e-05
5:3649755 T C 0.163469 -3.3433e-05
5:3650343 T C 0.055817 1.7858e-05
5:3652449 T C 0.054620 1.0119e-05
5:3654179 A G 0.138272 4.8263e-05
5:3656474 C T 0.214385 -4.2614e-05
5:3657491 A G 0.512361 -2.9198e-05
5:3658886 C T 0.069573 -2.9661e-05
5:3660665 C G 0.783628 -4.4766e-05
5:3661210 A G 0.056418 2.1903e-05
5:3661877 T C 1.303121 8.8777e-05
5:3670636 C T 1.882838 5.5099e-05
5:3674901 T G 1.333955 2.2171e-05
5:3675801 G T 0.030176 -1.6833e-05
5:3677412 C T 0.954129 2.0077e-04
5:3680015 A G 1.730651 -1.5015e-05
5:3680334 T C 1.189773 5.9688e-06
5:3682343 C T 0.023142 5.3156e-05
5:3684650 A G 0.055434 -1.6040e-05
5:3684777 A C 1.669151 -1.8739e-05
5:3685242 G C 0.494967 -2.5951e-05
5:3686037 A T 1.885224 3.3110e-05
5:3686190 G A 0.150450 1.8921e-05
5:3687018 C T 1.070520 2.6682e-05
5:3688263 T C 0.442675 -3.2531e-05
5:3693778 A G 0.456405 -3.9454e-06
5:3694075 A G 0.057356 1.6583e-05
5:3694917 C T 0.444107 -3.3218e-05
5:3696272 T C 0.880131 1.1806e-05
5:3699383 G A 0.230867 1.3691e-05
5:3699935 C T 0.421633 5.5133e-05
5:3706014 C T 0.513179 5.7716e-05
5:3706133 T C 0.036747 -1.5971e-05
5:3706362 G A 0.246810 1.6392e-05
5:3710836 G A 0.209951 -4.6442e-05
5:3716262 T C 0.216060 3.8161e-05
5:3717737 A G 0.396647 1.6903e-05
5:3717888 T G 0.070482 -1.1553e-05
5:3718000 G T 0.763722 4.4791e-05
5:3720352 T C 0.050361 -1.7899e-06
5:3727059 G A 0.111550 -9.6579e-06
5:3730312 G T 0.101848 3.3708e-05
5:3731115 T C 0.201509 1.9704e-04
5:3731411 G A 1.052640 1.9838e-05
5:3734213 C T 0.956030 2.9061e-06
5:3737822 A G 0.108174 4.9919e-05
5:3741053 A C 0.088547 7.7414e-06
5:3750452 T G 0.978007 1.2306e-05
5:3753245 A G 0.190023 -3.3759e-06
5:3753296 G T 0.870696 -2.3731e-05
5:3753887 C T 0.358555 -6.0985e-06
5:3754134 T G 0.810519 -7.7942e-05
5:3760907 T C 1.055807 -8.2281e-06
5:3763158 G T 0.038930 -5.0486e-05
5:3765085 A G 0.334705 3.2288e-05
5:3768184 A C 0.040390 -7.2612e-05
5:3770600 A G 0.378718 1.0337e-05
5:3770760 A G 0.090524 -1.1307e-05
5:3772867 C T 0.599422 -2.0458e-05
5:3773462 G A 0.964183 -1.2821e-05
5:3778889 A G 0.336782 3.1797e-05
5:3779800 T C 0.395576 -1.3032e-05
5:3781243 A C 1.426872 -7.5117e-05
5:3783513 T C 0.092085 -7.3244e-05
5:3790706 T C 1.109083 -4.3314e-04
5:3794274 T C 1.612613 -7.5226e-05
5:3794440 T C 0.036846 -1.9433e-04
5:3794445 T C 0.202780 1.6421e-05
5:3799458 C T 1.840147 -4.1162e-05
5:3804398 T C 0.966682 -2.2165e-04
5:3811658 G A 0.092413 2.5835e-04
5:3812814 G A 0.252847 -2.1568e-05
5:3814838 T C 0.073601 3.0151e-06
5:3817356 C T 0.099771 3.8459e-05
5:3820673 T C 0.035103 4.7547e-05
5:3822665 A G 0.479437 -2.0093e-05
5:3823175 A G 0.050166 4.8404e-06
5:3824939 T C 0.050741 6.3190e-05
5:3829344 A C 0.292760 1.7295e-04
5:3832973 C T 0.112339 -6.0860e-06
5:3833240 G A 0.085438 1.7662e-05
5:3835077 G C 0.023071 -3.1469e-06
5:3840731 G A 0.022688 5.6838e-05
5:3841497 C T 0.202801 -1.8707e-05
5:3844541 A C 1.804723 -2.9629e-05
5:3844766 T C 0.026313 2.7749e-05
5:3845326 C G 0.054649 -3.4071e-05
5:3845796 C T 0.982885 -3.6868e-05
5:3846323 G A 1.651455 -4.3806e-05
5:3848608 T C 0.061699 1.8325e-04
5:3848800 T C 0.374540 -8.6946e-05
5:3855371 C G 1.256642 2.2477e-05
5:3856449 T C 0.215979 7.9902e-05
5:3858658 C T 0.098181 -3.2552e-05
5:3858907 T C 0.110427 -1.5940e-05
5:3861766 C G 1.473172 -9.4213e-06
5:3862650 C T 0.132813 -4.5699e-05
5:3863830 A G 0.070410 -1.7934e-05
5:3865308 G A 0.883383 2.5021e-05
5:3872127 T C 0.167520 2.1373e-05
5:3872550 C T 1.177384 -1.0955e-05
5:3872844 G A 0.316376 3.6806e-05
5:3874286 T C 1.666911 1.7696e-05
5:3878545 T G 0.370714 1.1501e-04
5:3879123 T G 1.096006 -4.6324e-06
5:3888766 A C 0.149765 4.6181e-05
5:3890720 T C 0.069001 4.7539e-06
5:3890976 A C 1.286305 -6.3182e-05
5:3895990 T C 0.118256 4.5508e-05
5:3916710 C T 0.044515 -6.6572e-05
5:3925226 A G 0.155306 1.3477e-05
5:3932849 A G 0.045181 -1.6766e-05
5:3941248 T C 0.040770 -5.8943e-05
5:3951628 T G 0.143547 -2.2950e-06
5:3954583 C T 1.824492 -7.6976e-05
5:3955063 A G 1.472474 -5.7680e-05
5:3955288 A G 0.127311 3.4298e-06
5:3957498 T C 0.032006 -9.2973e-06
5:3957865 T C 0.067067 -5.3589e-05
5:3963294 A C 1.459355 -5.6822e-05
5:3980081 G T 1.329353 -4.8206e-05
5:3980322 C T 0.081692 5.4261e-06
5:3989201 T C 0.094523 -3.6061e-05
5:4006265 A C 1.881842 -1.1970e-04
5:4012690 T C 0.143975 -1.7337e-05
5:4018995 G A 0.895451 -6.3679e-05
5:4019946 C T 1.584378 -1.5157e-04
5:4020187 C T 0.160499 -2.4359e-04
5:4025910 T G 0.089859 7.5994e-06
5:4029789 T C 0.608975 -3.2197e-06
5:4035650 C T 0.044285 1.1869e-04
5:4037985 T C 0.114283 3.9646e-05
5:4048841 C T 0.074707 -6.6524e-05
5:4054295 T G 0.088872 -4.7887e-05
5:4059421 G T 1.612464 -9.9302e-05
5:4062177 T C 0.159701 -1.9288e-04
5:4063022 C A 1.005417 -8.4179e-05
5:4076801 C T 0.131985 -4.1575e-05
5:4084675 T C 1.079881 -8.0315e-05
5:4086022 G A 1.656346 -4.5445e-05
5:4096237 C T 1.575719 -1.1674e-04
5:4096631 C T 0.505454 8.1301e-06
5:4098642 T C 0.110096 -2.8714e-04
5:4100989 A G 0.619247 7.9573e-05
5:4105476 A G 1.864169 -6.7593e-05
5:4105915 T G 0.579915 -6.2206e-06
5:4109671 T C 0.052941 5.1473e-05
5:4111461 C T 0.065152 -3.7921e-05
5:4117231 G A 1.093906 -4.2280e-05
5:4121368 A G 0.142063 -1.9784e-05
5:4121581 T C 0.044467 1.2300e-04
5:4122960 T G 0.132501 -6.0265e-05
5:4125147 A C 0.042393 4.6558e-05
5:4129194 T C 0.060339 4.0944e-05
5:4130960 T C 0.063211 1.1915e-05
5:4132366 C T 1.020312 2.4841e-05
5:4137654 C T 0.953618 2.9291e-05
5:4157482 G T 0.064675 2.2177e-05
5:4159353 G A 0.059618 3.5778e-05
5:4159802 A G 0.038956 2.0235e-05
5:4175873 G A 0.162645 -3.1424e-05
5:4178560 A G 0.097846 -1.1283e-04
5:4182144 C T 0.097463 5.7144e-05
5:4183436 A G 0.040299 1.3383e-05
5:4198436 C T 1.927116 -6.2878e-06
5:4198977 C T 0.105458 -3.6153e-05
5:4205074 T G 1.172132 -8.3892e-06
5:4207187 A C 0.056194 -9.2352e-06
5:4215876 C T 0.084237 -1.8171e-05
5:4217510 T C 0.022253 6.3601e-05
5:4217581 G A 0.077849 7.2967e-06
5:4223061 A G 0.100440 4.1545e-05
5:4224099 C T 0.079427 -1.9981e-06
5:4225232 G A 0.049397 1.4525e-05
5:4226631 G T 0.440627 -1.7999e-04
5:4228680 A G 0.063305 -1.2714e-04
5:4229365 T C 0.061913 -1.5120e-05
5:4229937 T C 0.454327 -4.5167e-05
5:4230067 T C 0.172840 1.3321e-04
5:4230509 A G 0.151335 -1.0331e-05
5:4230573 A C 0.592538 -2.4483e-05
5:4233932 A G 0.055814 2.8021e-05
5:4234139 G A 0.117016 3.2293e-05
5:4235808 G A 0.433795 -1.3895e-05
5:4241397 C T 0.345861 -2.6191e-05
5:4241448 G A 0.091978 -7.9602e-05
5:4242256 T G 1.891423 8.2229e-06
5:4243292 G A 0.838316 2.9641e-05
5:4246007 T C 0.144579 -2.0982e-05
5:4251087 T G 0.346453 -1.3443e-05
5:4251333 G A 0.056554 2.3302e-05
5:4252546 T C 0.047833 2.9111e-05
5:4252832 T C 0.218319 1.7910e-05
5:4256610 A G 1.842211 -5.2382e-05
5:4261730 C G 0.035071 -4.4493e-05
5:4265252 G A 1.652529 3.9300e-06
5:4268993 C T 0.081971 1.5571e-05
5:4269690 T C 0.045161 7.4095e-05
5:4271117 G A 1.667885 -1.3488e-05
5:4274773 C T 0.063539 1.2279e-05
5:4277627 T G 0.057612 6.2551e-05
5:4279402 A C 1.643811 1.4730e-05
5:4281719 C T 0.783911 1.2569e-05
5:4285241 G A 0.227547 -2.0261e-05
5:4288538 G T 0.274350 -2.6540e-05
5:4299724 T G 0.042101 4.6816e-05
5:4301293 T G 0.308470 -1.8811e-05
5:4304354 G A 0.047998 -4.9691e-06
5:4304879 G A 0.105831 4.5293e-05
5:4309666 T C 0.044275 2.9286e-05
5:4325585 A G 1.491485 -4.0510e-05
5:4327162 T C 0.122894 4.6591e-05
5:4335547 A G 0.691232 2.7802e-05
5:4335595 T C 0.166968 1.0306e-05
5:4337785 T C 0.063010 -1.1210e-05
5:4341237 T C 0.035259 -9.3103e-07
5:4346529 T C 1.658949 -7.2084e-05
5:4354457 T C 0.050679 -5.8690e-06
5:4360665 T C 0.064078 -1.8313e-05
5:4361391 T C 0.288099 -5.7516e-05
5:4363214 T C 1.483308 -9.0517e-06
5:4363529 T C 1.502816 -2.3765e-05
5:4366184 T C 0.285607 8.7102e-06
5:4367386 C T 0.052607 -2.4610e-05
5:4367532 A G 1.035223 -5.6550e-06
5:4369247 G A 0.449387 -3.2021e-06
5:4375821 T C 0.038413 -8.0560e-05
5:4375862 C T 0.776007 -6.1332e-06
5:4376022 T C 1.161548 1.0621e-05
5:4377782 T C 0.044113 -1.0895e-05
5:4378812 T C 0.025382 -5.5904e-06
5:4380725 C A 0.577173 1.3708e-05
5:4382878 T C 0.055473 1.3375e-04
5:4387716 T C 0.097759 -5.1320e-05
5:4397105 T C 0.477875 2.9253e-05
5:4398411 C T 0.029926 -3.3403e-05
5:4398977 G T 0.555017 8.1715e-06
5:4399383 G T 0.187919 9.1121e-07
5:4403708 G A 0.708317 4.8014e-05
5:4404687 A G 0.060786 9.1347e-06
5:4405130 T C 0.109719 7.0196e-05
5:4405918 C A 0.113306 9.4713e-04
5:4406510 T C 0.689492 -5.0881e-05
5:4407484 G A 0.597400 -1.9016e-05
5:4409999 G C 0.096905 5.7868e-05
5:4417602 G A 0.623321 3.8005e-05
5:4419546 G T 0.584291 1.7227e-06
5:4423839 T G 0.034827 -5.1081e-05
5:4427015 G T 0.430848 -2.2394e-05
5:4428838 T C 0.064009 5.8742e-05
5:4437973 C T 1.891358 -4.8317e-05
5:4439786 C T 0.593038 5.5868e-05
5:4441786 C T 0.046307 1.2468e-05
5:4469486 A G 0.069135 -8.5790e-05
5:4471599 G T 0.087411 2.5712e-04
5:4474329 T C 0.499567 -1.3777e-03
5:4478547 C A 0.547049 -6.9239e-05
5:4481844 C T 0.066739 1.9613e-06
5:4490108 A G 1.463140 -8.0213e-05
5:4515553 T C 1.921904 3.8543e-05
5:4515797 G A 0.023418 -4.2909e-05
5:4516604 T G 0.046592 -1.0210e-05
5:4520856 A G 0.986640 -3.0447e-06
5:4521291 A C 0.439092 3.0413e-05
5:4522737 C T 0.066269 -2.5308e-05
5:4532880 T G 0.497152 2.6381e-05
5:4533500 T G 1.531904 -5.5438e-06
5:4557126 A G 0.242445 1.6876e-04
5:4563324 C T 1.373541 5.2631e-06
5:4570005 A G 0.046635 6.0202e-05
5:4571510 T C 0.106321 6.3796e-05
5:4574945 G T 0.076616 -3.2912e-05
5:4575065 T C 0.499288 -5.2331e-05
5:4577934 G T 0.038842 -1.9369e-05
5:4578894 A G 0.026128 -8.5364e-05
5:4581034 T C 0.155348 -2.6204e-05
5:4582220 T C 1.198955 5.4835e-05
5:4582316 T C 0.041419 -1.3221e-04
5:4582814 C T 0.037959 5.0640e-05
5:4586935 C T 0.166075 5.0017e-06
5:4587745 A C 0.061129 3.2556e-06
5:4588708 T C 1.556809 -1.9789e-04
5:4589364 A G 0.100235 9.1477e-05
5:4599152 C T 0.030328 -1.7407e-05
5:4600961 C T 0.480871 -1.0037e-04
5:4602889 C T 0.033162 1.9478e-06
5:4603027 G A 0.035190 1.6673e-06
5:4605342 T C 0.102553 -1.3693e-05
5:4605479 C T 0.022918 1.1954e-05
5:4608358 C T 0.140096 3.7595e-05
5:4611913 G A 1.317951 4.0595e-05
5:4612355 A G 0.054512 2.6770e-05
5:4623260 A C 0.112644 1.3645e-05
5:4625767 T C 1.577494 1.1502e-04
5:4630252 A G 0.052124 1.3624e-05
5:4631022 G C 0.036732 7.6923e-05
5:4632694 T C 0.722245 3.6915e-05
5:4633275 G A 1.019822 -5.0516e-05
5:4636324 G T 1.240965 -1.2623e-05
5:4637094 A G 0.525643 -2.9507e-05
5:4637347 G A 0.091053 -3.3576e-05
5:4637977 G A 0.086369 -2.0221e-04
5:4638885 G A 0.289836 1.6529e-05
5:4641221 T C 0.134893 8.0467e-06
5:4643971 A C 0.023201 1.1127e-05
5:4644642 A G 0.463815 1.5678e-05
5:4645484 A G 0.609913 2.0699e-05
5:4649033 T C 0.099583 -4.3790e-05
5:4649997 T C 0.122011 6.5196e-06
5:4650276 C T 0.080683 2.1252e-05
5:4651572 C T 0.025687 -1.6952e-05
5:4655828 T G 1.371116 1.7830e-06
5:4666170 A G 0.735890 5.5542e-06
5:4667881 A G 0.026287 -1.7620e-05
5:4669805 A G 0.036576 -7.5398e-05
5:4672567 T C 1.788367 -7.6699e-06
5:4672920 A C 0.167257 1.2712e-05
5:4675409 T C 0.863818 -2.9995e-05
5:4679412 C T 0.172392 -4.1392e-05
5:4679976 C T 0.277152 -1.3216e-05
5:4680091 C T 0.106444 1.8836e-05
5:4682076 G A 0.175852 -9.4266e-06
5:4684979 A G 0.257349 -1.3133e-06
5:4688020 A G 0.044016 6.4398e-05
5:4695085 G T 0.131761 6.1696e-06
5:4699217 C T 0.289975 2.4447e-05
5:4701236 C T 0.053337 1.9214e-06
5:4708380 A G 0.248560 -7.2531e-06
5:4717396 A G 1.112715 4.4708e-06
5:4720585 C G 0.396949 1.8441e-05
5:4723173 A G 0.043107 -3.9199e-05
5:4738462 T C 0.145014 3.1149e-05
5:4745979 G A 1.758162 4.1696e-05
5:4746887 A G 0.052049 3.7134e-05
5:4752333 G T 0.058547 1.1343e-05
5:4759105 A G 0.166728 3.0448e-05
5:4760281 A G 0.052721 4.6872e-05
5:4766097 T C 0.124608 -8.0330e-05
5:4776814 A G 1.801490 2.5420e-05
5:4777057 C T 0.085013 -6.0418e-05
5:4777917 T C 0.035515 -4.8163e-05
5:4778242 T C 0.041734 1.1331e-04
5:4780903 C T 0.117152 -4.0069e-06
5:4790619 A G 0.051263 6.1604e-05
5:4791110 A G 1.441688 -1.8518e-06
5:4792006 C T 0.143040 3.7730e-05
5:4795041 G T 1.426011 3.6905e-06
5:4803549 T G 1.012415 -9.4428e-06
5:4809405 C T 0.027699 8.2084e-05
5:4819490 A G 0.173576 -2.3103e-05
5:4824140 T C 0.346346 -2.1899e-05
5:4825712 A G 0.074331 -2.6591e-05
5:4827967 T C 0.026820 -1.0413e-05
5:4829327 T C 0.224333 -3.9458e-05
5:4837176 G A 0.027281 8.7564e-05
5:4837192 C T 0.095980 -8.0756e-06
5:4839548 A G 0.121089 7.8778e-06
5:4853391 G A 0.257333 -9.3197e-06
5:4861331 C T 0.148646 9.8030e-05
5:4870005 T C 0.030602 -2.6765e-05
5:4872310 A G 0.140389 -1.0290e-04
5:4872931 C T 0.041925 7.4541e-05
5:4876056 A C 0.195803 -6.8050e-05
5:4876636 T C 0.122751 -6.9084e-06
5:4881885 G A 0.674428 8.1947e-05
5:4883271 A G 0.108703 2.1426e-05
5:4886332 T C 0.226745 3.0892e-05
5:4886607 G A 0.133916 4.0318e-05
5:4886982 G C 0.909606 7.4493e-05
5:4894806 C T 0.124676 -1.7527e-04
5:4896482 T C 0.055415 2.8555e-05
5:4907548 A C 0.048310 -3.5861e-05
5:4916902 C T 0.055788 -3.7736e-05
5:4922271 T C 1.516714 5.6143e-05
5:4922915 A G 0.170055 -7.6813e-05
5:4923757 T C 0.055376 1.1809e-04
5:4929407 A G 1.339976 1.1430e-04
5:4938277 T C 1.317094 4.4961e-05
5:4938396 G C 0.080819 -4.1826e-05
5:4938915 C A 0.251728 -6.9047e-06
5:4941242 T G 1.444853 1.8895e-05
5:4944080 A G 0.482199 -1.2279e-05
5:4949284 C T 1.319940 1.8616e-05
5:4951818 A G 0.032870 -3.7568e-06
5:4958855 T C 0.032967 -2.9454e-05
5:4959279 A G 0.781603 -3.9520e-05
5:4959331 T C 0.021704 1.7613e-05
5:4982814 G A 0.672452 5.8161e-05
5:4983619 T G 0.227680 1.7234e-05
5:4983925 A C 0.022779 -2.6641e-05
5:4992505 A G 0.097843 -1.6217e-05
5:4993530 T C 0.035869 -5.6830e-06
5:4994013 T C 0.040942 1.0127e-04
5:4997423 A G 0.031571 -1.0380e-06
5:5002228 A G 0.951768 -1.0600e-06
5:5009457 G A 0.232100 -3.2012e-05
5:5013358 G C 0.083815 -3.6928e-05
5:5020081 A G 0.239283 -2.9254e-05
5:5022661 G A 0.191879 2.3485e-05
5:5036347 A G 0.070498 -8.9607e-05
5:5038035 T C 1.963021 -7.5776e-05
5:5038608 A G 0.043220 1.1061e-05
5:5039187 T C 1.829832 3.1786e-05
5:5042466 A G 0.024606 3.0668e-05
5:5042752 T C 0.042721 -3.7719e-05
5:5048828 G T 0.051552 3.4530e-05
5:5050480 A G 1.379620 2.9773e-05
5:5056082 G A 0.109054 -1.6441e-05
5:5057009 C G 0.276145 2.2755e-05
5:5058575 T C 0.143715 -2.4238e-05
5:5066418 T C 0.082689 -1.0204e-04
5:5066606 T G 1.817936 -8.4562e-05
5:5070675 A G 0.105532 -1.7542e-05
5:5072083 A G 1.895672 -3.8154e-05
5:5073110 G A 0.181256 2.0119e-05
5:5075075 T C 0.297911 -8.7583e-06
5:5076033 T C 0.081267 -1.7332e-05
5:5092028 G A 0.797007 5.3336e-05
5:5094008 C T 0.227865 -1.6126e-04
5:5103204 G A 0.046077 -9.7450e-06
5:5110692 A G 0.655548 6.0314e-07
5:5110992 T C 0.094601 -1.4373e-05
5:5111129 A C 0.099180 9.2194e-06
5:5114894 G T 0.125228 1.3868e-05
5:5116544 A G 0.240695 3.7222e-06
5:5121659 A G 0.039796 8.0843e-07
5:5122922 A G 0.035713 4.2767e-05
5:5124098 T C 0.041474 -4.3267e-05
5:5124149 A G 1.713786 3.1473e-05
5:5124263 C T 1.289865 7.9018e-05
5:5124549 C A 0.417271 -5.3004e-05
5:5131299 G A 0.446379 -1.5294e-05
5:5131987 A G 0.102816 -3.9285e-05
5:5133444 C T 0.581597 1.9786e-05
5:5133939 A G 0.221263 -2.7793e-04
5:5135606 G A 0.682088 -1.2755e-06
5:5135853 A G 1.268628 -4.0466e-05
5:5137060 C T 0.342829 2.8108e-05
5:5141326 T C 1.478473 -2.9045e-05
5:5141390 A G 0.039936 1.7013e-05
5:5144701 T C 0.291692 1.2732e-05
5:5145199 G A 1.533605 3.4579e-06
5:5146020 C T 0.227917 2.9403e-05
5:5146335 G C 1.613035 -6.1971e-05
5:5146395 G A 1.209169 -3.3129e-05
5:5148660 G A 1.241383 -1.3654e-05
5:5150687 G A 0.094662 7.7529e-05
5:5152497 G T 0.077424 -2.6078e-05
5:5154458 C T 0.912598 -4.4927e-05
5:5155021 C T 0.057352 1.8414e-05
5:5158559 A G 0.065765 1.0941e-04
5:5160105 T C 0.034960 -4.3811e-05
5:5160319 G A 0.339801 -6.4844e-06
5:5161189 C T 0.537672 -5.9384e-06
5:5162228 T C 1.486483 -2.5420e-05
5:5166023 A G 0.027664 -5.9889e-05
5:5166159 C T 0.704370 -5.7778e-06
5:5166415 T C 0.059865 -6.2928e-06
5:5167648 C T 0.239692 5.8497e-06
5:5169346 G A 0.529291 -9.0760e-06
5:5173010 A G 0.381697 -1.0292e-04
5:5176672 A G 0.274808 -3.0120e-05
5:5176958 C T 1.894636 -3.9794e-05
5:5179628 T C 0.026901 -1.1254e-04
5:5179745 A G 0.685542 1.2006e-06
5:5179885 A G 0.073403 -4.5714e-05
5:5181439 G A 0.036622 5.8881e-05
5:5182286 T C 0.028413 1.3866e-04
5:5182849 A G 0.037602 8.2409e-05
5:5187684 T C 0.042841 -2.8975e-05
5:5190182 T C 0.063435 -3.9232e-05
5:5190864 A G 0.063097 -3.8360e-05
5:5191032 G A 0.026700 3.1088e-05
5:5191047 G T 0.115182 -3.7350e-05
5:5196681 C G 0.415258 -1.5831e-05
5:5198715 A G 0.271981 2.6092e-05
5:5202120 G A 1.466307 -2.6500e-04
5:5206891 A G 0.769642 -2.7843e-05
5:5208216 C T 0.073568 -1.1624e-04
5:5208254 C T 0.710245 -8.6090e-06
5:5209210 A G 0.076853 3.5369e-05
5:5211315 T C 0.022691 -4.3737e-05
5:5212079 A G 0.494633 -7.6011e-05
5:5221300 G A 0.260825 6.9040e-05
5:5224162 T C 0.029783 -3.8098e-05
5:5224299 A G 0.409030 -5.4814e-05
5:5230526 G A 0.429786 3.7653e-05
5:5235028 C T 1.510875 2.2223e-06
5:5239081 G T 0.216206 -2.4528e-05
5:5239309 A G 0.033616 -4.3888e-05
5:5241271 A G 0.358594 6.0254e-06
5:5241671 T C 0.040007 -1.7243e-04
5:5242711 T C 0.024960 -1.4464e-04
5:5244321 A G 0.074279 1.9231e-05
5:5245669 A G 0.091176 -3.4904e-05
5:5247833 A G 0.031026 -4.8624e-05
5:5248659 G A 0.071105 3.9493e-05
5:5249101 A G 0.934978 7.4427e-06
5:5253439 T G 0.290388 3.5000e-05
5:5260683 A G 0.978144 1.1309e-05
5:5267212 A G 0.053597 7.1032e-05
5:5269504 C T 0.167341 1.2921e-05
5:5270207 T C 0.082088 -4.0133e-05
5:5270394 C T 0.429686 -9.9015e-05
5:5285638 C T 0.575491 5.2997e-05
5:5285689 G T 0.736604 -2.4775e-06
5:5287851 C T 0.059521 -5.3591e-06
5:5288590 T C 1.800114 7.5702e-05
5:5290139 C T 0.189500 1.6847e-05
5:5299686 A G 1.106000 7.6594e-06
5:5301148 C T 1.560113 -3.2519e-06
5:5303424 A G 0.049076 -2.0255e-05
5:5304604 C G 0.117052 2.8201e-05
5:5307371 T G 0.032863 -1.1515e-04
5:5307895 G A 0.173966 4.1763e-05
5:5308752 A G 0.226206 -6.4872e-06
5:5309403 A G 0.043246 2.9602e-06
5:5309811 T C 0.926286 4.8134e-05
5:5310409 T C 0.034743 9.5236e-05
5:5313459 G C 1.593940 -6.2234e-06
5:5315822 A G 0.038946 -5.2183e-05
5:5318581 C A 0.195628 4.9844e-05
5:5318668 G A 0.095643 2.7755e-05
5:5319335 C T 0.041637 1.2063e-04
5:5320850 C T 0.042863 -4.9268e-05
5:5320959 T C 0.155861 4.4848e-06
5:5323850 T C 0.057677 7.7277e-05
5:5324966 T C 0.040436 3.3326e-05
5:5325269 G T 0.201798 -1.7062e-05
5:5325763 G A 0.895607 2.4902e-06
5:5327232 T C 0.056515 6.3429e-05
5:5328355 T C 0.068034 -1.5891e-04
5:5329658 A G 1.284678 7.4455e-05
5:5329706 T C 0.133491 7.8497e-05
5:5331742 G A 0.074321 -8.1148e-05
5:5333766 T C 0.170707 -9.0906e-06
5:5341822 A G 0.025551 -2.9086e-05
5:5343320 T C 0.056612 7.0348e-05
5:5348292 A G 1.613327 3.4997e-05
5:5350575 C A 0.473055 1.5076e-05
5:5357708 C T 0.020555 -1.1236e-04
5:5361432 T C 0.097713 6.1882e-07
5:5361557 T C 0.252383 4.2763e-05
5:5367152 T C 0.028030 -2.0167e-05
5:5371182 A C 0.335247 -5.4861e-05
5:5379195 C T 0.071403 5.5899e-06
5:5383115 G T 0.214320 -3.4162e-05
5:5390365 G A 0.913046 -3.9602e-05
5:5399145 A G 0.698278 1.0226e-05
5:5399472 C T 0.300982 -3.2591e-06
5:5400245 T C 0.241484 -2.9640e-04
5:5401773 T G 1.136841 3.1859e-06
5:5404126 A G 0.138029 5.9423e-06
5:5404366 C T 1.690673 -4.6228e-04
5:5405699 C T 0.760889 -1.7060e-04
5:5406015 A G 1.898918 -9.8304e-05
5:5406467 A G 0.480563 -5.0123e-05
5:5415012 C T 1.231114 -1.3906e-06
5:5418072 C T 0.892695 3.4123e-05
5:5420243 C T 0.902141 1.6992e-05
5:5421137 G A 1.922706 9.6033e-05
5:5424361 T A 0.046833 9.4720e-06
5:5424371 G A 0.028780 6.1674e-06
5:5433053 A G 0.024155 -1.2883e-05
5:5442743 C T 0.045684 -1.3388e-05
5:5462148 A G 1.315253 8.2530e-05
5:5473866 C G 0.030030 -3.1712e-05
5:5474491 A G 0.051468 4.7984e-05
5:5480946 T C 0.507087 1.7412e-05
5:5481072 G T 0.599451 -3.3974e-05
5:5482830 G A 0.030007 -4.1029e-05
5:5484210 A G 0.028137 6.6281e-07
5:5492718 T A 1.285740 1.1565e-04
5:5504594 C T 1.889187 8.1019e-05
5:5509225 T G 0.077054 -6.8947e-06
5:5515538 A G 0.044227 -6.4666e-05
5:5521830 A G 1.304458 8.3375e-05
5:5532546 G T 1.764371 2.5609e-05
5:5534081 A G 0.037586 1.2762e-05
5:5535854 G A 1.766572 1.0513e-05
5:5536935 A G 0.185459 -2.4833e-05
5:5545464 T C 0.047041 1.5724e-05
5:5546061 C T 0.028426 -5.7278e-05
5:5546083 G T 0.846960 1.6315e-05
5:5546208 C A 0.023798 -1.3105e-04
5:5546893 C T 0.671592 -3.1492e-05
5:5550595 C T 0.424476 -4.2508e-05
5:5556446 C T 0.033603 -1.1723e-04
5:5561758 T C 0.032107 2.5903e-05
5:5562089 A G 0.121291 1.1903e-04
5:5562114 T C 0.023668 -4.5956e-05
5:5563318 T C 0.024353 -2.9092e-05
5:5563740 G A 0.655700 2.5801e-05
5:5566114 G T 0.530794 -2.1158e-05
5:5568096 T C 0.116902 4.4008e-05
5:5570891 C T 0.029244 -2.2753e-05
5:5575178 T C 0.114150 1.2943e-04
5:5576707 T C 0.169909 6.3426e-05
5:5578400 T C 0.064396 -1.0248e-05
5:5579112 A G 0.341765 1.7297e-06
5:5579439 A G 0.029267 -7.6010e-05
5:5580939 A C 1.541661 -1.2944e-05
5:5582115 C A 0.119077 1.1311e-05
5:5583189 C T 0.037563 1.0502e-04
5:5584432 G A 0.138344 -1.1023e-04
5:5585303 G A 1.614434 -2.5060e-06
5:5586855 A G 1.808238 4.9565e-06
5:5596283 A G 1.477291 1.0786e-04
5:5599601 T C 0.064253 1.0989e-04
5:5599920 T C 1.534040 7.9274e-07
5:5601175 C A 0.293718 -6.4920e-06
5:5607865 G T 1.063691 -3.1963e-05
5:5608058 T C 0.643123 4.0290e-05
5:5609200 T G 0.072319 2.7749e-05
5:5621492 T C 0.963674 -3.5492e-05
5:5622224 T C 1.840445 -1.0995e-04
5:5627872 A G 0.658151 -4.1797e-05
5:5628172 T G 1.095156 -9.7821e-06
5:5629063 C T 0.920424 1.6078e-05
5:5633309 A G 0.022779 -4.7575e-05
5:5638530 G T 0.508298 -3.3668e-05
5:5639130 G C 0.384044 6.1840e-06
5:5642203 G A 0.026524 -2.6357e-05
5:5644918 C T 0.150778 9.2933e-05
5:5648475 A C 0.051413 -1.3864e-05
5:5649753 A G 0.473338 -1.3881e-05
5:5650434 A G 0.057278 2.7675e-05
5:5654026 T G 0.031854 -1.4607e-04
5:5656630 T C 0.035330 -8.1922e-05
5:5657885 A G 0.094438 6.6585e-06
5:5658833 T G 0.112053 4.7715e-05
5:5665597 C A 1.503176 -3.2394e-05
5:5668468 T C 0.077651 -1.2723e-04
5:5675939 A G 0.082517 4.3450e-05
5:5678997 C T 0.394651 6.4892e-05
5:5686946 C T 0.045035 5.3835e-05
5:5688524 C T 0.254772 -3.0463e-05
5:5692635 C T 0.056135 -8.6290e-06
5:5694586 G A 0.147438 1.4608e-05
5:5699556 C T 0.024924 -9.4964e-05
5:5703006 G A 0.054340 4.8667e-05
5:5703184 G A 0.535679 4.7792e-05
5:5703311 T C 0.090391 9.2251e-06
5:5710888 G T 0.099836 7.3767e-06
5:5713528 T G 0.406498 4.6098e-05
5:5715828 T C 0.079904 2.3915e-05
5:5718247 G A 0.408371 3.4036e-05
5:5722271 C A 0.084143 5.2473e-06
5:5722317 A C 0.433194 2.4879e-05
5:5723290 T C 0.394735 2.2599e-06
5:5725572 T C 0.062023 6.3173e-05
5:5726795 C A 0.028975 7.8727e-05
5:5726847 C T 0.034152 6.7931e-05
5:5732146 C T 1.037157 6.5049e-05
5:5737730 C T 0.573349 -6.5295e-06
5:5748960 C A 0.083744 -6.5787e-05
5:5753919 T G 0.215518 1.2645e-05
5:5757437 T G 0.049504 -7.6434e-05
5:5761462 A G 0.024901 6.8675e-05
5:5763130 T C 0.975147 -3.2077e-05
5:5764798 T C 0.047102 -1.2003e-05
5:5769499 A G 0.069349 1.5853e-05
5:5771990 A G 0.105571 9.8841e-06
5:5772601 G A 0.762119 3.3021e-06
5:5775631 G A 0.758133 -2.9328e-05
5:5777625 A G 0.135458 -1.6560e-04
5:5784492 C T 0.088057 9.5340e-05
5:5785680 T C 0.020734 -3.4844e-05
5:5792507 T C 0.601026 3.2972e-05
5:5795406 C T 0.639605 2.1160e-05
5:5796868 T C 0.114328 -3.8840e-04
5:5797519 C T 0.659914 1.3854e-05
5:5797909 T C 1.147055 3.9563e-06
5:5798853 T C 1.721943 -1.1857e-04
5:5800155 A G 0.053266 1.8553e-05
5:5800497 A G 0.503254 -4.8642e-05
5:5801398 G A 0.105458 4.2916e-05
5:5802571 G A 0.627657 2.3079e-05
5:5802680 C T 0.298905 -7.1110e-05
5:5803811 A G 0.037453 -4.1170e-05
5:5803974 A G 1.637583 1.8813e-05
5:5804205 C A 0.170626 1.0022e-04
5:5807403 T G 0.069251 1.8940e-05
5:5807858 T C 0.597488 1.0518e-05
5:5807951 A G 0.465460 -5.1277e-05
5:5808963 T C 0.270933 -2.1320e-05
5:5809276 T C 0.725549 -1.0462e-06
5:5809864 A G 0.189610 2.8023e-06
5:5811449 T C 0.721458 -3.9271e-05
5:5818164 A G 0.917753 3.0235e-05
5:5818500 T C 0.121219 2.0192e-05
5:5820985 C A 0.596144 2.7121e-05
5:5826215 A G 0.264792 -2.6538e-05
5:5826272 T G 1.365670 -3.5322e-05
5:5827303 G A 0.112206 2.2109e-05
5:5829948 A G 0.316561 3.6611e-06
5:5834402 T C 0.063094 -3.3983e-06
5:5836170 A G 0.038985 2.0065e-04
5:5836370 G A 1.291589 -2.8592e-05
5:5836435 C T 0.457145 -4.9666e-05
5:5844793 G A 0.146322 -1.3914e-05
5:5845997 A C 1.124439 2.5427e-05
5:5853397 C A 1.272737 6.6962e-05
5:5855016 C T 0.291874 2.1679e-05
5:5860802 G A 0.090829 -2.7572e-06
5:5866063 T C 0.495789 7.6605e-04
5:5867397 A C 1.907451 -6.9889e-06
5:5868102 T C 0.685928 -5.1860e-05
5:5882495 C T 0.062396 -2.2729e-06
5:5882685 T C 0.331816 1.2244e-05
5:5895198 A C 1.614343 1.5498e-05
5:5895882 T G 0.280462 -4.2020e-05
5:5897546 A G 0.148331 5.3424e-05
5:5897694 C T 0.925078 3.7012e-05
5:5901406 T C 0.096671 1.3345e-05
5:5902726 T C 0.689852 -2.3631e-05
5:5906143 G A 0.047670 5.1387e-06
5:5909591 A C 0.032668 -2.5102e-05
5:5909943 G C 0.112024 -3.7640e-05
5:5910657 A G 0.777186 2.4090e-05
5:5911337 A G 0.058047 -1.8081e-05
5:5914817 C T 1.301417 2.6966e-06
5:5917437 A C 1.336163 3.4083e-06
5:5924396 T C 0.054895 1.7679e-05
5:5937537 T C 0.223230 5.9493e-06
5:5938903 G A 0.089888 5.2410e-05
5:5940670 A G 0.120223 -6.5451e-05
5:5954604 T C 0.169036 5.5730e-06
5:5956324 G C 0.044402 1.9290e-05
5:5957914 A C 0.040845 1.9725e-05
5:5959122 T C 0.181175 6.9577e-06
5:5959337 T C 0.034022 2.1449e-05
5:5962496 A G 0.635022 -3.8972e-06
5:5971292 G A 0.121037 -5.0954e-05
5:5972039 C T 0.101401 5.0122e-05
5:5972828 A G 0.081017 3.0653e-05
5:5973391 A G 0.053393 6.0294e-05
5:5974572 T A 0.058498 4.9420e-06
5:5974658 G A 0.031588 3.8461e-05
5:5976200 G T 0.078216 6.6861e-05
5:5977222 A G 0.087583 -2.2731e-05
5:5978384 A C 0.036132 5.5919e-05
5:5980778 G A 0.117710 6.0185e-07
5:5983412 G C 1.861530 2.2085e-05
5:5985960 G A 0.188176 6.1367e-05
5:5988928 A G 0.023730 -5.7423e-05
5:5990736 A G 0.039364 -6.9555e-05
5:5995918 A C 0.044285 2.4339e-05
5:6004129 T C 0.116185 -9.2594e-05
5:6009460 T C 0.065785 1.2457e-06
5:6016988 C A 1.198828 2.5274e-05
5:6019206 T C 0.319366 -4.6251e-05
5:6022683 T C 0.507006 7.3831e-06
5:6024821 C T 0.278586 9.0604e-06
5:6032131 T C 0.072270 -4.3594e-05
5:6034364 A G 1.492994 -2.5217e-05
5:6038181 C T 0.588117 2.4241e-05
5:6038726 G A 0.123540 1.7825e-04
5:6039215 T C 0.067765 1.3047e-05
5:6041214 C T 0.037456 -1.4410e-05
5:6042476 T G 0.069858 -1.7910e-05
5:6054621 T G 1.233103 -2.2007e-05
5:6056439 A G 0.142255 3.1447e-05
5:6058009 G A 0.318470 -3.0334e-05
5:6060698 A G 0.053078 -8.9013e-05
5:6068669 T C 0.046947 3.5368e-05
5:6079941 T C 0.098207 -6.2074e-05
5:6083741 T C 0.063412 3.8985e-05
5:6088734 A G 0.519184 8.6810e-05
5:6090182 T G 1.256895 1.3471e-05
5:6103743 A G 0.997394 2.7705e-05
5:6112849 G T 0.031214 2.5868e-05
5:6116748 T C 0.182856 -1.5324e-05
5:6117368 T C 0.060231 -1.6827e-05
5:6125330 T G 0.260845 2.3325e-05
5:6133921 A C 1.212921 2.4257e-05
5:6136423 C T 0.136020 -5.6819e-06
5:6136714 G A 0.063886 -3.8429e-05
5:6140962 T C 0.146744 4.5444e-05
5:6142364 G T 0.175790 -6.1733e-06
5:6144009 T C 0.120661 1.4747e-05
5:6153919 C T 1.699856 3.3638e-05
5:6160323 G A 0.476116 2.6247e-05
5:6160705 C G 0.037180 2.7731e-05
5:6162445 C T 0.155569 4.0439e-06
5:6165886 G A 0.167877 -5.0771e-05
5:6167854 C T 0.906860 -1.8172e-05
5:6178297 A C 0.039267 -1.0256e-05
5:6179627 A G 0.489917 1.0271e-05
5:6179771 C T 1.827229 -2.0579e-05
5:6182020 T C 0.881030 1.0097e-05
5:6182342 C T 0.261608 -3.2656e-05
5:6184207 T C 0.056100 -4.8584e-05
5:6192250 T C 0.052649 5.3852e-06
5:6206875 G T 0.224437 1.6244e-05
5:6206912 T C 0.046096 -1.1344e-05
5:6209311 T C 0.077632 4.6875e-06
5:6213150 T C 0.052279 1.9512e-05
5:6213354 T C 1.422162 -1.0832e-05
5:6216582 C T 0.021042 1.3884e-05
5:6222490 A C 0.053441 1.0172e-05
5:6229765 A G 1.121638 1.5572e-05
5:6230002 A G 0.703763 -3.0512e-05
5:6244943 C T 0.065986 -9.0172e-06
5:6246849 C T 0.104254 9.6314e-06
5:6247401 G A 0.304341 2.5642e-05
5:6250025 G T 1.140191 -4.6884e-05
5:6250297 A G 0.039978 -1.3464e-05
5:6252929 T C 0.952031 -7.1081e-05
5:6257553 T C 0.156238 4.7381e-05
5:6258487 G A 0.083896 -2.9785e-05
5:6258496 A G 1.421958 -3.5562e-05
5:6265235 C T 0.057378 5.5179e-05
5:6267413 G A 0.082040 -1.6449e-05
5:6268898 G A 0.049225 -5.9143e-05
5:6269588 G A 0.049962 -2.8509e-05
5:6270006 G A 0.033817 3.6959e-05
5:6272266 C T 1.822276 -7.7178e-05
5:6273100 C T 0.748987 -1.5715e-05
5:6276222 T C 0.673357 -1.4949e-05
5:6276869 C T 0.223811 4.0019e-07
5:6279911 T G 0.049439 -3.1829e-05
5:6283172 A G 1.659673 -2.0270e-05
5:6284650 T C 0.057963 -1.4497e-05
5:6285524 A C 0.087048 -1.7583e-05
5:6286955 T C 0.624035 3.4230e-05
5:6287868 C T 1.556036 -4.1219e-05
5:6295247 T C 0.338360 -8.7693e-06
5:6295622 T C 0.220477 -1.9514e-05
5:6296710 G A 0.750866 2.3600e-04
5:6301052 C G 0.851250 -5.6623e-05
5:6304510 C T 0.119875 -1.5653e-04
5:6304578 A G 0.306870 -7.4180e-04
5:6310400 T C 0.112225 -1.5221e-05
5:6311896 A G 0.575706 6.9280e-04
5:6312237 G C 0.372278 -6.2020e-05
5:6313383 A G 0.065808 -6.6260e-05
5:6316632 T C 0.024824 -3.2497e-05
5:6316812 T C 0.033925 3.1881e-05
5:6317260 G A 0.926925 1.7258e-04
5:6318267 T C 0.069897 8.3740e-05
5:6319885 C G 0.041468 5.9568e-05
5:6323506 C T 0.043805 -3.1456e-05
5:6324293 G A 0.128632 2.6490e-05
5:6324632 T C 0.026216 -1.3275e-05
5:6325532 C T 0.184368 4.9921e-05
5:6327239 C T 1.182466 1.8418e-04
5:6328374 T C 0.734101 1.8779e-04
5:6328426 T C 0.116318 6.0679e-06
5:6338390 A G 0.423084 -4.1244e-06
5:6345055 A G 0.339042 2.5564e-05
5:6345634 T C 0.403638 4.7969e-05
5:6352850 G T 0.132496 -9.4813e-06
5:6360335 C A 0.173372 6.2960e-05
5:6363684 A G 0.044175 7.2330e-05
5:6365689 C T 0.959142 -8.3024e-06
5:6370055 A G 0.204632 4.6927e-05
5:6370215 A G 1.003492 9.0534e-05
5:6377973 C T 0.437284 -1.2511e-04
5:6379214 C G 0.150402 2.7803e-06
5:6382153 G A 0.558140 -1.1036e-05
5:6398479 T C 0.084565 1.2121e-04
5:6406409 C T 0.096571 -5.3504e-06
5:6408074 A G 0.047531 -2.3714e-05
5:6411811 G A 0.215580 3.0734e-05
5:6413449 C T 0.251377 -5.2096e-05
5:6415844 A G 0.162466 -1.4064e-04
5:6421804 G A 1.323553 6.1188e-06
5:6425946 C A 1.061497 1.9548e-05
5:6430604 C T 0.266824 -5.0605e-05
5:6432740 C A 1.564121 1.8733e-06
5:6438934 A G 0.029634 -9.1223e-06
5:6450941 C T 0.604145 -3.7353e-05
5:6452112 A G 0.314737 -1.8853e-05
5:6454819 G A 0.243039 -3.5243e-06
5:6456423 A G 0.287538 1.1964e-05
5:6456627 G A 1.224658 2.0855e-05
5:6457480 G A 0.419127 -2.3777e-05
5:6461034 T C 0.344728 -2.0845e-05
5:6462277 A G 0.143556 2.4165e-04
5:6462338 G A 1.908830 1.4151e-05
5:6465889 T C 0.053730 -1.1860e-04
5:6468051 A G 0.400042 -2.1852e-05
5:6468561 C A 0.092390 -1.7215e-05
5:6469031 C T 1.202954 1.4757e-05
5:6473276 T A 0.070877 1.8956e-05
5:6475134 A C 0.065658 -2.2318e-05
5:6478288 T G 1.831607 1.3358e-05
5:6484012 T C 0.823493 8.1173e-05
5:6489752 C T 0.097428 4.2962e-04
5:6500883 A G 0.047911 -3.4219e-05
5:6504217 C T 0.264165 1.7104e-05
5:6504824 C T 0.109661 8.7854e-05
5:6507345 A C 0.449095 -7.8142e-05
5:6521659 C G 0.900031 2.4580e-05
5:6521824 G T 0.377416 3.9265e-05
5:6523131 G A 0.021243 1.3324e-05
5:6525852 G A 0.086100 -2.1572e-04
5:6528138 G T 0.090388 2.0081e-06
5:6529009 C A 1.243824 -3.3935e-05
5:6531702 C T 0.040763 5.0768e-05
5:6536485 T G 0.548130 -1.2927e-05
5:6537020 A G 0.073451 -4.1245e-05
5:6550709 T C 0.112868 4.1462e-05
5:6551900 A G 0.062860 -1.0144e-05
5:6553167 T C 0.529252 -1.8053e-06
5:6558847 T C 0.027878 7.3728e-05
5:6559761 T C 1.473360 -3.5113e-06
5:6559842 A G 0.059621 -7.3199e-05
5:6564900 G A 0.913153 -1.5771e-06
5:6566090 A G 0.043616 -3.7274e-05
5:6569393 A G 0.798302 7.2965e-06
5:6572494 A G 0.256070 -2.7726e-05
5:6572542 T G 0.481903 -1.8651e-05
5:6576320 G A 1.414135 -1.3627e-05
5:6577009 A G 0.944472 2.0321e-05
5:6581849 T C 0.597890 -1.4974e-06
5:6584091 A G 0.059599 9.0037e-05
5:6588723 A G 0.035038 -3.6787e-05
5:6595689 C T 0.047242 3.7147e-05
5:6596308 C T 1.620422 -5.0483e-05
5:6598782 T C 0.572755 -6.1682e-05
5:6599222 G A 0.858696 -2.8031e-05
5:6600200 T C 0.021682 -8.2112e-05
5:6600889 T C 0.033298 1.0950e-05
5:6601004 C T 0.475068 -1.3206e-05
5:6601257 C T 0.127441 -1.5558e-05
5:6601309 T C 1.609127 -1.8265e-04
5:6604787 T C 0.394281 -9.2742e-06
5:6604971 C T 0.046372 -9.0197e-05
5:6608150 C T 1.354417 -5.9298e-05
5:6609024 T C 0.629286 5.6347e-06
5:6612572 A C 0.057833 7.7071e-05
5:6620088 T C 0.044590 6.7095e-05
5:6623085 C T 1.224947 -1.7278e-05
5:6627412 C T 0.111800 -4.8093e-05
5:6635591 C G 1.074987 2.5683e-06
5:6636450 A G 0.764547 -1.0398e-05
5:6637380 G A 1.102257 -4.3278e-06
5:6637908 A G 0.022162 5.7079e-05
5:6641557 A G 0.094127 9.0848e-05
5:6642720 G A 0.088703 -3.6697e-05
5:6649041 T C 0.024726 6.9516e-05
5:6652129 C T 0.054353 -1.0135e-05
5:6653474 G A 0.084500 6.8661e-05
5:6657530 C T 0.057833 4.6397e-05
5:6665781 A G 1.528788 -1.9452e-05
5:6669762 C T 0.866324 -4.7882e-06
5:6670875 T C 0.055022 -4.1966e-05
5:6671959 A G 1.382148 3.5896e-05
5:6672760 T C 0.055892 -1.4107e-05
5:6676626 G A 0.124858 -3.4260e-05
5:6677165 C T 0.199789 -1.0200e-05
5:6682792 C G 0.056109 1.2516e-05
5:6685097 A G 0.551908 -2.7328e-06
5:6687678 T C 1.934192 -1.2123e-05
5:6687880 T C 0.529914 -5.9357e-06
5:6702615 G C 0.058927 5.4597e-06
5:6707722 T C 0.055499 -1.2851e-07
5:6718563 G A 1.341898 -1.0849e-05
5:6727188 G A 0.586157 -2.6451e-05
5:6728186 A G 0.064561 1.8948e-05
5:6734079 G A 0.754913 7.8799e-06
5:6741558 G T 0.060261 -1.0110e-05
5:6743574 T C 0.066239 -4.3874e-05
5:6746648 C T 0.528551 -2.6530e-05
5:6753728 A G 0.617280 2.1463e-05
5:6754086 A G 0.058073 -9.2104e-06
5:6760234 G A 0.437154 1.5836e-05
5:6766581 G A 0.790785 1.0252e-05
5:6770798 T C 0.053581 4.1904e-05
5:6777769 C T 1.888528 4.5792e-05
5:6784693 C T 0.028277 -1.6436e-04
5:6786430 A C 0.047971 3.1017e-05
5:6786803 C T 0.068255 -4.2494e-05
5:6787647 C A 0.102157 2.2719e-05
5:6794098 A G 0.410276 -1.6216e-05
5:6795649 C T 0.595449 -3.2150e-05
5:6796770 G A 0.120609 1.0408e-04
5:6806763 C T 0.562171 9.7679e-06
5:6820161 A G 0.286824 2.7335e-07
5:6821914 A G 0.695980 -2.0586e-05
5:6825990 T A 1.632130 4.6920e-05
5:6826973 C G 0.252149 8.8114e-06
5:6827854 T C 1.070384 5.0852e-05
5:6834167 C T 0.118139 -8.4889e-07
5:6836824 T A 0.117081 -3.6454e-05
5:6836846 C A 0.021906 -1.4746e-05
5:6836887 A C 0.358153 1.7910e-04
5:6837641 G T 0.433613 -2.7942e-05
5:6839165 G C 0.144407 -6.4908e-05
5:6840848 T C 0.062675 -1.1616e-04
5:6842352 A T 0.067703 1.7628e-05
5:6845081 C T 0.205203 2.4957e-05
5:6848772 C T 0.104640 -7.0444e-06
5:6849355 A G 0.813239 -8.1482e-06
5:6856767 G A 1.311014 2.1426e-05
5:6857111 A G 0.069638 6.3033e-05
5:6857206 T C 0.031149 9.1169e-05
5:6857745 C T 0.110969 -5.6971e-05
5:6858350 C T 0.045976 -8.8611e-07
5:6864779 G A 0.098570 9.1157e-05
5:6865892 G A 0.709168 8.1179e-05
5:6872087 A G 1.514205 -9.1593e-05
5:6873013 G A 1.093666 -1.5973e-05
5:6874018 G C 0.022045 -4.4353e-05
5:6875369 A G 0.279527 -1.1459e-05
5:6877216 A G 0.112634 -6.9513e-05
5:6879564 G A 0.420948 1.1374e-05
5:6880169 C A 0.056148 1.2821e-04
5:6881160 C T 0.063519 -3.2987e-05
5:6884986 A C 0.418160 3.8425e-05
5:6891363 A C 1.829796 -2.7979e-05
5:6891874 T C 0.265597 -1.0557e-05
5:6892417 A G 0.368967 -2.5400e-05
5:6892937 A G 0.188627 -8.6065e-06
5:6900104 G A 0.077434 -7.1047e-05
5:6902045 G T 0.614414 -3.2633e-07
5:6906477 C G 0.092257 3.9326e-05
5:6910323 G A 0.093773 -1.1277e-05
5:6919195 G A 0.763443 3.4310e-05
5:6920954 T C 0.236661 7.3272e-05
5:6938242 A G 0.115351 -1.8772e-05
5:6940857 A G 0.252195 -2.5951e-05
5:6956305 A G 1.433954 6.1829e-05
5:6956341 C T 0.200393 4.2358e-05
5:6962368 A C 0.855019 -2.0014e-05
5:6963783 G A 0.348250 9.4901e-05
5:6964521 G T 0.053139 -4.1755e-05
5:6974123 C G 0.069518 -2.1653e-04
5:6975654 T C 0.033775 -4.6567e-05
5:6987376 A G 0.484614 9.1927e-06
5:6995353 T C 0.115721 -4.0640e-05
5:7007775 C A 0.022438 1.9803e-05
5:7013648 T C 0.109269 -4.0023e-06
5:7017756 T C 1.288418 3.9955e-05
5:7018136 C A 0.227232 1.3068e-06
5:7023347 C G 0.544718 1.8730e-05
5:7025678 A G 0.182687 -2.6678e-04
5:7033263 T C 0.048913 1.1865e-04
5:7036923 A T 0.433568 6.4522e-04
5:7041391 A C 0.044853 -4.9199e-05
5:7043538 A G 0.646109 -1.5842e-05
5:7046779 A G 0.412882 2.2282e-04
5:7065617 G A 0.157922 5.1339e-05
5:7066238 C T 0.076041 -9.0488e-05
5:7067479 A G 0.050403 1.4624e-05
5:7068675 T C 0.234437 -3.2912e-06
5:7069043 C T 0.032315 1.4611e-05
5:7069729 T C 0.039118 -2.7073e-06
5:7071229 T C 0.539859 -5.6916e-06
5:7072724 G C 0.166241 -2.6965e-05
5:7079496 C T 0.760629 -2.0794e-04
5:7081735 C T 1.535624 -6.6214e-04
5:7082047 T C 0.242909 -5.9502e-06
5:7092360 C T 0.025304 9.6338e-06
5:7094404 T C 0.027722 -3.1081e-05
5:7101299 T C 0.647907 -8.6796e-04
5:7103288 G A 0.925046 -2.5328e-05
5:7112625 A G 0.532800 4.0784e-06
5:7116181 C T 0.086415 3.4340e-05
5:7119293 T C 0.515253 1.6958e-05
5:7119543 G C 0.051416 3.3209e-05
5:7131415 A G 0.112546 -3.4098e-05
5:7131586 A G 0.032273 5.6814e-05
5:7142633 A G 0.358227 2.6420e-06
5:7146936 T C 0.137873 1.0019e-06
5:7151032 A G 0.480472 2.8773e-05
5:7155612 T C 1.755124 4.0792e-05
5:7164605 T C 0.768302 1.6528e-05
5:7164967 A G 0.177971 -1.5618e-05
5:7168261 T C 1.644895 5.8008e-06
5:7169074 A G 0.068336 2.9386e-05
5:7203093 T C 0.747906 -8.3203e-06
5:7223816 C T 0.135101 -3.0796e-05
5:7226862 C T 1.263256 9.7050e-06
5:7227244 A G 0.064444 -8.6979e-06
5:7228047 T C 0.444717 -5.7556e-05
5:7230341 A G 0.093231 1.0023e-06
5:7230383 G A 0.107454 -5.1026e-06
5:7238212 G A 1.254129 -6.7630e-05
5:7242134 G A 0.282945 4.3566e-05
5:7244711 A G 0.023281 3.4954e-05
5:7245526 G T 0.040234 -9.1454e-05
5:7250769 T C 0.164722 -4.0290e-05
5:7257524 T C 1.114945 1.6456e-05
5:7258672 G A 0.488797 -4.3228e-05
5:7259811 T C 0.115951 -1.8874e-05
5:7261279 A G 0.025366 3.3923e-05
5:7262964 G A 0.021932 -5.3526e-05
5:7269994 G A 0.356692 5.8583e-05
5:7271164 G A 1.605355 -8.5842e-05
5:7271762 C A 0.304250 -1.3130e-05
5:7276067 G A 0.546078 6.8492e-06
5:7278948 T C 1.199562 -1.4329e-05
5:7279068 T G 1.108022 -5.7752e-06
5:7280506 G C 0.042037 2.9734e-04
5:7281857 A G 0.645707 3.2052e-06
5:7314820 G A 0.627089 -3.5070e-05
5:7315777 A G 0.183291 4.9436e-05
5:7316956 G A 0.543644 -4.1920e-05
5:7320374 G A 0.204096 -1.5211e-06
5:7321970 G A 0.050764 3.0622e-05
5:7328337 T G 0.069365 4.7826e-05
5:7339111 C T 0.698080 1.8052e-06
5:7348680 G A 0.512978 -1.7972e-05
5:7357838 G A 0.118360 -6.0839e-05
5:7359857 C T 0.407098 -1.5054e-05
5:7360056 G A 0.082088 -1.1720e-04
5:7361530 G A 1.723520 -1.0280e-04
5:7371327 A G 1.107775 1.1325e-05
5:7375600 G A 0.086305 -1.8737e-05
5:7378617 T C 0.080732 -1.7031e-05
5:7389539 G T 0.098424 -3.1022e-05
5:7391434 A C 0.567650 6.0380e-06
5:7394979 C A 0.404859 5.8352e-05
5:7395737 A G 0.075039 -5.4517e-05
5:7405918 T C 0.132384 2.9286e-06
5:7406723 A G 0.151489 -5.2543e-05
5:7411383 A G 0.088083 1.8693e-05
5:7414438 A G 0.039838 1.8850e-05
5:7417187 A C 0.576546 1.6088e-05
5:7418434 C G 0.070744 6.5240e-05
5:7424792 A G 0.051487 3.0259e-05
5:7427205 T C 0.632857 3.2055e-05
5:7434617 G A 1.634626 9.0154e-06
5:7441829 A G 0.141976 1.5191e-05
5:7445817 A C 1.609487 -1.8251e-05
5:7451620 G A 0.087288 -1.2576e-04
5:7457235 A C 0.047667 -3.6433e-05
5:7463625 C A 0.716503 -7.9636e-06
5:7466176 G A 0.384440 8.1905e-06
5:7474691 T G 0.042347 1.8818e-05
5:7475407 G A 0.098343 -5.0759e-05
5:7477991 C A 0.044642 -7.3009e-05
5:7482175 G C 0.466911 -1.0914e-05
5:7484799 G A 0.066983 -2.1159e-05
5:7486524 G A 1.219948 2.5692e-05
5:7493177 C T 0.448605 -2.5775e-05
5:7495390 C T 0.036258 -6.0381e-05
5:7495731 A G 0.649352 -4.0662e-05
5:7497783 A G 1.374456 -1.5434e-05
5:7505468 A G 0.043883 -2.4371e-05
5:7508319 T C 0.035645 8.4103e-06
5:7509773 T C 0.271095 8.9960e-05
5:7509924 T C 0.338967 -7.4259e-05
5:7510019 C T 1.936750 8.0654e-05
5:7515214 T C 0.273786 5.6879e-05
5:7519755 G A 0.028283 -2.1170e-05
5:7520881 T G 0.500459 -8.8033e-05
5:7528886 T G 1.940327 1.5837e-05
5:7530324 G A 1.064055 -3.8057e-05
5:7539296 T C 0.915692 -7.8695e-05
5:7541566 A G 0.117798 1.5499e-05
5:7544610 G A 0.030737 -1.3918e-04
5:7552908 C T 0.037881 -2.1290e-04
5:7555561 T C 0.813655 -2.1803e-05
5:7569108 G A 0.030315 -4.9725e-05
5:7585198 T C 0.131852 5.9083e-05
5:7585552 C G 0.061481 8.8671e-05
5:7586619 A G 0.078894 -4.8691e-05
5:7586641 G T 0.256207 1.9638e-05
5:7587939 A G 0.570600 1.9924e-06
5:7607274 T C 0.057151 5.1109e-05
5:7618592 G A 0.226411 4.0588e-05
5:7623574 A G 1.710963 -5.1700e-05
5:7628240 A C 0.236135 -4.7180e-05
5:7647158 G T 0.072569 -9.3038e-06
5:7649860 T C 0.307567 5.1351e-05
5:7652834 T C 1.266931 -4.1510e-06
5:7655698 T C 0.138074 5.3500e-05
5:7663078 T G 0.679807 2.8543e-06
5:7671101 T G 0.021782 -8.0719e-05
5:7675365 G A 0.124510 5.5792e-06
5:7681207 A G 1.722063 -5.6310e-05
5:7685402 C A 0.928886 6.3865e-05
5:7706350 C T 0.090673 2.5549e-05
5:7711901 T C 0.035982 5.3764e-05
5:7712700 G A 1.170162 -2.4264e-05
5:7726837 G A 0.032185 1.0833e-04
5:7733380 A G 0.023596 -9.1272e-05
5:7743787 T C 1.168815 -1.3768e-05
5:7744955 C G 0.032049 1.0916e-04
5:7748261 C T 0.883351 -3.7215e-05
5:7751469 C T 1.744936 -3.5805e-05
5:7757647 G C 0.102563 -6.3642e-05
5:7765512 A G 0.039676 -3.4366e-05
5:7772199 G A 0.874587 1.3942e-04
5:7780047 T C 0.065460 8.1160e-06
5:7782586 T G 0.094799 -4.1394e-05
5:7783507 G T 0.022659 -8.2830e-05
5:7788099 A G 0.810429 -3.6002e-05
5:7791632 G A 0.068291 -6.2300e-05
5:7794843 A C 1.584323 5.1867e-05
5:7797291 A G 1.433834 -1.5900e-07
5:7799073 A G 0.968909 2.5247e-05
5:7799627 T C 0.543388 -4.8742e-05
5:7801371 C T 0.269264 -4.1461e-05
5:7804540 G T 0.075645 3.2404e-05
5:7812445 T G 1.944384 -5.4924e-05
5:7812669 A G 0.066460 1.4654e-05
5:7828404 T C 0.071484 -3.0340e-05
5:7829164 C T 1.148321 5.9636e-05
5:7831460 G A 0.028537 -1.0630e-04
5:7835555 G C 0.503569 3.3328e-05
5:7844145 C G 0.332151 5.9835e-05
5:7844986 C G 0.997536 7.5793e-05
5:7852407 T G 0.130778 -4.2532e-05
5:7860404 T G 1.022590 -1.8521e-05
5:7866821 C T 0.053802 8.0596e-06
5:7868030 C T 1.679836 -3.5462e-05
5:7868269 G A 0.055045 3.1392e-05
5:7870973 G A 1.135062 -7.3321e-05
5:7875963 G A 0.332079 3.1659e-05
5:7878179 T C 0.739317 -4.6610e-05
5:7878424 A T 0.058307 -8.7602e-07
5:7884389 G A 0.335189 1.3708e-05
5:7885959 G A 0.232045 3.7823e-05
5:7889922 T C 0.025817 -2.7778e-05
5:7891506 G C 0.058495 1.4126e-06
5:7896511 T C 1.336094 -4.2039e-05
5:7897061 C T 0.046995 -5.0389e-05
5:7897191 T C 0.193291 2.1167e-05
5:7898731 A G 0.042919 8.5438e-06
5:7900338 G A 0.040361 3.2976e-05
5:7903541 A G 0.062263 3.0695e-05
5:7910700 G A 0.605485 1.1815e-05
5:7911043 T C 0.034976 2.1623e-05
5:7923683 T C 1.306565 -2.1591e-05
5:7925340 A C 0.587040 -2.4659e-05
5:7928997 G A 0.058303 6.5824e-07
5:7931754 C A 0.057486 -6.7551e-07
5:7936756 A G 0.207306 -1.3787e-05
5:7938849 A G 0.390935 -1.8424e-05
5:7942381 G A 0.096691 1.0283e-05
5:7943960 C T 0.179078 4.8677e-05
5:7944819 G A 0.084292 5.1518e-05
5:7945676 T C 0.038287 1.1120e-04
5:7952808 G A 0.084367 3.3336e-06
5:7953909 C T 0.188147 1.3621e-04
5:7954340 G A 0.040786 3.5700e-05
5:7958717 G C 0.347954 -3.6732e-04
5:7960601 G A 0.238420 2.6724e-05
5:7963722 T G 0.082741 -5.1352e-05
5:7964563 A G 0.023983 -1.0043e-04
5:7965642 C T 0.282650 2.9728e-06
5:7968188 C T 0.263062 2.4888e-05
5:7968621 T C 0.088664 6.9821e-06
5:7971776 C T 0.056554 -2.5572e-05
5:7975888 A C 0.308035 1.4867e-05
5:7980490 C T 0.148743 -1.3835e-04
5:7984172 T C 1.479511 1.6508e-05
5:7989859 C G 0.131015 -4.3450e-06
5:7993616 C A 0.632461 -3.9096e-05
5:7994914 C T 0.105049 -5.8431e-06
5:7995509 C T 0.580022 5.8960e-05
5:7998874 C A 0.555377 -2.3533e-05
5:7998891 T C 0.042162 -1.6776e-05
5:8020404 G A 1.070920 1.0623e-04
5:8021515 T G 0.181736 -1.0067e-04
5:8026523 C T 0.649040 5.8131e-06
5:8027851 G T 1.101587 1.2385e-04
5:8032901 T C 0.057580 -9.2416e-06
5:8034498 A G 0.128860 1.3808e-05
5:8036226 T C 0.077327 2.5826e-05
5:8047356 A G 0.147812 1.3135e-05
5:8047543 A C 0.158107 -8.3376e-06
5:8049644 A G 1.464182 1.4834e-04
5:8055602 T G 0.076077 -1.1355e-05
5:8057798 C T 0.458015 7.9777e-05
5:8058425 G C 1.678180 5.1290e-05
5:8059273 A C 0.064139 4.2410e-06
5:8060479 C T 1.118827 -1.5137e-05
5:8060528 A C 0.025086 4.8564e-05
5:8060881 C T 0.029611 -1.4327e-05
5:8061952 G A 0.102981 -2.3625e-05
5:8062748 A G 0.317766 7.3311e-06
5:8063299 C A 0.038047 6.6522e-06
5:8065114 A C 0.926331 6.3339e-05
5:8065162 A C 0.062163 -2.4603e-04
5:8065695 A G 0.039864 1.8767e-04
5:8066121 T C 1.551976 -7.9888e-05
5:8067068 C T 0.405433 4.6337e-06
5:8067519 C A 0.052571 -1.1481e-05
5:8067973 T G 0.936617 -2.7375e-06
5:8072510 C A 0.890855 -3.3492e-05
5:8073071 A G 0.633824 8.9514e-05
5:8077509 G A 0.998403 -1.8848e-05
5:8091913 T G 0.710761 1.5571e-05
5:8101350 T G 0.053165 5.3891e-07
5:8101782 A G 0.043873 -6.0253e-05
5:8107410 A G 0.511927 -8.9829e-07
5:8113626 A G 0.566062 -1.7829e-06
5:8113742 T C 0.029822 -8.2762e-07
5:8114747 C T 0.673331 1.4972e-05
5:8115393 T C 1.127840 -1.6696e-05
5:8130010 G A 0.550447 -4.4898e-06
5:8133997 G A 0.287901 -1.0885e-07
5:8135346 G C 0.913098 -4.5755e-05
5:8136998 G A 0.115919 3.3941e-05
5:8142297 A G 0.170840 1.1213e-05
5:8150593 C A 0.426602 -5.8335e-05
5:8151082 G A 0.359704 1.3257e-05
5:8157570 A G 0.034197 -7.5942e-07
5:8168719 C T 0.101582 -5.9566e-05
5:8171759 G A 0.167432 1.4323e-05
5:8174188 C T 0.483036 1.1222e-05
5:8178834 C T 0.304575 -6.6886e-05
5:8179705 A G 0.830861 -8.0040e-06
5:8180669 G T 1.454902 3.4192e-05
5:8182862 G A 0.021717 6.2335e-05
5:8183138 A G 0.727500 3.8139e-05
5:8186480 G T 0.089557 3.8929e-06
5:8199921 T C 0.056664 -2.5626e-05
5:8204934 C G 0.093435 1.0375e-05
5:8206788 C T 0.040023 5.0111e-05
5:8209458 A G 0.064947 1.9632e-04
5:8212307 G A 0.046239 -4.9399e-05
5:8226339 T G 1.507282 2.2031e-06
5:8232932 A G 0.126435 1.3818e-05
5:8240471 C T 0.038404 -1.1614e-04
5:8245049 T C 0.046408 -6.0719e-06
5:8249148 T G 0.106655 -5.5573e-05
5:8268454 A G 0.037589 2.7537e-05
5:8272408 C T 0.148133 -7.0264e-06
5:8272735 G A 1.531635 -1.3552e-05
5:8279194 G A 0.072247 -6.9088e-05
5:8281272 A G 0.032870 -8.5174e-06
5:8282789 A G 0.090829 4.5931e-05
5:8287569 T C 0.112602 3.0025e-05
5:8287672 A G 0.022480 6.2213e-05
5:8290941 T G 0.279644 -5.5792e-06
5:8291120 C A 0.508090 2.1333e-05
5:8295743 C T 0.915351 8.2694e-06
5:8296500 T G 0.045856 -4.3983e-05
5:8300987 A C 0.061965 2.4299e-05
5:8311403 C G 0.042347 -1.2165e-04
5:8328101 T C 0.409160 -3.7169e-05
5:8331267 T C 0.052406 -1.8083e-04
5:8333491 C A 0.049443 3.3047e-06
5:8335338 C T 0.308343 4.7783e-07
5:8337324 A C 0.261316 -8.4474e-07
5:8339288 C T 0.034006 -3.6603e-05
5:8350619 T C 0.077921 6.2279e-06
5:8359511 A G 0.108376 3.1357e-04
5:8375022 A G 0.088836 -1.8598e-05
5:8388186 T C 0.282442 -3.5580e-05
5:8388788 A G 0.741258 5.1540e-06
5:8390092 G A 0.553073 -1.1227e-06
5:8395997 G A 0.026015 1.3657e-05
5:8396967 G A 0.051104 4.8057e-06
5:8409617 T G 0.051653 -1.1170e-04
5:8410251 A G 0.036110 -1.6577e-05
5:8416917 G T 0.354047 -2.7333e-05
5:8417930 G A 1.715318 3.1052e-05
5:8418720 C T 0.498674 -7.2868e-07
5:8424283 G A 0.695581 6.3388e-05
5:8429173 C T 0.057151 1.0343e-04
5:8429737 C T 0.047034 -3.4812e-05
5:8438115 T C 0.247080 -1.9299e-05
5:8440728 A G 0.562531 -9.1874e-06
5:8442087 C T 0.310489 -3.2005e-06
5:8446336 G A 1.409299 1.3313e-05
5:8449947 C A 1.064691 -4.6574e-05
5:8450796 C T 0.396339 -1.6375e-05
5:8450895 T C 0.102566 3.2833e-05
5:8458790 G T 0.025041 6.0697e-06
5:8462441 G A 0.092991 1.7872e-05
5:8466025 G A 0.234389 7.5168e-05
5:8466223 C T 0.208900 3.6600e-05
5:8467721 C T 0.090599 3.5768e-05
5:8476166 T G 0.042691 -1.0892e-04
5:8476306 A G 0.386660 2.5784e-04
5:8477908 G A 0.752115 -6.8522e-05
5:8478190 A C 1.895837 -4.0251e-05
5:8482499 A G 0.086756 3.4094e-05
5:8492196 A G 0.114410 7.5145e-05
5:8494868 A G 1.557153 -3.7474e-06
5:8495442 A C 0.635963 -2.2215e-05
5:8498184 T C 0.900420 3.1686e-06
5:8503213 G C 0.101157 1.2029e-04
5:8503487 C T 0.069180 -1.4866e-05
5:8504245 G T 0.062062 4.6839e-05
5:8520550 T C 0.068482 2.5544e-05
5:8521239 C G 0.300719 7.3026e-05
5:8523982 G A 0.440997 9.7036e-06
5:8527648 T C 0.057219 3.1401e-05
5:8528293 C T 0.270296 -9.1402e-06
5:8528545 C T 0.163696 -4.1473e-05
5:8543856 T C 0.063117 1.7330e-04
5:8544489 A G 0.507438 -6.3023e-06
5:8548224 A C 0.914234 5.1916e-05
5:8555067 T C 1.477775 -1.0898e-05
5:8560535 C T 0.394664 1.4665e-05
5:8564095 G C 0.064665 1.1514e-04
5:8564437 G A 0.059952 4.7779e-05
5:8570870 A G 0.655811 1.1195e-04
5:8573076 G A 0.380487 7.3082e-05
5:8575447 T C 0.044334 -7.3802e-06
5:8575978 C T 0.058333 2.7238e-05
5:8576425 C T 1.972801 1.0556e-04
5:8578343 C T 0.496022 -1.8518e-05
5:8582394 G A 0.275399 -1.6594e-05
5:8584662 T C 0.232412 5.5084e-05
5:8589431 C A 0.796491 1.2098e-04
5:8591159 T C 1.367280 3.1508e-05
5:8593250 G T 0.739713 -8.2594e-05
5:8595548 T C 0.340609 -1.1502e-05
5:8620405 C T 0.058446 -1.2189e-05
5:8629323 A C 0.303978 -6.6438e-05
5:8629463 G A 0.371499 -2.7436e-05
5:8650225 G A 0.405927 1.6120e-04
5:8650672 A G 0.047102 -4.5624e-05
5:8652778 C T 0.711754 3.3073e-05
5:8652870 C T 0.305373 -9.0881e-05
5:8653963 A G 0.375355 2.2284e-04
5:8669512 G A 0.095704 -6.4696e-05
5:8675237 T C 0.046674 4.1332e-06
5:8687175 T C 0.061838 3.8477e-05
5:8687380 G A 0.061156 -1.3079e-06
5:8689294 T C 0.044895 -1.5093e-04
5:8692312 C T 1.635794 -1.0045e-04
5:8693465 G A 1.697639 -9.3090e-05
5:8694345 C T 0.465778 -8.9293e-05
5:8695751 G A 0.350097 -1.1541e-04
5:8750599 A G 0.033337 2.4344e-05
5:8766520 G T 0.616320 1.5550e-06
5:8779902 G A 1.599938 -1.3575e-04
5:8789479 G A 0.393301 5.7213e-05
5:8802728 C T 0.061884 -2.2432e-05
5:8812739 A G 0.036619 -1.0573e-04
5:8814924 A G 1.630857 -1.0115e-04
5:8817497 A G 0.774832 -1.9130e-05
5:8818296 G T 0.046768 7.2243e-06
5:8818802 T C 0.171704 -6.2100e-05
5:8826913 G C 0.096594 3.9833e-05
5:8833884 C T 1.055600 1.1778e-05
5:8835402 A G 0.125766 9.1455e-05
5:8836613 C T 0.230523 -2.4657e-05
5:8841516 C A 0.034473 -1.0708e-05
5:8843403 C T 0.268894 -1.8391e-05
5:8852789 T G 0.408802 2.4659e-05
5:8852806 G A 0.144718 -6.8670e-05
5:8853609 C T 1.656132 1.2930e-05
5:8858002 T G 0.033915 -1.9695e-04
5:8865779 G A 0.045015 -1.4139e-05
5:8868035 T G 0.037589 -6.6298e-05
5:8871253 C T 1.910839 1.2168e-05
5:8874505 C G 0.288220 6.7561e-07
5:8880611 T C 0.040215 -4.4113e-05
5:8883365 G A 0.032091 -2.9513e-05
5:8891510 C T 0.595167 -1.9459e-04
5:8892865 A C 0.217040 -2.9722e-05
5:8895696 C T 0.806449 -4.1711e-04
5:8897205 A G 0.059517 1.9986e-04
5:8901985 A C 0.064740 -1.0824e-04
5:8915061 T G 1.716596 -6.9089e-05
5:8916950 A G 0.814171 7.3717e-05
5:8933586 A G 0.059647 1.8658e-05
5:8935206 A G 0.510508 3.3764e-05
5:8944853 C T 0.081517 -4.3806e-05
5:8948556 C T 0.045957 -7.1996e-05
5:8950556 G A 0.020279 -2.7076e-05
5:8953343 T C 0.065473 -5.9808e-05
5:8967849 G A 0.033172 9.4181e-05
5:8971713 T C 0.523059 -3.4517e-06
5:8975424 C T 0.133826 -1.2389e-06
5:8975529 T C 0.097087 -2.0287e-05
5:8980099 C T 0.228787 -4.1409e-05
5:8981246 G C 1.970071 5.0412e-05
5:8984391 G A 0.435194 3.3320e-05
5:9010282 C T 1.293250 -2.7017e-06
5:9010306 A G 0.070673 -5.1919e-05
5:9026797 G A 0.710823 -3.6948e-05
5:9031300 T G 0.046745 -2.2394e-05
5:9041935 A G 1.484484 -8.8240e-06
5:9043288 T C 1.732495 4.2728e-05
5:9045658 C A 0.053117 3.0863e-04
5:9047123 A G 0.031078 8.3837e-05
5:9050410 T C 1.536049 2.8510e-05
5:9050549 C T 0.034642 -2.6828e-05
5:9066131 A C 0.057206 2.8228e-05
5:9076930 G C 0.096990 6.4491e-05
5:9077099 G A 0.194219 7.4005e-06
5:9080869 A G 0.098690 6.3137e-06
5:9082578 T C 0.028423 -2.7597e-05
5:9094746 T C 0.096561 -2.8084e-04
5:9096058 A G 0.094929 -3.2712e-05
5:9100885 T C 0.410166 -2.2905e-05
5:9106225 T C 0.124108 -1.3880e-05
5:9110584 T C 0.086749 -1.9539e-05
5:9112276 C G 0.074902 5.8451e-05
5:9127005 C T 0.102825 -1.3368e-05
5:9137091 T C 0.032214 -3.2498e-05
5:9138101 G A 0.658625 -6.6112e-04
5:9139782 T C 0.081861 2.5004e-05
5:9144783 G C 0.030354 -9.8566e-05
5:9145270 G A 0.181778 7.3461e-05
5:9153379 C T 1.512715 1.3244e-05
5:9156482 T C 0.022662 1.7793e-05
5:9156877 C A 0.027001 1.2609e-04
5:9157051 A G 0.033766 -7.1670e-05
5:9157530 T G 0.063273 -2.7965e-06
5:9158535 T C 1.405463 4.9254e-05
5:9161005 T C 0.032419 1.2374e-04
5:9161236 C G 0.278167 -7.8130e-06
5:9161347 A G 1.282475 2.4800e-05
5:9161412 G A 1.273782 3.4885e-05
5:9161893 T C 0.259056 -1.7025e-05
5:9166304 A G 0.052724 -4.8093e-05
5:9170111 A G 0.053107 -1.3926e-05
5:9170323 T C 0.132242 -1.0247e-04
5:9174793 T G 0.050621 3.6523e-06
5:9175584 G A 0.045554 -2.8128e-06
5:9177932 C T 0.439498 -6.8813e-06
5:9183197 C T 0.068028 -2.6100e-05
5:9187580 C T 0.039764 -3.6449e-05
5:9190808 G A 0.340353 1.7489e-05
5:9190954 C T 0.391055 -8.3611e-05
5:9192974 C T 0.147623 -8.1555e-05
5:9194611 C T 0.822360 5.1389e-05
5:9194903 C T 0.179208 -2.5864e-05
5:9198913 C A 0.128249 1.4901e-05
5:9200076 G A 0.081757 7.6080e-05
5:9203705 G A 0.092588 -1.2808e-05
5:9203914 C T 0.030896 -7.7583e-05
5:9203924 G T 0.073383 -6.9275e-05
5:9204142 T C 0.335874 -6.4136e-06
5:9205700 G A 0.200675 7.4529e-05
5:9206874 G A 0.026122 2.8280e-05
5:9208971 A G 1.191045 1.8830e-06
5:9209146 G A 0.109590 -1.8081e-04
5:9212362 C T 0.055684 6.8677e-06
5:9219725 C T 0.887567 2.0335e-06
5:9220707 A G 0.112916 1.4244e-04
5:9222045 T C 0.995423 -4.1168e-05
5:9222811 A G 0.310742 7.6052e-05
5:9228171 T G 0.374927 4.4702e-05
5:9228649 A C 0.279751 3.8669e-05
5:9234541 A G 0.412651 -1.3479e-05
5:9235531 C T 0.149301 4.0600e-06
5:9236511 A G 0.022156 6.1290e-05
5:9239427 C G 0.127759 1.2567e-05
5:9243535 G A 0.666918 -2.9096e-05
5:9244575 A C 0.238446 2.8166e-05
5:9249231 T C 0.868060 -9.9971e-06
5:9249506 G A 0.021656 1.1538e-05
5:9250626 A C 0.058102 -8.8435e-05
5:9252434 A C 0.226920 -3.9059e-06
5:9255419 C T 0.026589 -1.3437e-04
5:9257269 A G 0.022749 -7.1724e-05
5:9258279 C A 0.075298 6.7548e-05
5:9267127 C T 0.903179 -1.1585e-06
5:9270521 T C 0.113975 1.5549e-05
5:9278680 T C 0.128405 1.4496e-05
5:9284785 G A 0.103919 -1.1591e-05
5:9286488 C T 0.884052 1.1852e-05
5:9294085 C T 1.907399 5.8032e-05
5:9294302 G A 0.120872 -5.5547e-05
5:9300487 C T 0.218559 -4.8582e-05
5:9309668 T C 0.038056 5.5426e-05
5:9317760 T C 0.368120 -2.9400e-06
5:9322477 T G 0.282630 -4.4256e-05
5:9328172 T C 0.096259 2.9054e-05
5:9332281 A T 1.698742 1.4389e-04
5:9339511 T G 0.373287 -8.4465e-06
5:9342797 A G 0.429640 8.4912e-05
5:9348315 C T 0.032110 1.1057e-04
5:9349319 A G 0.116195 -2.0393e-05
5:9350051 G T 0.143582 -6.4455e-04
5:9350132 C A 1.479391 1.7185e-04
5:9352214 G T 1.850475 4.8418e-04
5:9354699 A G 0.040841 1.0905e-04
5:9356924 G C 0.533069 3.0452e-05
5:9357942 G A 0.246456 -3.0867e-04
5:9362995 A C 0.059667 -2.9397e-04
5:9363240 T C 1.948178 1.1154e-04
5:9363657 C A 0.033571 -3.1939e-05
5:9366873 A G 0.091063 -6.0169e-07
5:9367363 G A 0.104400 -2.9806e-05
5:9367581 C T 0.061251 4.2565e-05
5:9369151 C T 1.562833 5.5392e-05
5:9373081 C A 0.205803 -1.3470e-05
5:9373230 G A 0.668735 7.5721e-06
5:9376915 T C 0.057836 -8.5088e-06
5:9381464 A G 0.160347 -6.9179e-05
5:9386203 T C 0.042289 -6.0387e-05
5:9389777 C T 0.135169 -5.8345e-05
5:9391799 T C 0.042088 -1.3601e-05
5:9395673 A G 0.695591 -4.6235e-04
5:9397771 A T 0.106578 -1.4229e-05
5:9401462 C T 0.346319 -1.6184e-04
5:9401606 G T 1.338509 -9.8223e-05
5:9402446 C T 0.983609 -1.8340e-05
5:9403198 G A 0.071932 3.0656e-05
5:9409056 C T 1.761512 9.9840e-05
5:9413874 C A 1.919914 1.1553e-05
5:9415590 T C 0.608754 3.1451e-05
5:9424476 T C 0.175511 1.0787e-05
5:9424977 T G 0.113553 3.4648e-05
5:9426734 T C 0.285746 2.2517e-05
5:9430638 A G 1.268492 1.7900e-04
5:9438406 G A 0.473536 -2.9076e-05
5:9438493 A G 0.136094 -5.0124e-05
5:9438566 A C 1.193573 2.0362e-05
5:9438778 C T 0.562333 1.1033e-05
5:9439187 T C 0.052526 -9.2810e-05
5:9441720 G A 0.878894 1.5446e-05
5:9441835 G A 0.260102 -3.9008e-06
5:9447443 T G 0.107782 3.8450e-05
5:9447501 C T 1.908135 -1.6212e-05
5:9447601 A G 0.043272 -2.6686e-05
5:9447791 T C 0.053961 1.9927e-05
5:9451078 T C 0.050176 6.4077e-05
5:9452051 A G 0.065895 1.3468e-05
5:9452306 T C 0.209945 1.9797e-05
5:9453439 A G 0.078041 -1.4950e-05
5:9456166 C A 0.972090 -4.4010e-05
5:9456974 T C 0.064461 1.4391e-05
5:9457733 G A 0.045804 5.3754e-05
5:9458487 A G 0.025492 -3.8349e-05
5:9466215 A G 0.345368 3.8446e-07
5:9473426 G A 0.617306 -1.0813e-05
5:9481494 A G 0.063954 -1.8203e-06
5:9488689 G A 0.105016 5.1449e-06
5:9490419 C T 0.169123 2.8707e-04
5:9492387 C T 0.926850 -4.5406e-05
5:9493723 C T 0.203587 2.2051e-05
5:9493947 A G 0.085860 1.5565e-05
5:9494465 C T 0.057090 3.3631e-05
5:9500188 T C 0.208656 4.4900e-05
5:9507363 G T 0.034652 1.2001e-04
5:9508403 G A 0.119836 -1.0016e-05
5:9516477 T C 0.055213 6.7032e-06
5:9517680 A G 0.041374 3.2555e-05
5:9518846 G C 0.038219 5.1186e-05
5:9519978 G A 0.181025 1.8129e-05
5:9522303 A G 1.654473 3.6841e-05
5:9523375 T C 0.873513 9.3007e-05
5:9529244 T C 0.625265 -5.3163e-05
5:9535202 T C 0.056119 -3.7954e-05
5:9535541 T C 0.132310 1.1305e-04
5:9535923 T C 0.225343 -1.8591e-04
5:9536033 A G 1.252422 1.0375e-05
5:9537833 G C 0.237112 -1.9330e-06
5:9541480 T C 0.282786 5.1037e-06
5:9543031 T C 0.281429 -3.4680e-05
5:9544544 C T 0.789208 -4.2288e-05
5:9547242 A G 0.196134 -2.9795e-05
5:9547473 T C 0.024697 5.2325e-05
5:9549755 A G 0.040634 -5.7126e-07
5:9556694 C T 0.369681 -1.0577e-04
5:9565135 C T 0.441815 -3.0499e-05
5:9569067 T C 0.021964 -4.7269e-05
5:9569210 A C 0.184388 8.9027e-06
5:9570442 C A 1.741927 -7.0475e-05
5:9570568 G C 0.038761 -2.4075e-05
5:9571234 A G 0.043509 -1.9091e-04
5:9571799 C T 0.210925 -1.2516e-05
5:9573736 A G 0.358315 -2.8506e-05
5:9581168 G T 0.041315 1.0708e-04
5:9582456 T C 0.169146 -2.5623e-05
5:9588764 A C 1.771652 -1.7146e-05
5:9598097 T G 0.205362 4.8463e-05
5:9602921 A G 0.107473 1.3512e-04
5:9604225 T G 0.180172 -1.5936e-05
5:9608072 T G 0.080443 -1.1307e-04
5:9616496 A G 1.153972 1.6577e-05
5:9617380 G A 0.647476 2.7211e-05
5:9618162 A G 0.197829 -9.8481e-06
5:9618473 A G 1.898103 -2.9881e-06
5:9623622 C T 0.069307 -9.0923e-05
5:9624905 C T 0.414382 -7.3228e-05
5:9628089 C A 1.094941 -1.1311e-05
5:9629295 G A 0.069196 -7.4707e-05
5:9629529 A G 0.334751 -2.4061e-05
5:9638133 C T 0.035190 2.9425e-05
5:9644727 C A 0.341469 -2.5754e-05
5:9647624 C G 0.057404 -3.9762e-05
5:9647836 T C 0.038748 3.2536e-06
5:9650326 C A 0.020873 -2.5564e-05
5:9652525 T C 0.171811 -1.8172e-05
5:9658243 A G 0.022026 1.1208e-05
5:9658482 G A 0.496714 1.8053e-05
5:9663715 A G 0.406297 -4.7242e-05
5:9680873 A G 0.220120 -2.8144e-05
5:9689026 T G 0.310826 5.5624e-05
5:9689115 A C 0.035846 5.1153e-05
5:9691023 C T 0.856502 1.9255e-05
5:9698490 C A 0.507714 -4.6007e-05
5:9699758 C T 0.573976 -8.2184e-06
5:9701257 C T 0.478168 4.9096e-05
5:9708576 C T 1.197176 7.5556e-06
5:9709010 G A 1.683088 -6.3598e-05
5:9712187 G T 0.600526 9.5408e-06
5:9714227 G A 0.323563 9.0217e-05
5:9715924 C A 0.608725 -2.7648e-05
5:9716303 T C 0.171973 -4.5518e-05
5:9716598 C G 0.679355 8.8805e-05
5:9717894 C T 0.067151 -1.1415e-04
5:9719482 G A 0.022811 5.2126e-06
5:9721047 G T 0.328032 4.2050e-05
5:9721767 A C 0.042789 -1.3301e-05
5:9724974 C T 0.090875 9.3816e-05
5:9728960 T C 0.273438 1.3799e-05
5:9732038 A G 0.113452 1.5839e-05
5:9732994 A G 0.034450 8.1073e-05
5:9735602 C T 0.047372 4.4437e-04
5:9737102 C T 0.106506 2.5619e-06
5:9738382 G A 0.699336 2.7167e-05
5:9741016 G A 0.291699 -4.6546e-05
5:9743085 G A 0.036281 -3.9326e-06
5:9760189 C T 0.073494 3.8544e-05
5:9777434 C G 0.066278 -8.2695e-05
5:9777462 T C 0.821646 -8.6650e-05
5:9777530 G A 0.605622 7.3725e-05
5:9786634 T C 0.076100 -2.2595e-05
5:9788073 T C 0.025119 -6.1401e-05
5:9792788 A G 1.500966 1.2165e-05
5:9799765 T C 0.067336 2.1289e-05
5:9808900 T C 0.066531 -6.8509e-05
5:9811931 T C 0.052909 1.8368e-05
5:9819038 T C 0.488824 1.4350e-04
5:9821723 C T 0.100680 -1.4499e-05
5:9828770 C T 0.204489 1.0676e-05
5:9829255 C G 0.261721 3.7318e-05
5:9831983 C T 0.206855 -2.3292e-05
5:9835041 A G 0.377276 1.8076e-05
5:9835503 C T 0.192674 5.2796e-05
5:9838624 A C 0.747055 -5.5861e-05
5:9843228 T C 0.048654 -1.1579e-04
5:9857399 G A 0.053315 -1.5673e-05
5:9859450 T C 0.255035 -3.3749e-06
5:9860402 A C 1.169363 2.7655e-05
5:9860737 A C 1.435794 2.4764e-05
5:9867572 T G 0.040160 -3.8784e-05
5:9870587 G A 0.787001 3.8335e-05
5:9871766 G A 0.610958 -3.4143e-05
5:9871905 C T 0.332946 -4.2582e-05
5:9872941 T C 0.136231 -1.3174e-05
5:9873693 A G 0.021584 6.9638e-05
5:9875050 C G 0.212804 1.5089e-04
5:9878403 A G 0.066161 -1.6685e-05
5:9878440 A C 0.071715 -3.1428e-05
5:9888958 G A 0.094198 8.2608e-05
5:9889231 C T 0.203048 1.5019e-05
5:9893310 T G 0.474032 -8.1116e-05
5:9893753 A G 0.048516 1.1075e-04
5:9893812 T A 0.101508 1.0249e-05
5:9893975 G A 0.107298 1.1916e-05
5:9896146 G A 0.726107 3.1981e-05
5:9896163 C T 1.483870 -3.0069e-06
5:9896255 A G 0.296307 -5.9068e-06
5:9896602 A G 0.615706 1.6323e-05
5:9897923 T C 1.490826 6.7666e-06
5:9897967 A C 0.080316 2.6674e-05
5:9899989 A G 0.463805 -1.9933e-05
5:9905309 T C 0.237005 -5.5521e-05
5:9906792 C T 0.585076 5.8220e-05
5:9919860 A G 0.253139 6.1549e-06
5:9921519 G A 0.352859 4.4332e-05
5:9922891 T C 0.355050 -1.0816e-05
5:9923143 G A 0.379545 -2.6239e-07
5:9923477 C T 0.083065 1.8154e-05
5:9931898 A G 0.435992 4.4064e-05
5:9934655 G A 0.328931 5.0827e-06
5:9939254 G C 0.020013 7.0884e-05
5:9945590 T C 0.284987 3.7799e-05
5:9946689 T G 0.630374 -4.3019e-05
5:9946844 A G 0.031039 -3.3897e-05
5:9951003 A G 0.098408 2.8171e-05
5:9951112 A G 0.377130 1.1911e-04
5:9951505 C T 0.106909 1.5060e-05
5:9962103 T C 0.070400 -8.4639e-05
5:9962645 G A 0.500638 -7.7994e-05
5:9963837 T C 0.032432 -2.6426e-05
5:9963889 G A 1.123790 -2.1836e-05
5:9966846 T C 0.039624 -6.2417e-05
5:9975472 T C 0.858664 1.1186e-05
5:9978412 G A 0.627582 2.5614e-05
5:9978638 A G 1.212321 5.8047e-07
5:9979968 T C 0.053798 1.7189e-05
5:9980728 T C 0.020409 7.3474e-06
5:9982966 T C 0.567802 -2.4136e-05
5:9985893 T C 1.245856 1.6595e-05
5:9987909 T C 0.181425 -5.9766e-06
5:9988945 A G 1.976276 -2.2791e-06
5:9989136 A G 0.063925 7.9685e-05
5:9997370 C T 0.411711 -8.5401e-07
5:9998288 C A 0.444690 5.5707e-06
5:9999146 G A 0.243480 -5.8382e-05
5:9999892 C A 1.975332 2.0339e-06
5:10019865 C T 1.326084 -1.7388e-05
5:10020894 A G 0.236031 -5.7948e-05
5:10023973 T C 0.578909 4.9197e-06
5:10025941 T C 0.410529 -2.1872e-06
5:10029224 C T 0.587160 -4.4358e-05
5:10030176 A G 0.058527 2.8729e-06
5:10031142 A G 0.388753 -1.2017e-04
5:10031488 G A 0.050462 9.2849e-06
5:10032335 G A 1.074944 5.8407e-05
5:10032396 C T 0.040650 8.3069e-05
5:10035169 C T 0.897447 -5.1486e-06
5:10036432 G A 1.037709 3.6131e-06
5:10038277 C G 0.065444 5.5824e-05
5:10040087 C T 0.702946 -1.0769e-05
5:10040125 T C 0.056132 -8.0046e-05
5:10040168 G T 1.393418 6.6760e-06
5:10040768 T C 0.937003 -1.1301e-05
5:10042062 G T 0.422918 -9.0082e-06
5:10042771 C T 0.441117 1.7594e-05
5:10051405 T G 1.537247 1.7968e-05
5:10053683 A G 0.083215 -2.1430e-05
5:10055916 A G 1.141492 2.2000e-05
5:10056346 A C 0.118223 -5.2231e-05
5:10056552 C T 0.086710 7.0024e-05
5:10063991 C A 1.409114 5.2364e-05
5:10067486 C T 0.156104 -3.4077e-05
5:10069158 A G 1.562557 5.2709e-05
5:10070078 T C 0.089054 -1.4246e-05
5:10070225 A G 0.076577 -1.1956e-04
5:10072247 G A 0.172278 5.9798e-07
5:10072284 C T 0.254869 -1.3097e-05
5:10073369 G C 1.439747 1.8170e-05
5:10073558 G C 0.031776 1.1678e-05
5:10076656 A G 0.041474 -8.6682e-05
5:10090297 C T 0.036304 1.8369e-06
5:10100038 C A 0.281296 1.1192e-05
5:10105216 A C 0.939100 -2.0484e-05
5:10108175 A G 0.093536 -1.6490e-05
5:10108797 G T 0.029546 4.9822e-05
5:10109188 C A 0.043785 1.7906e-05
5:10109323 T C 0.249027 -1.2328e-05
5:10115520 G A 1.079148 7.5302e-08
5:10116476 A G 0.256148 8.2669e-06
5:10117232 A G 0.480881 -9.6871e-07
5:10123330 A C 0.029732 -5.2841e-05
5:10123357 C T 0.070272 4.1760e-07
5:10124129 A G 0.389938 -7.3554e-06
5:10133704 A G 0.833665 2.0542e-05
5:10134165 T C 0.071260 2.2516e-05
5:10137166 C A 0.034593 2.7905e-05
5:10138511 C T 0.176173 3.2635e-05
5:10139143 G A 0.546331 -9.8982e-06
5:10141178 A G 0.045554 6.8565e-05
5:10142175 T C 0.319616 -3.2009e-05
5:10145356 T C 0.782486 1.8050e-05
5:10145913 A G 0.299859 6.8986e-05
5:10146485 A G 0.142206 9.2944e-06
5:10158564 A G 0.368416 3.0266e-06
5:10161507 A G 0.026278 -5.5923e-06
5:10161727 C T 0.051711 -9.3594e-05
5:10161876 G A 0.521054 -3.4807e-05
5:10170638 G A 0.871614 2.1299e-05
5:10198605 G T 1.924676 -8.2203e-06
5:10204224 T C 0.412434 -5.2547e-06
5:10210627 G A 0.351956 3.1812e-05
5:10230118 C T 1.256836 -4.3326e-05
5:10234842 C T 0.080339 1.6283e-04
5:10236693 G A 0.073792 4.9729e-05
5:10236927 T C 1.829124 -1.8900e-05
5:10239261 A G 0.261494 -1.3380e-06
5:10239278 T C 1.234441 -3.5486e-05
5:10239737 G C 1.286935 -3.4351e-05
5:10239889 A G 0.095568 -8.3775e-07
5:10245141 G A 0.542998 3.7665e-05
5:10246086 A G 1.377991 -2.8584e-05
5:10256049 G C 0.069109 -1.0117e-05
5:10256462 G A 0.035301 2.5089e-05
5:10261542 T C 1.954508 5.7251e-05
5:10265278 G A 1.712225 1.2938e-04
5:10270505 G A 0.097136 -1.8112e-04
5:10272052 A G 0.053698 4.8992e-05
5:10272123 T C 0.024814 -5.9291e-05
5:10282333 G A 0.021536 3.7255e-05
5:10283322 G T 1.422399 3.5591e-06
5:10286742 T C 1.572554 4.5198e-06
5:10290377 A G 0.139512 -2.0121e-04
5:10299526 T G 0.058690 -5.9419e-05
5:10301295 T C 1.429241 -1.5657e-05
5:10303738 A C 0.121291 -4.7788e-05
5:10307037 G C 1.227040 2.3975e-05
5:10307254 T C 0.034415 3.3218e-05
5:10308222 C A 0.042854 -1.6095e-04
5:10308969 C A 0.027018 -3.0377e-05
5:10309763 A C 1.363917 2.0759e-05
5:10318058 T C 0.090725 7.7705e-05
5:10319416 A G 1.465905 2.1385e-05
5:10319591 G A 1.816972 3.0266e-05
5:10327778 C A 0.034571 -2.1258e-06
5:10341897 A G 0.329074 -3.9529e-05
5:10349386 A G 0.077122 3.1515e-05
5:10354531 G C 0.022266 -7.5940e-05
5:10355050 C T 1.308262 -3.7338e-06
5:10360207 G T 0.652740 2.9308e-05
5:10368745 A G 0.027647 7.2128e-05
5:10376875 T G 1.785304 7.7810e-05
5:10383141 G A 0.170305 -2.6275e-05
5:10384664 A T 0.030643 4.2319e-05
5:10410226 G A 0.038264 -4.1556e-05
5:10419624 A G 0.095127 2.5561e-05
5:10422122 T C 0.079794 1.0205e-05
5:10427377 G A 0.268667 5.9313e-06
5:10429289 C T 0.022561 -8.0022e-05
5:10431116 A G 0.080553 7.2204e-05
5:10444131 A G 1.774690 2.1022e-05
5:10446185 G A 0.034525 -2.4649e-05
5:10447098 G A 0.133316 -2.0081e-05
5:10449091 G T 0.387325 1.0893e-04
5:10459906 A C 0.045366 8.6977e-05
5:10459942 C T 0.526088 -2.5381e-05
5:10460700 T C 1.841270 -6.4549e-07
5:10462371 A G 0.079826 1.1219e-05
5:10462678 T C 0.034739 5.4277e-05
5:10463212 A G 0.038965 5.4990e-05
5:10464107 T C 0.221078 -6.1079e-05
5:10466742 A G 0.153771 -6.7632e-06
5:10471918 C T 1.455872 5.1640e-04
5:10472134 A G 1.260429 2.5961e-04
5:10472854 A G 0.211412 -4.7908e-05
5:10481418 T C 1.527834 2.1446e-04
5:10481725 A G 0.191188 -9.5940e-05
5:10489229 C T 1.299784 1.0923e-04
5:10490913 A G 0.228553 -3.0383e-05
5:10493670 A C 0.064100 2.4539e-05
5:10497798 T C 0.737175 1.9930e-05
5:10499577 A C 0.094792 -1.4403e-04
5:10501076 A C 1.037618 -3.0590e-06
5:10501909 T G 0.041929 6.5673e-05
5:10503055 A G 0.066830 -7.7385e-05
5:10506739 T C 0.193048 6.2747e-06
5:10506889 G A 0.039491 -7.2934e-05
5:10510146 G A 0.806284 -1.9222e-06
5:10512454 G T 0.135919 1.1255e-05
5:10514552 C T 0.066531 -2.4872e-04
5:10517908 G A 0.620237 1.6399e-06
5:10520011 T G 0.048170 3.1925e-05
5:10522083 C T 0.144050 -2.5964e-05
5:10523116 G A 1.251487 -1.9026e-07
5:10524503 G A 0.847956 7.3062e-06
5:10524851 G A 0.026424 -3.1872e-05
5:10525963 G T 0.183379 -2.3336e-05
5:10530684 A G 0.133975 4.2246e-05
5:10531668 C G 0.142807 -2.8259e-05
5:10531998 A G 0.741216 -5.8205e-06
5:10534723 C T 1.951044 7.4837e-05
5:10535031 T C 0.070342 -5.0027e-05
5:10537113 T C 0.143764 8.6972e-05
5:10543978 T C 0.240773 5.0982e-05
5:10544905 T C 0.091926 4.3405e-05
5:10550838 G A 1.253357 -2.9051e-05
5:10552954 A G 0.070615 -1.9864e-05
5:10555362 A G 0.137896 1.6326e-04
5:10557768 T C 0.372697 7.6984e-06
5:10559622 G A 0.076743 -1.6885e-04
5:10568992 G A 0.377361 -2.0947e-05
5:10569180 A C 1.638547 -1.1581e-05
5:10572984 G A 0.282199 -6.3531e-05
5:10579714 C T 0.132310 -5.5437e-05
5:10582859 C G 0.068855 -5.8172e-05
5:10584278 G A 0.026245 -1.5086e-05
5:10585370 T C 0.564297 5.9290e-05
5:10597986 A G 1.777585 -5.6965e-06
5:10602920 A G 0.070725 6.5954e-06
5:10607762 T C 0.220111 1.5034e-05
5:10610771 A G 0.852013 1.0929e-04
5:10611868 T C 0.196092 -6.3709e-04
5:10612286 G A 0.059680 -1.4259e-04
5:10612689 G C 0.022318 1.9332e-05
5:10617420 T C 1.884987 2.6046e-05
5:10618966 T G 0.047891 -1.2565e-04
5:10619490 C T 0.107856 -2.3555e-05
5:10619758 C T 0.036349 -1.5251e-05
5:10619770 A G 0.026768 1.1878e-04
5:10620085 A G 0.520667 1.7723e-05
5:10620274 T C 0.457280 -9.4089e-05
5:10620735 A G 0.475587 1.4569e-05
5:10621487 G A 0.078151 1.5458e-06
5:10622591 A G 0.020380 6.5803e-05
5:10623570 A G 0.020809 8.7607e-05
5:10624805 C A 0.029536 9.3603e-06
5:10631431 C T 0.423606 5.1258e-06
5:10644999 G A 0.886827 7.0914e-06
5:10647055 A G 0.717422 -7.3145e-05
5:10647137 G A 0.145731 5.9645e-05
5:10651399 T C 0.065970 -4.7872e-05
5:10656698 C T 0.634885 2.4936e-04
5:10661766 A G 0.746663 -1.3592e-04
5:10665431 T C 0.020990 8.5959e-05
5:10666141 A G 0.056385 3.0371e-05
5:10668416 T C 0.169522 -1.0323e-04
5:10668729 T G 0.256447 3.7610e-05
5:10668768 A G 0.901397 9.7852e-05
5:10669307 A G 0.250147 -1.1044e-04
5:10671564 A G 0.064935 5.9170e-06
5:10671986 A G 0.068252 -8.6294e-05
5:10672745 T C 0.030069 -3.1037e-05
5:10673287 G A 0.747812 -1.2450e-05
5:10676692 G T 0.072913 -2.1459e-05
5:10680997 A G 0.177935 9.7095e-05
5:10683822 C T 0.133871 -3.2552e-05
5:10691743 G A 0.064295 1.6008e-05
5:10693887 C T 0.109482 -6.1943e-04
5:10694068 A G 0.032652 -8.5192e-06
5:10702034 A G 0.137597 2.1333e-05
5:10704622 T C 0.389601 8.5311e-05
5:10705097 A G 0.067573 -1.5103e-04
5:10723124 G C 0.108788 -1.2718e-05
5:10735379 T C 0.136081 6.7680e-05
5:10737802 G A 1.376303 2.0102e-05
5:10748462 T C 1.940914 3.8144e-05
5:10752139 A G 0.063766 5.2235e-05
5:10752315 T C 1.299067 -2.1182e-05
5:10766488 A G 0.025852 -5.1698e-05
5:10773362 G A 0.066690 -3.6460e-05
5:10777939 T C 1.433454 -3.7843e-05
5:10788833 C T 1.828874 9.8875e-05
5:10789358 G A 0.049991 4.4176e-06
5:10794253 T C 0.070099 -3.0073e-05
5:10795197 A G 0.182233 3.6989e-05
5:10804897 C T 0.124776 5.5982e-05
5:10810622 T C 0.047778 8.1595e-05
5:10811180 C T 0.065892 -6.9303e-05
5:10811474 G C 0.068729 -2.2457e-05
5:10818337 T C 1.060397 4.5251e-06
5:10831005 A G 0.561294 -4.7875e-05
5:10835211 A G 0.035940 -4.4258e-05
5:10854091 A G 0.043454 5.8189e-05
5:10857272 G T 1.110070 -4.2417e-05
5:10859186 T C 0.257891 -7.7494e-05
5:10869824 C A 0.029036 1.2193e-04
5:10869964 C T 0.081183 1.5682e-04
5:10878233 T C 1.337286 2.7897e-06
5:10883512 C T 0.048956 3.4148e-05
5:10891572 C T 0.052101 1.2675e-04
5:10898112 C T 0.040900 2.5566e-05
5:10900033 C T 0.939230 8.0330e-06
5:10903553 T G 1.178636 8.8128e-05
5:10906058 G A 0.108905 3.5275e-05
5:10909428 G A 0.056590 -1.3061e-05
5:10912625 C T 0.180597 -1.0454e-05
5:10913841 C T 0.996365 3.3836e-05
5:10919970 T C 0.067635 -4.9457e-05
5:10929785 A G 0.445171 1.6572e-05
5:10931688 C T 0.484068 2.5415e-07
5:10935305 A G 0.057563 2.0866e-05
5:10935947 G A 0.159435 4.9534e-05
5:10939890 G A 0.031529 -3.0739e-05
5:10940102 A G 0.152888 -4.6376e-04
5:10940352 A C 1.048427 -1.4868e-05
5:10940410 T G 0.527042 1.4934e-05
5:10941937 A G 0.031094 1.5455e-05
5:10947154 T C 0.184047 1.0405e-05
5:10949268 T C 0.024908 1.6151e-04
5:10950359 A C 0.047884 -2.3008e-04
5:10951637 T C 0.070358 9.7454e-05
5:10951965 G T 0.887090 -2.3600e-05
5:10954508 T C 0.926211 2.6866e-05
5:10958364 A C 0.904942 3.2567e-05
5:10963692 A G 0.843139 3.4708e-05
5:10964326 T G 0.852091 4.9356e-05
5:10964984 A G 0.021542 -2.6291e-04
5:10965979 T C 0.075065 -4.0091e-05
5:10966880 C T 1.967332 -7.1834e-06
5:10969121 T C 0.082718 8.5423e-06
5:10973727 A G 0.175011 -8.8235e-05
5:10974193 A G 0.292689 4.7201e-06
5:10977322 G A 0.514822 -3.6106e-05
5:10987265 T C 0.751349 -5.1954e-05
5:10990845 A G 0.289063 9.3355e-06
5:10994829 G T 0.639611 -1.7614e-05
5:10998296 C T 1.475058 -3.1907e-05
5:11000003 C T 0.055541 1.5265e-05
5:11000110 T C 0.054921 3.3391e-05
5:11005150 G A 0.442023 -1.3198e-05
5:11010036 C T 1.455473 -5.5074e-05
5:11018387 A G 0.040896 -1.7875e-05
5:11024961 A G 0.131070 5.1064e-05
5:11032822 A G 0.028929 2.5285e-06
5:11033171 A G 0.027342 -3.8066e-05
5:11037268 C T 0.032597 -4.5698e-05
5:11039177 G A 0.140194 -7.6040e-06
5:11042858 T C 0.537824 5.0780e-06
5:11043567 C T 0.023502 1.1079e-04
5:11043681 A C 0.122407 6.4375e-05
5:11049678 T C 1.444259 2.4466e-05
5:11050171 G A 0.157357 9.4793e-05
5:11052023 T C 0.095927 5.2542e-05
5:11062295 T C 0.022539 7.7373e-05
5:11064277 A G 0.069761 -9.9163e-06
5:11067744 G T 0.529048 -5.3398e-07
5:11070135 T G 0.530700 1.9449e-05
5:11075229 A G 0.020568 5.6727e-05
5:11090229 A G 0.210880 8.2701e-06
5:11090967 T C 0.027157 -1.1597e-05
5:11108802 C T 0.060241 -1.2782e-04
5:11109417 C T 0.104520 -3.7194e-05
5:11111713 G A 0.628959 1.8196e-05
5:11111771 G A 0.740505 -3.3576e-06
5:11113515 G T 0.027722 -2.5979e-05
5:11121100 A G 1.381246 2.2412e-05
5:11121634 A G 0.080930 1.6980e-05
5:11125110 T C 0.135010 1.5395e-05
5:11125498 G A 0.253260 -2.1811e-05
5:11136056 T A 0.064646 1.4038e-04
5:11138759 C A 0.044996 -8.2843e-06
5:11139882 A C 0.096152 -6.6159e-05
5:11144613 G A 1.052003 1.8001e-05
5:11146638 C T 1.264928 -9.3844e-06
5:11148013 T C 0.079096 -4.1340e-05
5:11148537 T C 0.850458 5.9338e-05
5:11148609 C T 0.031640 -7.3154e-05
5:11159161 T C 1.091602 4.8761e-05
5:11159521 T C 0.245602 -2.2116e-05
5:11163984 C T 0.863977 -1.5233e-05
5:11168770 C A 0.089206 -2.6213e-05
5:11169846 T C 0.039157 -1.6573e-04
5:11169945 T C 1.055158 -1.5841e-05
5:11170298 T C 0.040202 1.3807e-05
5:11172426 C A 0.202379 -1.5714e-05
5:11172736 C T 0.906694 -5.4998e-05
5:11172773 C T 0.316652 -5.0891e-05
5:11172810 T C 0.031685 -1.5632e-05
5:11173936 A G 0.064055 1.7187e-07
5:11175168 C T 0.111394 3.9883e-05
5:11175485 C A 1.835703 9.2526e-05
5:11177284 G A 0.041562 -1.1543e-05
5:11177291 G A 0.122969 6.8128e-05
5:11178648 T C 0.790834 1.8246e-05
5:11179494 C T 0.537571 -4.6797e-05
5:11186685 A G 0.442786 -4.6531e-05
5:11190998 A C 1.131193 3.5146e-05
5:11196730 T G 0.103049 4.3219e-05
5:11198782 G A 0.029640 7.1346e-06
5:11198974 G A 0.904062 1.6866e-05
5:11199089 G T 0.028676 -5.6593e-07
5:11202649 T C 0.189997 4.7641e-05
5:11204214 T C 0.022470 -4.2223e-05
5:11215222 T C 0.030241 1.9274e-06
5:11216085 T C 0.150278 4.7505e-05
5:11234229 C T 0.253902 2.9719e-05
5:11243073 G A 0.579091 -1.0025e-05
5:11257274 C T 0.228871 1.1916e-05
5:11260248 A G 0.057982 -1.8263e-06
5:11261119 A G 0.094302 -1.8390e-05
5:11263785 C T 0.027281 3.4810e-05
5:11274190 A C 0.161622 -4.6712e-05
5:11281647 C T 0.086279 7.4019e-06
5:11282141 T C 0.522248 3.8874e-06
5:11285814 C T 0.040299 1.0093e-04
5:11290654 T A 0.044379 -5.9345e-05
5:11293094 T C 0.200094 -5.5417e-06
5:11294265 T C 0.716260 1.8436e-05
5:11298223 C T 0.976274 1.8535e-05
5:11300854 C T 0.581551 3.2511e-05
5:11300908 G C 0.223574 9.5421e-06
5:11301495 G A 0.064285 2.7623e-04
5:11301811 C T 0.114741 3.6938e-05
5:11302340 C G 1.044353 -3.7767e-05
5:11304423 A G 1.401749 2.4445e-05
5:11306627 A G 0.323692 -4.3095e-05
5:11306983 C A 0.451627 -2.9191e-05
5:11310423 G A 0.675418 -9.3029e-07
5:11313232 T C 1.684497 2.7067e-05
5:11324531 C T 1.421902 1.3763e-05
5:11327050 T C 0.074402 1.1894e-05
5:11332456 G A 0.097746 2.5716e-05
5:11335373 G A 1.285276 5.0768e-06
5:11338423 G A 0.535987 4.3065e-07
5:11345193 A G 0.086847 1.5310e-04
5:11346206 C T 0.076356 1.2716e-05
5:11347806 C A 0.700034 1.7869e-05
5:11357700 C T 0.566095 1.4389e-05
5:11363645 T C 0.972684 6.2240e-05
5:11381626 T C 0.069469 7.3892e-05
5:11387204 C T 1.800351 5.9173e-06
5:11391331 A G 0.078894 -1.1230e-04
5:11394465 T G 0.325492 -5.6500e-05
5:11395158 G A 0.884104 7.0701e-06
5:11397573 A C 0.164767 2.9071e-05
5:11402480 T C 0.083663 2.4968e-06
5:11406424 C T 0.082737 1.5219e-05
5:11413046 G A 0.091790 2.1447e-05
5:11415911 C T 0.022736 -1.7239e-05
5:11416298 T G 0.050209 9.4896e-05
5:11420080 C T 0.117999 -5.4727e-06
5:11420721 C T 0.415365 4.5481e-08
5:11423525 C T 0.318353 -1.1802e-05
5:11423592 C T 0.095893 2.2083e-05
5:11428476 G A 1.348915 1.2423e-05
5:11437611 G A 0.069605 -1.3691e-05
5:11439549 T C 0.160963 -1.1425e-05
5:11452944 A G 0.631016 -1.3264e-04
5:11460375 T C 0.030669 8.0821e-05
5:11461920 G A 0.471056 -1.8340e-04
5:11463750 A G 0.323553 -1.6340e-04
5:11469640 A G 0.785514 4.5186e-05
5:11480758 G A 0.844882 4.6562e-05
5:11492410 T C 0.278174 -1.0897e-05
5:11507879 T C 0.102546 4.6580e-05
5:11512067 C T 0.212856 -1.3211e-05
5:11515513 T C 0.081556 -5.8728e-05
5:11517275 A C 0.163102 1.7717e-05
5:11520911 C T 0.039679 -5.6384e-05
5:11522238 C T 0.919210 8.1571e-06
5:11523516 A G 1.079037 1.2833e-05
5:11527108 G A 0.061887 2.8725e-05
5:11529117 C T 0.436450 -3.6064e-05
5:11530762 G T 1.374112 -1.6643e-04
5:11534909 C T 0.126821 -2.3094e-04
5:11537567 A G 0.082079 9.4600e-06
5:11538281 C A 0.388383 -4.2472e-05
5:11538361 A G 0.906837 -1.0191e-04
5:11548374 C G 0.038955 1.1230e-04
5:11549010 A T 0.117831 -8.7702e-05
5:11552560 C T 0.106776 -1.4957e-04
5:11558206 A G 0.271445 9.8135e-05
5:11560850 G A 0.432665 1.9130e-04
5:11564999 T C 0.042500 1.5424e-05
5:11566665 C T 1.760150 -7.0721e-05
5:11569298 A G 0.106646 6.4033e-05
5:11570552 A C 0.069449 6.8632e-05
5:11576012 G A 0.044480 1.3638e-05
5:11577396 A G 0.032347 -2.4897e-05
5:11583177 T A 0.023947 1.7871e-05
5:11584342 C T 0.900673 -2.7691e-04
5:11586703 C T 1.611490 -6.5988e-05
5:11588701 A G 0.760528 -3.5431e-05
5:11593348 G A 0.522420 9.5536e-05
5:11595494 C T 0.911092 -5.1212e-05
5:11597251 C T 0.022399 -7.8865e-05
5:11612173 T C 0.040452 1.4928e-05
5:11614138 C T 0.051926 3.5073e-05
5:11617253 T C 0.022925 -8.6182e-05
5:11618497 A G 0.034616 4.4267e-06
5:11621072 C G 0.034064 -3.3511e-05
5:11629560 C T 0.127178 -2.8375e-05
5:11631336 G A 0.062620 -3.4536e-05
5:11634823 C T 0.118048 1.3057e-04
5:11635145 C T 0.040150 -1.2883e-04
5:11636295 A G 0.235917 -2.5138e-06
5:11638501 G A 0.229549 2.3110e-05
5:11641039 G A 0.625181 -1.2940e-05
5:11643291 G A 0.040572 -1.5883e-05
5:11644178 G A 0.038719 -2.8226e-05
5:11644503 C T 0.404963 -1.5223e-05
5:11647338 C T 0.040916 2.2605e-05
5:11647728 G C 0.133637 9.7138e-05
5:11649929 T C 0.435303 4.2674e-05
5:11652051 A G 0.029575 -3.8159e-05
5:11666361 A G 0.210831 4.2168e-06
5:11673570 T G 0.138431 5.5022e-05
5:11673848 A G 0.289589 5.3637e-06
5:11676531 A G 0.053600 2.0600e-05
5:11699387 C T 0.038968 4.5212e-06
5:11704736 A G 0.115896 1.0527e-04
5:11710840 A G 0.039777 2.7793e-05
5:11714054 A C 0.649514 8.9562e-06
5:11714561 T C 0.040526 -1.1992e-05
5:11720921 A C 0.032983 -1.8351e-04
5:11723594 A G 0.269449 7.9949e-05
5:11731564 T C 0.312978 1.7082e-05
5:11732733 C T 0.114345 -2.2656e-06
5:11732794 T C 0.074730 -2.7196e-08
5:11733221 T C 0.077207 -1.9181e-05
5:11736374 T G 0.038352 -2.8675e-05
5:11736524 G A 0.221419 9.9807e-05
5:11739317 G T 0.113209 4.4367e-06
5:11743865 C T 0.046765 1.1501e-05
5:11745759 C G 0.040098 -2.7288e-05
5:11750011 G A 0.055652 -9.7669e-05
5:11750259 G A 0.037748 -1.3777e-04
5:11775341 C T 0.029364 -3.2500e-04
5:11780283 A G 0.104136 5.0603e-05
5:11787359 T C 0.030322 -5.4505e-05
5:11795270 C T 1.955150 2.8274e-04
5:11798488 G T 0.077158 9.5035e-06
5:11803492 G C 0.283682 2.2645e-05
5:11809070 C A 1.953501 3.6184e-04
5:11809095 G A 0.044451 4.2625e-05
5:11814702 G A 0.037466 1.6900e-05
5:11816618 A G 0.036563 -3.4337e-04
5:11822748 C T 0.253169 4.0492e-04
5:11825332 A G 0.046937 -2.7659e-04
5:11842008 G A 0.030578 -2.4311e-04
5:11843303 G A 1.316909 1.8405e-05
5:11849590 T G 0.050893 -7.0187e-05
5:11851149 A G 0.030052 -1.5399e-05
5:11857957 C T 0.057784 -1.2072e-05
5:11861884 G A 0.535319 6.2477e-06
5:11864077 C A 0.592282 -2.6264e-05
5:11870554 G T 0.562677 -1.6661e-05
5:11874300 T C 0.055853 -6.1543e-06
5:11874565 G A 0.612353 1.3494e-06
5:11878837 T C 0.026226 -1.9679e-05
5:11891727 C A 0.494224 -3.0692e-05
5:11908565 G T 0.119629 1.1323e-04
5:11908641 T C 0.573528 -1.2177e-04
5:11908731 A C 0.063824 3.4621e-06
5:11913471 G A 0.308084 1.3494e-05
5:11913712 A G 1.084837 5.7704e-06
5:11918903 G T 1.123777 9.1871e-06
5:11923782 G A 0.040095 -3.4493e-05
5:11933707 G A 0.055282 3.5132e-05
5:11933833 C T 0.083143 8.2313e-05
5:11941719 C T 0.043052 1.8684e-05
5:11949566 A G 0.800734 5.1984e-05
5:11952419 T C 0.032704 4.7390e-05
5:11956711 C T 0.832746 6.9521e-05
5:11979905 G C 0.124147 6.1162e-05
5:11982424 A G 0.257417 -1.3330e-05
5:11982921 G A 0.270819 -2.0547e-05
5:11990994 G T 0.167961 -5.8282e-05
5:12003100 G A 1.094766 -1.1616e-06
5:12005040 C T 0.100476 -4.0249e-06
5:12011074 C A 0.080180 -2.6418e-05
5:12013468 C G 0.772830 3.7810e-05
5:12019795 T C 0.747922 3.0524e-05
5:12021274 A G 0.046392 4.9020e-06
5:12021620 C T 1.699378 3.6471e-05
5:12034602 T C 0.097782 2.1908e-05
5:12051585 T C 0.066762 3.5614e-05
5:12061621 T C 0.041594 8.8274e-05
5:12073185 T C 1.681553 1.0820e-05
5:12090178 G A 0.032049 8.5219e-05
5:12105278 A G 0.903916 -1.7109e-05
5:12116089 C A 0.325841 -8.4233e-06
5:12119994 T C 0.079699 -3.3833e-05
5:12121629 T C 0.039744 -7.7777e-06
5:12141287 T G 0.705409 1.8734e-05
5:12170622 T G 0.051299 2.1087e-05
5:12174985 A G 1.782259 8.5456e-05
5:12182123 T G 1.089518 2.1593e-05
5:12184609 T C 0.035707 -8.5021e-05
5:12186835 C T 0.029877 -1.0332e-04
5:12188357 T C 0.027939 1.1626e-05
5:12227099 T C 0.058884 5.8539e-05
5:12235399 G A 0.058161 1.6494e-05
5:12245521 A G 0.082384 -2.5389e-05
5:12250536 G A 0.701446 2.3847e-05
5:12261093 T C 1.741258 -4.4085e-06
5:12269594 C T 0.046035 9.8471e-05
5:12271443 T C 0.067495 -5.7085e-05
5:12274679 C T 0.102812 1.3287e-05
5:12274892 T C 0.050630 -7.3366e-06
5:12286957 C A 0.107519 -2.0641e-05
5:12290641 G A 0.075684 -2.0218e-05
5:12295970 T G 0.744322 3.3357e-06
5:12344379 C T 0.134387 6.2946e-06
5:12372451 G A 0.045035 1.2895e-04
5:12383942 A G 0.038485 2.8564e-06
5:12395406 T C 0.044827 -6.5157e-05
5:12412666 C A 0.675499 -2.3766e-05
5:12430200 C T 0.773391 -3.3564e-05
5:12459370 C A 0.062033 1.7746e-05
5:12460920 A C 0.094880 2.1948e-05
5:12482460 T G 0.196017 2.7696e-05
5:12483713 G T 0.038722 -5.0575e-06
5:12510729 T C 0.093027 -2.0520e-05
5:12512202 G A 1.107623 5.0694e-06
5:12525234 G C 0.032863 1.9979e-05
5:12527470 C T 0.072530 -7.8994e-05
5:12529167 A C 0.203713 -6.7947e-06
5:12537702 T C 0.067122 -5.5931e-05
5:12538109 G T 0.755280 -3.1824e-05
5:12544407 A G 0.037988 -1.6699e-05
5:12563758 A G 0.088427 -2.4513e-05
5:12603488 G A 0.227969 -4.5555e-05
5:12613941 T C 0.140697 -6.6570e-05
5:12616793 T C 1.901871 1.2726e-05
5:12623502 C T 0.787962 7.6454e-06
5:12644859 G A 0.077061 7.2403e-05
5:12648818 A G 0.055256 1.5701e-04
5:12655634 A G 0.052078 -3.1680e-05
5:12688926 A G 0.725439 1.7325e-05
5:12698832 G A 0.313390 -3.1806e-05
5:12711765 A G 0.028277 -8.6147e-05
5:12725971 G A 0.052231 -1.8749e-05
5:12734066 G A 0.057245 -8.2517e-05
5:12740428 G A 0.086814 1.5987e-05
5:12741865 A G 0.029738 3.0450e-06
5:12746289 G A 0.890871 -8.1699e-06
5:12750557 T C 1.707178 -2.1225e-05
5:12756311 A C 0.059329 5.4228e-05
5:12759509 G A 0.095935 -3.4331e-05
5:12781239 T G 0.788143 3.9654e-05
5:12784265 C A 1.669238 3.5569e-05
5:12805787 G A 0.207076 -2.3814e-05
5:12831177 C G 0.167348 -3.1045e-05
5:12895129 A G 0.670798 4.9824e-05
5:12929259 C T 0.043315 3.9130e-06
5:12932132 T C 0.185375 -4.2520e-05
5:12945546 C T 0.384381 -2.0018e-05
5:12948477 C T 1.962976 4.3957e-05
5:12950860 T G 0.064788 3.3840e-05
5:12975063 T C 0.574122 -1.0105e-05
5:12975187 G A 0.746679 -4.5144e-05
5:12981176 T G 1.547717 -2.8831e-05
5:12983778 T C 0.050546 -6.9981e-06
5:12986860 T C 1.377861 -1.4290e-04
5:13002319 C T 1.820594 4.1221e-05
5:13019177 T C 1.915919 -9.8613e-05
5:13032211 C G 0.457200 1.0421e-05
5:13032839 G A 0.859456 -2.8580e-05
5:13051894 C T 0.505915 5.7403e-05
5:13082114 T C 1.028907 9.0098e-06
5:13110465 T C 0.321047 2.3902e-05
5:13113565 A C 0.043769 3.7244e-05
5:13127325 A T 0.126091 -1.4574e-04
5:13143764 C T 0.093809 -5.8492e-06
5:13167001 G A 0.024294 -8.1921e-05
5:13173289 C T 0.214018 2.3434e-05
5:13184172 G T 0.168442 -1.8115e-05
5:13206179 G T 0.051276 -1.0652e-04
5:13213877 G A 0.179841 1.2316e-05
5:13214267 A C 0.075412 -2.7029e-05
5:13214808 G T 0.142644 -7.5801e-06
5:13217782 G A 0.025960 -1.4444e-05
5:13234726 G T 0.107353 -1.5069e-05
5:13239549 T G 0.090894 -1.0340e-05
5:13242974 T C 0.485526 8.9825e-06
5:13249445 A C 0.401970 3.7419e-05
5:13268478 A G 1.647070 -1.9535e-05
5:13270013 C T 0.114328 4.0905e-05
5:13273417 A G 0.036940 -4.0626e-06
5:13274310 C T 1.167413 -2.7619e-05
5:13276651 T C 1.644035 -1.7886e-05
5:13277542 T C 0.036498 -4.2792e-05
5:13281103 G A 0.482994 1.4664e-05
5:13284783 T C 0.105773 -2.3911e-05
5:13305209 A G 0.152268 1.0757e-05
5:13306567 A G 0.068148 1.5728e-05
5:13309349 G T 0.034992 3.9533e-05
5:13325005 A G 0.118700 -3.7599e-05
5:13332590 C T 0.024437 6.4010e-06
5:13345141 G A 1.826774 -4.1005e-06
5:13350715 C T 0.475460 2.0159e-05
5:13351937 A G 1.823441 -4.7016e-06
5:13359394 A G 1.822513 1.7388e-06
5:13372479 G A 0.071037 -4.3967e-05
5:13377689 C T 0.024849 5.9670e-06
5:13384463 T C 1.963381 1.4596e-05
5:13394252 C T 1.746903 7.0786e-06
5:13394502 A C 0.085426 -2.7513e-05
5:13403200 C G 0.070391 6.0214e-06
5:13405410 C T 0.789721 -3.0026e-05
5:13407347 C T 0.039549 2.5599e-05
5:13415680 C T 0.374076 2.8999e-05
5:13435594 A G 0.059806 -2.2535e-05
5:13436077 C T 0.355605 -1.1657e-05
5:13436346 T C 0.034535 -2.2132e-05
5:13455563 A G 1.207991 1.4583e-04
5:13463464 C A 0.527568 1.4052e-05
5:13465401 A G 0.036956 -4.7995e-05
5:13465905 C T 1.045103 2.0428e-05
5:13471156 G A 0.240780 -2.1407e-07
5:13477768 A G 0.219380 -6.5775e-06
5:13479264 C T 0.066106 -1.6280e-05
5:13481097 A G 0.140849 2.4651e-05
5:13490545 T C 0.224600 -4.3398e-05
5:13498598 G T 1.037865 3.3844e-05
5:13500294 T C 0.195076 -4.7566e-06
5:13502023 A G 0.023353 4.8234e-05
5:13503064 G T 0.542798 5.7377e-05
5:13505128 C T 0.161512 -6.6651e-05
5:13510539 C T 0.052007 7.8990e-05
5:13514631 T C 0.049063 2.4764e-06
5:13518119 T G 0.083818 3.1409e-05
5:13519075 C A 0.289683 -3.2971e-05
5:13529694 A G 0.039235 4.6294e-06
5:13540464 A G 0.082231 -4.8127e-05
5:13549440 T C 0.021192 3.3120e-05
5:13549754 C A 0.144621 3.9263e-06
5:13573228 A G 0.025791 1.8649e-04
5:13573675 C A 0.042422 -8.2110e-05
5:13593427 G A 0.765300 9.3661e-07
5:13602181 G A 0.056768 -1.2866e-05
5:13602781 T G 1.412217 3.3624e-05
5:13603734 C A 1.897269 -3.9181e-05
5:13605233 C A 1.945088 -2.1049e-05
5:13606274 G A 0.038981 1.3850e-05
5:13609725 C T 0.984287 4.8754e-05
5:13609885 T C 1.882819 1.3456e-05
5:13610044 A G 0.061871 -4.7692e-05
5:13610706 A G 1.145173 -5.4631e-05
5:13619672 C T 1.207936 3.3782e-05
5:13621204 T C 1.325228 5.1898e-06
5:13624894 C A 0.812697 7.5718e-04
5:13630037 A G 0.092780 5.6935e-05
5:13633967 T C 0.115120 -7.2822e-05
5:13634868 T C 0.153816 8.1214e-05
5:13635051 C T 1.332154 -2.2017e-05
5:13644304 T G 0.389136 2.6878e-06
5:13644978 T C 0.107363 1.4971e-07
5:13654014 A G 0.040734 2.4856e-05
5:13655022 G A 1.308570 -9.6507e-06
5:13658140 T C 0.039760 2.7819e-05
5:13660913 G A 0.044509 1.3283e-04
5:13676982 T C 0.047722 8.1320e-05
5:13677225 A G 1.098252 3.8251e-05
5:13690171 T G 0.023970 9.8285e-06
5:13695831 T G 1.111667 2.4633e-05
5:13696483 T C 0.178137 -9.3314e-07
5:13697412 T C 0.073474 1.7454e-05
5:13701536 C T 1.114380 2.2352e-05
5:13717471 C T 0.173898 4.1344e-07
5:13719089 A G 0.837943 1.4194e-05
5:13721378 G A 0.298152 1.2849e-05
5:13724157 T C 0.046950 7.5215e-05
5:13725688 T C 0.074990 8.1078e-06
5:13729104 T G 0.078090 -3.2642e-05
5:13734200 A G 0.090732 1.3532e-05
5:13737444 A G 0.266541 6.3766e-06
5:13738734 T C 0.686584 -2.4895e-05
5:13739720 T G 1.343965 -5.2956e-05
5:13740976 T C 0.327918 -9.7569e-06
5:13741163 A C 0.576423 -5.7081e-06
5:13741223 C A 0.414206 8.2693e-06
5:13742710 G C 1.282611 -9.7790e-06
5:13749040 G A 0.240604 -1.9676e-05
5:13749103 T C 0.091647 1.1044e-04
5:13749237 T G 0.749727 5.8581e-06
5:13750078 A G 0.813298 9.1685e-06
5:13752191 T C 0.043704 8.7688e-05
5:13756790 C G 1.411542 -2.3575e-05
5:13759735 T C 0.032759 2.1070e-05
5:13760721 C T 0.701037 -2.6242e-05
5:13761321 A C 0.313079 -3.0784e-05
5:13770000 T C 0.736218 -6.3733e-06
5:13776005 A T 0.042701 1.0403e-05
5:13779743 C T 0.530294 2.8967e-05
5:13781388 C T 0.030228 -6.5539e-05
5:13782801 T C 1.082504 2.0528e-05
5:13788886 A C 0.559029 1.2478e-05
5:13798819 T C 0.821938 1.6072e-06
5:13800577 T C 0.463448 2.3514e-06
5:13801034 C T 0.038563 9.2552e-05
5:13801151 C T 0.159448 3.2626e-06
5:13805769 T G 0.359438 -1.7029e-05
5:13806118 C G 0.135043 -1.1458e-07
5:13806849 A C 0.027735 9.8054e-06
5:13811775 C T 0.422302 -4.2118e-05
5:13817825 C T 0.092611 2.3409e-05
5:13820981 C T 0.090706 -6.4309e-05
5:13822879 G A 0.320645 -4.3308e-05
5:13836249 T G 0.735513 -8.4872e-05
5:13839167 A G 0.341736 9.1402e-05
5:13844364 A G 0.703445 -8.5091e-05
5:13844506 T C 0.104676 -4.4082e-06
5:13844874 A G 0.358763 -3.4240e-05
5:13845391 G A 0.036021 -3.4438e-05
5:13850308 G A 0.931859 3.2062e-05
5:13863398 A C 0.813200 -7.1178e-07
5:13870582 G A 1.797348 1.3970e-05
5:13872204 G A 0.037024 -1.2491e-04
5:13872304 G T 0.058177 1.2242e-06
5:13872584 T G 0.476256 -1.3996e-06
5:13873437 G A 0.093413 1.2314e-04
5:13874951 T G 0.147188 -2.1495e-05
5:13878843 T G 0.390071 9.8491e-06
5:13887631 G A 0.683023 -2.0351e-06
5:13890647 G C 0.255197 1.1976e-05
5:13893024 G A 1.124215 4.9910e-05
5:13896659 G A 1.023285 7.8402e-07
5:13898621 A G 0.052789 -3.2353e-06
5:13902220 C T 0.805145 -1.9845e-05
5:13902245 C G 0.037190 -1.0725e-05
5:13902443 C T 0.560457 1.5986e-05
5:13902885 T C 0.138889 -3.1549e-05
5:13905391 C T 0.045269 -7.3305e-06
5:13914775 T G 0.744874 -5.8322e-05
5:13914832 T C 0.152248 7.4272e-05
5:13926197 T G 1.408536 -1.6653e-05
5:13926920 A G 0.070907 -3.3473e-05
5:13927811 G C 0.052117 -5.2115e-05
5:13929790 C T 0.028725 -4.5773e-05
5:13933125 T C 1.183391 -6.4987e-06
5:13937375 A G 0.573044 -1.2364e-04
5:13944512 C A 1.888762 -2.4301e-05
5:13949982 T C 1.831036 -7.5328e-05
5:13955592 T C 0.052812 7.4892e-05
5:13956043 T G 0.031162 7.4675e-05
5:13956732 T C 0.030594 -1.6736e-04
5:13958840 T C 0.062744 -1.5695e-05
5:13961004 A G 0.548431 -6.0957e-05
5:13965566 G A 0.028751 -1.6451e-04
5:13966227 G A 1.729181 -2.0851e-04
5:13976599 A C 0.052318 -7.6006e-05
5:13979730 T C 0.260261 3.5512e-06
5:13993495 G C 0.144121 4.5567e-06
5:13993653 T C 1.370227 -3.9902e-05
5:13994430 T G 0.102585 -1.1577e-04
5:13995824 C T 0.102293 2.2663e-05
5:14005661 A G 1.456109 -1.3768e-04
5:14010422 G A 0.090914 -8.4369e-05
5:14014256 A G 0.664402 -3.0489e-04
5:14017651 A G 0.750700 3.9418e-06
5:14020756 T G 0.740246 1.7235e-05
5:14023329 T C 1.669281 -7.1080e-05
5:14027376 G A 0.021581 3.1043e-05
5:14028425 C A 0.114650 -3.8023e-06
5:14033270 G A 0.772275 4.0224e-05
5:14034465 G A 1.949366 -1.0961e-05
5:14034649 G A 0.036421 5.5196e-05
5:14035765 A G 0.034804 -1.9013e-05
5:14036005 T C 0.210182 8.1846e-05
5:14036509 C T 1.337302 1.3552e-05
5:14039647 C T 1.690216 -6.6359e-06
5:14042376 C A 0.273140 -8.0785e-05
5:14046344 G A 0.902936 3.4636e-05
5:14046672 C A 0.060352 1.0402e-04
5:14049234 A G 0.101560 1.2717e-05
5:14053676 A G 1.242841 -8.8708e-06
5:14056814 A G 0.272241 -1.4994e-04
5:14059292 T C 1.396173 2.0516e-05
5:14060165 C T 1.211107 1.0199e-05
5:14061184 G A 0.117727 -4.3981e-06
5:14063503 A G 0.061189 7.2106e-05
5:14072258 A G 0.364212 4.5940e-06
5:14072453 G T 0.283033 -3.0845e-05
5:14074488 C T 0.233113 -8.0369e-05
5:14074555 G A 0.313569 9.9288e-05
5:14075268 G A 0.160846 -2.1109e-05
5:14077685 C T 0.727006 -1.3366e-05
5:14078871 A G 0.397166 -3.1638e-05
5:14079921 A G 0.072900 -2.3166e-04
5:14083780 G A 1.149311 -2.9087e-06
5:14085858 A G 0.054013 -8.2267e-05
5:14087358 T C 0.088252 9.3289e-06
5:14089261 C T 0.044081 -3.4021e-05
5:14092977 A G 0.125896 4.3513e-06
5:14097292 A G 0.656616 8.4112e-06
5:14099252 T C 0.073133 -2.2630e-05
5:14106171 A G 0.400795 -4.1022e-05
5:14111261 G T 0.436622 1.6779e-06
5:14112457 A G 0.138646 3.5005e-05
5:14113591 G T 0.540135 -3.8980e-05
5:14115233 A G 0.151148 -3.3533e-05
5:14116905 C T 0.082614 5.6968e-05
5:14117594 A C 0.025401 3.9735e-05
5:14118305 C A 1.111407 -1.8669e-06
5:14118565 T G 1.094714 9.4535e-06
5:14119696 G A 1.855388 2.2194e-06
5:14121847 G C 0.076512 1.0252e-04
5:14124746 C A 0.354634 -1.4248e-04
5:14149525 C A 0.557296 1.2001e-05
5:14159643 A G 0.052860 3.4391e-05
5:14163792 C T 0.525237 -1.8012e-04
5:14164260 G A 1.289083 -5.6438e-05
5:14168911 T C 0.217300 2.1640e-05
5:14175926 T C 0.033571 -1.7440e-05
5:14176029 C T 0.061400 -3.5873e-06
5:14177354 C T 0.046706 3.2516e-04
5:14179321 T G 0.284172 4.4327e-05
5:14188001 T A 0.050205 -3.3246e-05
5:14188684 C A 1.488979 -2.3675e-07
5:14195388 G A 0.188510 2.0124e-05
5:14200433 T C 0.050803 5.6314e-05
5:14204922 G C 0.045544 4.9703e-05
5:14211169 A G 0.036219 1.0810e-04
5:14213764 T C 0.522280 -1.0272e-04
5:14217041 A G 0.081816 -1.3641e-04
5:14219181 G A 1.962366 3.0460e-05
5:14234646 G A 0.070926 8.1951e-05
5:14234796 T C 0.046586 2.3868e-04
5:14238243 T C 0.483783 -5.7072e-05
5:14239606 T G 0.998763 9.1411e-05
5:14259942 A G 0.118743 -1.3793e-05
5:14260441 G C 0.055239 -4.6717e-05
5:14265029 T G 0.136834 4.5465e-06
5:14270947 T C 0.033451 -7.3608e-06
5:14276375 A G 0.058625 2.5625e-05
5:14284628 G A 0.406365 -1.5269e-05
5:14299819 G A 0.050105 -3.0497e-05
5:14307697 A G 0.063454 -4.8090e-05
5:14319374 A G 0.054064 2.5876e-05
5:14323015 A G 0.144663 4.0806e-05
5:14328368 G A 0.054107 1.0065e-05
5:14335342 G A 0.036752 8.8292e-05
5:14343242 G A 0.066593 -6.8763e-06
5:14343958 G T 0.208419 5.9341e-05
5:14352595 A G 1.661221 6.9773e-05
5:14353023 A G 0.051101 4.4491e-06
5:14365641 T C 0.060679 2.7147e-05
5:14366904 T C 0.033490 7.3589e-05
5:14369425 T G 0.071481 7.5617e-05
5:14373899 A G 0.101569 -8.2480e-05
5:14376951 G A 0.137665 -1.3373e-04
5:14393621 T C 0.711910 3.1237e-05
5:14394611 G A 0.553174 3.6038e-05
5:14411172 A G 0.047063 -5.3066e-05
5:14414441 T C 0.121180 6.4869e-07
5:14415073 G T 0.055175 4.5395e-05
5:14415590 G A 0.130086 -7.4088e-05
5:14419042 A G 0.050877 -7.3956e-05
5:14421232 A G 0.035745 -4.2773e-05
5:14426611 A C 1.220010 -1.6638e-05
5:14431982 C A 0.040948 -6.3234e-05
5:14435165 T C 0.057729 -1.8955e-05
5:14451047 A G 0.353586 -1.3199e-05
5:14468448 C A 1.952706 3.0332e-05
5:14468550 A G 0.040374 9.8545e-05
5:14474678 C T 0.332076 6.2825e-05
5:14476968 T G 0.204995 2.2957e-05
5:14478601 A G 0.128714 4.1314e-05
5:14493377 G T 0.042195 1.7011e-04
5:14497249 T C 0.072543 7.5482e-06
5:14499773 G A 0.060017 1.7386e-04
5:14500588 C T 0.515896 -5.0376e-06
5:14505677 T C 0.022571 -7.1079e-06
5:14507602 G A 0.027745 1.1727e-04
5:14507905 G A 0.255045 -8.6936e-06
5:14512805 T C 0.047674 -1.2647e-04
5:14517076 A G 1.732995 1.1660e-04
5:14517637 G A 1.793749 3.8292e-05
5:14517735 C A 0.914043 6.0775e-05
5:14521747 C G 0.947782 3.4956e-05
5:14522886 T C 0.059069 2.4816e-05
5:14522975 A G 0.136240 -3.2421e-06
5:14525447 G A 0.039170 -7.3025e-06
5:14528937 T C 0.099992 -6.0345e-05
5:14530993 T C 1.866148 2.9421e-04
5:14531466 G A 0.343517 3.2685e-05
5:14532184 C T 1.207183 3.7953e-05
5:14535216 T C 0.077531 4.2749e-05
5:14543201 G T 1.388945 3.6858e-05
5:14543321 G T 0.134368 1.6242e-06
5:14545832 G A 0.296230 7.0296e-05
5:14546241 C T 1.141404 2.3115e-04
5:14546417 T C 0.668446 5.9985e-05
5:14551105 G A 0.069852 9.0968e-05
5:14558376 G C 0.359314 7.5690e-05
5:14558992 G A 1.920830 -6.3543e-05
5:14562096 T C 0.595966 3.2988e-05
5:14562640 C G 0.033808 6.2548e-05
5:14563425 C T 0.275084 -4.5503e-05
5:14564064 T C 0.106272 6.5044e-05
5:14566837 A G 1.357179 -1.2212e-05
5:14578366 T C 0.081183 3.8386e-05
5:14578546 T C 0.362821 -8.9679e-06
5:14578799 G T 0.258751 2.8946e-06
5:14584402 G A 0.130440 -5.7040e-05
5:14591004 G A 0.310573 3.3293e-05
5:14594377 C T 0.516376 -2.6411e-05
5:14604105 G A 0.100316 -1.3412e-04
5:14606973 A G 1.825116 -6.8714e-05
5:14616085 T C 0.195148 -3.5212e-06
5:14616234 C T 0.217336 -1.6468e-05
5:14621373 G A 0.023876 4.0622e-05
5:14621711 C A 1.006917 4.5941e-05
5:14637272 C T 1.775741 -7.3774e-06
5:14637466 T C 0.040299 4.0443e-05
5:14648689 C A 0.301767 -7.5197e-05
5:14665496 G T 0.035723 -5.3278e-05
5:14673696 T C 0.223499 -1.8950e-05
5:14679972 C T 0.424846 8.6731e-05
5:14680451 T C 0.091764 -7.1105e-05
5:14685469 G A 0.076369 -2.1791e-05
5:14693398 T C 0.093513 3.2120e-05
5:14703822 C T 0.037651 1.2464e-05
5:14707600 T C 1.853688 2.2632e-05
5:14710726 A G 0.042756 -4.1990e-05
5:14711870 T C 0.124705 -8.7289e-05
5:14712030 G A 0.204174 -2.1637e-05
5:14716007 C T 0.130840 -3.5122e-05
5:14719243 T C 0.040393 8.5988e-06
5:14724089 C T 0.034739 -7.5393e-05
5:14728296 G C 0.384868 -3.6916e-05
5:14731461 A G 0.115672 5.6089e-06
5:14732660 C T 0.367812 -6.3852e-06
5:14733151 A G 0.021256 -5.9785e-05
5:14738965 G A 0.063974 2.1573e-05
5:14741048 T C 0.078271 -9.2815e-05
5:14743549 C T 0.471897 -2.0517e-05
5:14745504 C A 0.523959 -1.9558e-05
5:14746184 A G 0.060670 -1.4474e-04
5:14752563 G A 0.105961 1.4679e-05
5:14753745 G A 0.080050 3.6860e-06
5:14755632 C A 0.488408 2.6603e-06
5:14760607 T C 1.288775 7.1557e-07
5:14761676 G A 0.726273 -2.1382e-05
5:14763229 A G 0.038816 -1.4059e-04
5:14768766 T C 0.064954 8.0169e-05
5:14769075 T C 0.168221 -2.6614e-05
5:14769103 A G 0.382908 1.2425e-05
5:14788025 T C 1.488687 1.1724e-05
5:14788439 T C 0.420555 7.6251e-05
5:14794353 A G 0.067885 3.2662e-05
5:14794868 T C 1.098927 -4.6835e-05
5:14797829 T C 0.055898 -6.6005e-05
5:14800676 A G 0.198832 2.2862e-05
5:14804735 T C 0.163670 -4.2257e-05
5:14807134 G C 0.021351 -1.5865e-04
5:14807737 A G 0.061718 -1.7028e-06
5:14814883 G A 0.554962 1.2144e-05
5:14815699 G T 0.888521 -5.7872e-06
5:14816908 A G 0.055558 9.8144e-05
5:14817115 G A 0.106610 -3.7426e-05
5:14822370 G C 0.069560 1.0189e-04
5:14831997 C T 0.052539 -6.2821e-05
5:14838822 T C 0.028511 1.7853e-05
5:14851094 T C 0.540548 6.4217e-06
5:14852931 T G 0.130154 -4.7750e-05
5:14854510 T C 0.204619 -1.5813e-05
5:14855485 G A 0.682757 -7.8420e-06
5:14858494 T C 0.869105 3.7017e-05
5:14858523 G T 0.083812 -2.7888e-05
5:14860723 A G 1.468255 -4.8749e-07
5:14861214 A G 0.072468 -8.7515e-05
5:14866122 T C 0.243175 -3.1483e-05
5:14869709 G A 0.916545 6.6731e-06
5:14877989 G A 0.196271 -2.2966e-05
5:14880885 T C 0.070400 -5.1540e-05
5:14880972 T C 0.032558 -4.3038e-05
5:14881102 A G 1.900005 2.2191e-05
5:14885235 A G 0.076736 -2.4586e-05
5:14887956 T C 1.060566 -8.1208e-05
5:14893904 T C 0.081462 -1.1944e-07
5:14896794 C T 0.035583 -6.3112e-06
5:14902587 T C 0.496188 -2.1410e-05
5:14902854 T C 0.059030 -5.3626e-05
5:14903496 A G 0.022636 1.8360e-05
5:14905470 G C 0.023451 -4.7487e-05
5:14906609 C T 0.477447 -2.9277e-05
5:14907962 C T 0.106915 -8.9763e-05
5:14909283 G A 0.869901 -2.4606e-05
5:14910991 A G 0.088155 2.4184e-06
5:14912588 C A 0.118022 -7.3082e-06
5:14915344 G A 0.100683 4.4930e-05
5:14917813 C T 0.244230 2.3829e-05
5:14927488 A C 1.195352 -1.5050e-05
5:14928885 G A 0.844145 -5.0754e-05
5:14929430 T C 0.095944 2.1525e-05
5:14935018 T C 0.443964 2.2542e-06
5:14936107 C T 0.028537 -1.8399e-06
5:14940800 G A 1.947961 -3.2082e-05
5:14941060 T C 0.057992 -1.2577e-05
5:14946542 T G 0.072536 -9.1182e-06
5:14949642 T G 0.368544 -7.9328e-05
5:14949939 C T 0.465980 8.2807e-06
5:14950952 G A 0.161810 -4.2486e-05
5:14951005 G A 1.004654 -2.0482e-06
5:14954537 T C 0.051620 -1.0579e-05
5:14965531 T C 0.045285 -2.2663e-05
5:14966337 T G 0.061711 -4.1210e-05
5:14968147 G A 0.992226 -4.7549e-06
5:14968345 A G 0.286120 -8.6609e-05
5:14972287 T G 0.081705 -8.3130e-06
5:14977383 G A 0.045603 -5.9150e-06
5:14980244 A G 0.028137 3.4746e-05
5:14981589 T C 0.062331 1.9484e-04
5:14984067 G C 0.096013 -6.3003e-05
5:14984166 C T 1.715757 -3.4140e-05
5:14984221 G A 1.715974 -3.3895e-05
5:14989810 C T 0.090709 -7.1185e-05
5:14989959 T G 0.097450 1.3018e-05
5:14998581 C A 0.051867 -6.9211e-05
5:15000421 T G 0.045940 4.8108e-05
5:15003897 A G 0.040257 -5.4078e-05
5:15004506 A G 0.043438 4.4556e-05
5:15006875 G A 0.025226 -3.4900e-05
5:15009177 T C 0.040069 3.2775e-05
5:15012853 T G 0.353336 -7.0925e-05
5:15016619 G A 0.088603 -4.3196e-06
5:15019158 C T 0.104257 1.5775e-06
5:15023774 A C 0.335565 -6.3091e-05
5:15037339 C T 0.032149 -4.5908e-05
5:15038839 G A 0.077700 -1.1467e-05
5:15044842 A G 0.372281 -5.7887e-05
5:15048780 G A 0.087307 6.2300e-05
5:15054540 G A 1.943391 -9.7510e-05
5:15059923 A C 0.056664 1.2816e-04
5:15074121 T C 0.112618 -2.4963e-04
5:15079628 C T 0.048699 1.1404e-05
5:15091019 T C 0.085642 -1.6840e-04
5:15114063 C T 0.079625 -2.4167e-04
5:15122968 T C 0.708483 -1.4691e-05
5:15123910 A C 0.121453 -6.0059e-05
5:15133778 C G 0.588078 7.4046e-06
5:15145181 C T 0.069125 -1.2395e-04
5:15151678 G A 0.638693 3.2576e-05
5:15152938 G A 0.341398 -1.6709e-05
5:15153800 T C 0.056976 -8.4626e-06
5:15168674 A G 0.124773 1.2789e-05
5:15173506 A G 0.830137 3.3983e-05
5:15181552 A G 0.151833 1.2707e-04
5:15182726 A G 0.065311 4.4981e-05
5:15204361 C T 1.935692 1.0256e-04
5:15211241 A G 0.061036 9.1035e-05
5:15215078 C A 0.020591 -3.0145e-05
5:15222744 C T 1.338496 3.7641e-05
5:15243658 T C 0.074701 -1.6615e-04
5:15244928 A C 0.858154 3.1037e-05
5:15261054 A G 0.261033 -3.6254e-05
5:15279631 G C 0.105192 -2.9357e-05
5:15285414 C T 0.042156 9.4478e-05
5:15300311 A G 0.038261 6.3199e-05
5:15313620 C T 0.874756 3.7662e-05
5:15326474 T G 0.084243 -8.5065e-05
5:15326880 T C 0.035418 2.6741e-05
5:15338073 T G 0.058923 -1.3232e-05
5:15346106 G A 0.023464 9.1037e-05
5:15350186 C T 0.041503 -3.6603e-05
5:15366156 C T 0.695023 1.5212e-05
5:15366272 T C 0.075691 -2.4576e-04
5:15371247 C T 0.075928 -1.1322e-05
5:15379218 A G 0.099492 -1.1233e-04
5:15391618 C T 0.023684 6.0108e-05
5:15420559 C T 0.025969 7.8516e-05
5:15421475 C T 0.026245 7.0638e-05
5:15431202 C T 0.145773 7.9253e-05
5:15437112 T C 0.053282 9.5598e-05
5:15448378 A G 0.888992 2.1358e-05
5:15453195 G A 0.069459 1.7744e-05
5:15468041 A G 0.052679 1.9891e-05
5:15474105 G C 0.044915 9.1723e-05
5:15488579 A G 0.033422 -5.4317e-06
5:15492400 A C 0.022097 -2.8758e-05
5:15497485 G C 0.225658 1.5443e-05
5:15509930 T C 0.089515 -9.0729e-05
5:15522361 T C 0.037777 1.5902e-05
5:15527374 G A 0.193875 -4.2287e-05
5:15529973 G A 0.067122 -1.6356e-05
5:15530640 G A 0.640056 4.3812e-05
5:15539360 A G 0.328071 -8.5716e-06
5:15547506 T C 0.097058 -9.7577e-07
5:15548576 C T 0.165102 3.6806e-05
5:15553634 A G 0.743430 8.6726e-06
5:15554702 A C 0.062607 -1.6616e-03
5:15558325 C T 0.035547 3.8145e-05
5:15561208 C T 0.034356 4.4680e-05
5:15566890 A G 0.496684 8.6371e-05
5:15571736 T C 0.661637 -2.4634e-05
5:15572129 C G 0.031065 -1.4626e-05
5:15582005 G T 1.016891 3.4603e-05
5:15587235 T C 0.065950 -5.0610e-07
5:15595297 G A 0.037836 4.2418e-05
5:15598350 C T 0.240254 1.8233e-05
5:15599436 G A 0.062906 -5.2292e-06
5:15611133 A G 0.107477 -3.9374e-05
5:15613657 G A 0.190876 3.2677e-06
5:15626653 G C 0.021945 5.8260e-05
5:15635482 A C 0.072186 3.0482e-05
5:15647852 G T 0.676710 2.0140e-05
5:15650080 G A 0.387303 1.2786e-06
5:15654623 T C 0.022892 -3.2013e-05
5:15668252 T C 0.034204 -8.9598e-06
5:15674131 A G 0.063172 -5.2462e-06
5:15678232 A G 0.027232 -2.6988e-05
5:15681262 C T 0.028027 -3.7694e-06
5:15682003 G C 0.025443 -5.2886e-06
5:15693084 C T 0.618851 -1.7998e-05
5:15695129 T C 0.117519 -6.5045e-06
5:15700292 T C 0.077694 6.3554e-05
5:15724765 T C 0.150937 7.8783e-05
5:15732439 G T 0.071075 -4.3971e-05
5:15737308 C T 1.128217 -5.0847e-05
5:15738112 G A 0.282994 -1.3268e-04
5:15738930 G A 1.376829 -3.3597e-05
5:15756955 A G 1.098723 -5.8725e-05
5:15772994 C A 0.118502 -1.7352e-06
5:15778026 T C 0.044658 1.8316e-05
5:15781582 G A 0.153540 -1.8982e-05
5:15785038 T C 0.219689 1.8086e-05
5:15785187 T C 0.036236 5.0221e-05
5:15786211 C T 0.024966 -1.5619e-05
5:15790087 T G 0.056122 1.3103e-05
5:15809715 A G 1.259222 -1.1643e-04
5:15832573 T G 0.481907 6.3870e-06
5:15851959 G A 1.703413 1.2825e-05
5:15858025 G A 0.032464 3.4705e-05
5:15868729 A G 0.034681 -6.1150e-06
5:15869575 A G 0.081209 -5.4114e-06
5:15870300 A C 1.636322 -3.8800e-05
5:15886657 T G 0.040595 1.2854e-05
5:15887697 T C 0.025700 1.2268e-04
5:15896558 A C 0.051929 3.6886e-05
5:15902603 C G 0.348347 8.5311e-05
5:15913562 G A 0.331583 -2.0662e-06
5:15916700 G A 0.045749 1.1032e-05
5:15925234 T G 0.142368 1.4662e-05
5:15930194 A G 0.639313 2.4647e-05
5:15935149 A G 0.095938 -4.9232e-07
5:15937010 T C 0.071085 -7.4068e-06
5:15938410 C T 0.038030 8.4475e-05
5:15938553 G A 0.487716 -2.1320e-05
5:15940221 C T 0.068141 -1.2256e-04
5:15943485 T C 0.036440 -1.1731e-04
5:15948523 A C 0.023665 -1.2845e-05
5:15949793 A G 0.995206 -3.7526e-05
5:15951041 A C 0.054717 -2.5816e-05
5:15956529 G A 0.029887 1.8484e-06
5:15962771 C T 0.058054 1.0170e-05
5:15971848 A G 0.071277 9.7951e-05
5:15973314 T C 0.044496 -1.0171e-05
5:15976022 G C 0.070569 -1.0675e-04
5:15979031 T C 0.066249 -7.3780e-06
5:15983089 A G 0.085146 -2.7473e-04
5:15983389 A G 0.032152 -1.2058e-04
5:15993449 G T 0.331356 2.7090e-05
5:15994010 A G 0.086821 -2.2961e-04
5:16000234 T C 0.404645 -1.3854e-05
5:16000650 A G 0.436894 -2.2146e-05
5:16004804 G A 0.559889 -3.6744e-05
5:16008983 C T 0.069144 -7.4325e-05
5:16016985 G A 0.122339 -8.0120e-06
5:16021426 C T 0.080495 9.5207e-05
5:16025378 G T 0.072176 2.5779e-04
5:16027178 T C 0.425531 5.8388e-07
5:16036827 A G 0.102452 -4.0722e-05
5:16037155 A G 0.071332 7.1707e-05
5:16037234 G A 0.994784 -3.7020e-05
5:16038102 C T 0.233837 1.5227e-05
5:16042411 G T 0.659456 -4.9108e-05
5:16044409 C T 0.085156 1.3998e-04
5:16046924 C T 0.051594 2.6185e-05
5:16047423 C T 0.075837 5.1677e-05
5:16047872 A G 0.051543 -5.3817e-05
5:16048184 C T 0.023502 5.5783e-07
5:16054174 G A 0.040757 -2.2838e-05
5:16057439 A C 0.068859 -2.5755e-05
5:16057480 G A 0.043084 -1.1505e-04
5:16079444 T C 0.032036 -1.6944e-07
5:16086670 A G 0.053967 2.1425e-05
5:16097163 A G 0.584362 -8.2331e-06
5:16101956 G A 0.037651 -9.0598e-06
5:16106095 C T 0.037076 -7.0686e-05
5:16109974 T C 0.067502 1.1534e-05
5:16119869 G A 0.034314 -2.5666e-05
5:16120996 T C 0.365368 1.8467e-05
5:16123236 T C 0.525552 -1.8479e-05
5:16141445 A G 1.103108 6.2184e-06
5:16142438 T C 0.056901 2.7332e-05
5:16142686 G A 0.103023 2.7431e-05
5:16144819 A G 0.021425 -1.7244e-05
5:16150721 C G 0.134540 -1.9780e-05
5:16169518 T C 0.099356 4.0069e-05
5:16176363 T C 1.441520 -1.7540e-05
5:16178480 A C 0.277463 -2.6413e-05
5:16183856 G A 0.058969 2.5510e-05
5:16187358 G A 0.900245 -3.3578e-05
5:16190486 C T 0.093877 -2.7106e-05
5:16193452 A G 0.031214 -2.3273e-06
5:16195585 T C 0.033282 -1.3332e-04
5:16217206 A G 0.041098 -4.9161e-05
5:16222858 G A 1.808442 4.3258e-05
5:16239036 C T 0.076574 -1.2407e-05
5:16241644 T C 0.063091 1.7914e-06
5:16245736 A G 0.033486 3.5387e-05
5:16247277 T C 0.653474 3.3215e-05
5:16256380 G A 1.802451 -1.4832e-06
5:16256842 T C 0.027826 -6.8659e-06
5:16260028 G A 0.290608 3.7452e-06
5:16263302 T C 0.079297 -9.2685e-06
5:16263394 A G 0.048018 -4.0410e-05
5:16275349 G A 0.048105 2.7404e-05
5:16284443 G A 1.615258 -1.9058e-05
5:16286973 G A 1.656285 3.9954e-05
5:16287578 G A 0.122248 9.5448e-05
5:16288206 T G 0.062536 8.7079e-05
5:16294168 C T 1.974800 1.7589e-05
5:16329970 A G 0.127876 -6.0401e-05
5:16330366 T C 0.233415 3.0320e-05
5:16346126 T G 0.374209 2.5496e-05
5:16369232 A G 0.081384 5.3565e-05
5:16370366 A C 0.056064 -8.8833e-06
5:16375098 T G 0.239238 1.9480e-05
5:16383420 A G 0.048355 3.2309e-05
5:16384646 A G 0.946192 4.8988e-05
5:16385620 A G 0.217118 -6.0464e-06
5:16387270 G A 0.555566 -9.5182e-06
5:16391881 T C 0.383976 1.1683e-04
5:16402992 C T 0.054616 1.1990e-05
5:16411605 G C 0.060780 -3.9453e-05
5:16412045 T C 0.134618 4.8814e-05
5:16412218 C A 0.144968 7.5298e-06
5:16412841 T C 0.108901 -4.2981e-06
5:16414472 T C 1.562411 -1.7321e-05
5:16426535 A G 0.073721 1.1922e-05
5:16427267 A C 0.035298 -1.5076e-06
5:16427773 T C 0.772385 1.2450e-05
5:16428409 G A 0.143582 -6.8573e-05
5:16430555 T C 0.088625 1.7704e-05
5:16446159 T C 0.061432 -1.5436e-04
5:16450750 T G 0.031064 -1.4364e-04
5:16455125 T C 0.020351 1.0295e-04
5:16455266 C T 0.595355 4.6966e-05
5:16456131 C T 0.171957 -4.0492e-06
5:16456498 C A 0.140171 -1.4861e-05
5:16457408 T C 0.055730 5.5104e-05
5:16458271 C A 0.040043 -6.6552e-05
5:16460632 C T 0.036044 -1.2392e-04
5:16464050 G A 0.045311 -1.2362e-04
5:16469415 G A 0.192596 -2.0651e-05
5:16477671 C T 0.031945 -1.3028e-06
5:16479919 A G 0.466515 -7.9540e-06
5:16486606 C T 0.148000 -2.3596e-05
5:16488854 C T 0.507525 -1.0183e-05
5:16494139 G A 1.223782 -3.5289e-05
5:16494413 A G 0.066122 -5.5610e-05
5:16500026 C A 0.677788 -1.5184e-05
5:16500790 G A 1.097853 3.1055e-05
5:16503261 G A 0.526422 -1.1907e-05
5:16505243 T C 0.028264 -2.9605e-06
5:16508420 C A 0.042117 1.1834e-05
5:16508674 G A 1.233155 2.3895e-05
5:16513965 C T 0.039212 2.2123e-05
5:16516547 A C 0.435736 1.6302e-05
5:16517738 C A 0.214216 -7.5250e-05
5:16518861 A G 0.053860 -5.6011e-05
5:16526936 A G 0.031513 -3.3387e-05
5:16527431 T C 0.270316 2.5384e-05
5:16528618 A G 0.086532 -9.4005e-06
5:16530237 T C 0.190363 3.0121e-05
5:16545460 C T 1.665438 1.4246e-05
5:16545925 C A 0.653857 3.5051e-05
5:16550476 A C 0.863690 -5.0658e-05
5:16578186 T C 0.067794 6.4707e-05
5:16578422 T C 1.770246 -2.4121e-05
5:16585349 G A 1.901663 -5.1906e-05
5:16588650 C T 0.303903 -8.6108e-05
5:16588754 C T 0.901423 -2.0447e-05
5:16595199 C A 0.767017 -9.8549e-05
5:16600944 C T 0.045622 -9.5465e-06
5:16602451 T C 1.244921 -1.5362e-04
5:16604494 T C 0.066145 3.3109e-05
5:16605681 A G 0.438284 -1.1639e-05
5:16607901 C G 1.353595 -2.2581e-04
5:16612318 T C 0.264753 -1.4262e-05
5:16616264 T C 1.076928 -3.3379e-05
5:16616373 C T 1.523142 8.9520e-06
5:16618461 G T 0.485763 1.6774e-05
5:16622717 G C 0.037644 2.3551e-06
5:16626390 T C 0.093416 2.8292e-05
5:16626717 T G 0.191503 -7.7048e-05
5:16627057 G A 0.091624 -1.9998e-04
5:16627506 T C 0.052432 -1.3425e-05
5:16631043 A G 0.568218 -4.6588e-05
5:16632041 A C 0.030302 -1.7594e-04
5:16632304 C A 0.125802 9.0109e-07
5:16639603 G A 0.997708 -6.0496e-06
5:16640224 T C 0.365644 -1.3506e-05
5:16640506 T G 0.200273 -3.0289e-05
5:16641948 C T 1.543569 -8.2445e-06
5:16643141 G A 0.256473 -1.9629e-05
5:16644917 A G 0.037709 -1.2120e-04
5:16645335 T G 1.645703 -2.9172e-05
5:16656386 G A 1.233441 5.5351e-06
5:16659543 A G 0.877538 -1.1243e-05
5:16661090 G T 0.075782 3.1209e-05
5:16661843 G C 0.178731 -6.4682e-05
5:16663837 T G 0.075074 1.2946e-04
5:16666180 G A 0.860004 -1.9181e-05
5:16666796 T C 0.094516 -5.2005e-06
5:16668256 G A 0.911037 8.2087e-05
5:16670442 C T 1.914429 -3.2459e-05
5:16670501 T C 1.569555 -5.9048e-05
5:16673975 G C 1.310495 9.2718e-06
5:16674632 C T 0.754348 4.7846e-05
5:16679573 C T 0.081748 -2.9610e-05
5:16681710 C T 0.027310 3.0828e-05
5:16684881 T C 0.041503 1.0319e-06
5:16686339 A G 0.645944 -2.1304e-06
5:16689462 A G 1.201581 -4.8441e-06
5:16690033 C A 0.021419 3.2347e-05
5:16692787 C T 0.319389 5.6848e-05
5:16694152 T C 0.024781 3.4644e-05
5:16696043 A G 0.034486 -1.4268e-05
5:16704585 A C 0.030568 2.5317e-05
5:16711087 T C 0.024035 6.9159e-06
5:16713465 T C 1.615784 8.0624e-06
5:16722140 C T 1.684594 3.9453e-06
5:16725880 G A 1.277463 -4.0132e-05
5:16727373 T C 0.133202 -5.3691e-05
5:16728196 T C 0.085441 1.4511e-05
5:16732052 C T 0.258206 -9.9214e-06
5:16732791 G A 0.417436 -7.7993e-05
5:16739626 G A 0.053649 -2.5601e-04
5:16743429 A C 0.024554 6.6334e-06
5:16746013 G A 0.253130 -2.9512e-05
5:16751179 C A 0.580035 -4.6488e-05
5:16752078 G T 0.214255 -4.5972e-05
5:16754930 G A 0.061601 -6.6074e-05
5:16758569 C T 0.525088 1.1160e-04
5:16760970 A G 1.437975 1.0741e-05
5:16762392 T G 0.279641 -2.8608e-06
5:16762646 C T 1.965920 -2.2686e-05
5:16764695 C T 0.700216 -1.6442e-06
5:16769273 A G 1.220468 -5.6393e-06
5:16769961 G T 0.432373 -9.2113e-06
5:16772976 A G 1.212753 -1.5230e-05
5:16778739 C T 0.039517 4.2511e-05
5:16785077 G A 0.515688 1.5643e-05
5:16785599 A C 1.637560 -2.8494e-05
5:16786598 T C 1.954073 -7.0007e-06
5:16786713 A G 0.051127 -8.7508e-05
5:16787384 A G 0.202866 -6.2369e-05
5:16790908 A G 0.893984 -1.7328e-06
5:16791789 G A 0.020614 2.1090e-05
5:16794141 A G 0.211532 -2.7354e-05
5:16794780 A G 0.223171 -2.9733e-05
5:16794855 A G 0.021776 -3.9363e-05
5:16794916 A G 0.886937 8.3297e-06
5:16797241 T C 1.116120 -6.2801e-06
5:16800030 T C 0.032425 1.1203e-04
5:16800739 G T 0.020585 1.0649e-05
5:16802360 A G 0.023386 3.7241e-06
5:16804138 T C 0.024561 5.9132e-05
5:16807035 C T 0.168987 -4.5134e-05
5:16807786 C A 0.301420 1.7063e-05
5:16820769 C T 0.280280 1.0101e-05
5:16821309 G A 0.048884 -2.2852e-05
5:16821902 G T 1.661462 -1.1786e-05
5:16822171 A C 1.923040 -5.7184e-05
5:16824424 A G 1.099489 -3.6807e-06
5:16826593 C T 1.140557 1.6134e-05
5:16826755 A G 0.040358 1.2586e-05
5:16829397 A G 1.724806 -4.4574e-05
5:16829463 A G 0.332482 1.1271e-05
5:16830671 C G 1.319557 1.0435e-05
5:16831104 C T 0.348513 -8.1937e-05
5:16832604 T C 0.034022 2.2149e-04
5:16834170 T C 0.044970 2.0072e-04
5:16836686 C T 0.415184 -6.2228e-05
5:16837616 A G 0.071523 -8.3385e-05
5:16841399 T C 0.539791 7.8590e-06
5:16845251 A C 0.100015 7.9684e-05
5:16846798 C T 0.225320 5.7779e-05
5:16851245 A G 0.065577 3.4004e-05
5:16855202 C A 0.048965 5.5004e-05
5:16856138 G A 1.111203 -1.0926e-06
5:16856199 C T 0.527840 3.4439e-05
5:16858182 G A 0.282510 4.9623e-05
5:16860112 T C 0.090959 -2.8214e-05
5:16862840 A G 0.030984 2.1118e-05
5:16862998 A G 0.370762 -3.7097e-06
5:16868407 C T 0.248537 2.4502e-05
5:16871108 T C 0.076288 4.0195e-06
5:16875506 C G 0.119057 2.1854e-06
5:16876328 C T 0.380886 -1.6182e-05
5:16876379 G C 1.426164 -2.7156e-05
5:16877640 T C 0.107636 -5.1271e-05
5:16879933 A C 0.023100 5.7494e-05
5:16879971 A C 0.958003 -3.0507e-05
5:16880608 C T 0.067956 -1.0945e-05
5:16882242 A G 1.179759 -2.4368e-06
5:16887383 T C 0.842065 -8.6515e-05
5:16887414 T C 0.100446 2.1835e-05
5:16892438 A G 0.264009 2.6424e-06
5:16896273 C T 0.203327 3.6186e-05
5:16898070 T C 0.874204 -3.6161e-05
5:16900186 T C 0.280784 4.9802e-05
5:16905100 A C 0.337120 -4.4214e-06
5:16906913 A G 0.760421 3.4483e-05
5:16909677 C T 1.333540 -2.0414e-05
5:16919153 A G 0.131739 -2.2446e-05
5:16922381 T G 1.509667 -3.9918e-06
5:16927170 C T 0.088086 1.5867e-05
5:16932515 T C 0.620215 -1.0436e-05
5:16932694 T C 0.086259 -2.3454e-05
5:16933234 A G 0.813966 -2.6719e-05
5:16939952 T C 0.048092 1.7656e-06
5:16943645 G A 0.093887 -2.7926e-04
5:16956787 A G 0.046083 -8.1940e-05
5:16957666 T C 0.622464 -2.5272e-05
5:16958033 G A 0.146987 7.0243e-05
5:16958118 C T 0.070134 6.8171e-05
5:16961453 A C 0.829734 -1.3569e-05
5:16962908 A G 0.756552 -1.1763e-05
5:16963151 T C 0.748668 1.0609e-04
5:16964641 G A 1.126295 -1.2624e-05
5:16969440 G A 0.245168 1.2311e-05
5:16970353 T C 0.562726 3.2587e-05
5:16980676 G A 0.335134 -1.5049e-06
5:16984191 G A 1.515276 -1.8978e-05
5:16985976 A G 0.121540 2.3136e-05
5:16986171 C T 0.493345 -6.5664e-05
5:16988650 A G 0.027673 8.6396e-06
5:16993792 T C 0.088784 -5.1444e-05
5:16994804 G A 1.516136 -1.8114e-05
5:16997071 A C 1.590591 -1.0183e-05
5:17000442 G A 0.102608 1.6452e-05
5:17003074 G C 0.170551 -7.3249e-05
5:17007775 G C 0.495915 -1.0034e-05
5:17008978 T C 0.086496 3.1651e-05
5:17009651 C A 0.104770 1.4606e-05
5:17012046 A G 0.210477 6.2831e-05
5:17019121 C T 0.249060 5.4511e-05
5:17019429 C T 0.231140 -1.4914e-05
5:17023819 G A 0.081157 -8.0064e-05
5:17025201 T G 1.109366 -1.4454e-05
5:17026403 C T 0.050728 -4.3748e-05
5:17035931 C A 0.036648 -1.6999e-05
5:17037781 C T 0.760087 4.3756e-05
5:17038167 T C 0.622788 -3.7217e-05
5:17039615 A G 0.043496 -5.1483e-05
5:17040733 G A 0.044840 -1.3867e-05
5:17043421 C T 0.046197 3.1073e-05
5:17043639 T C 0.043873 5.5894e-05
5:17044088 T C 0.173200 -6.4828e-05
5:17050625 G A 0.068771 -7.7804e-05
5:17050814 C T 0.079732 2.5132e-05
5:17056251 C T 0.170129 -1.0483e-05
5:17059335 C A 1.457093 -1.2019e-05
5:17061742 A G 0.602515 1.7400e-05
5:17068367 T C 0.174660 -2.4078e-05
5:17069833 C T 0.110339 -3.4276e-05
5:17074642 A G 0.296999 1.5778e-05
5:17075010 G A 0.068849 -3.8156e-05
5:17075573 T G 0.053266 -9.4196e-06
5:17077740 T C 0.044895 -1.1419e-05
5:17079882 A G 0.040108 2.8110e-05
5:17080618 A G 0.039371 3.3099e-05
5:17081286 C G 0.081128 2.0078e-05
5:17087229 G A 0.651361 -3.0369e-05
5:17091822 T C 0.055856 6.2187e-05
5:17098518 A G 0.058255 6.0037e-06
5:17099548 G A 0.051409 5.5132e-05
5:17100425 G T 0.079333 3.8535e-05
5:17102362 T C 0.661127 3.4233e-05
5:17102603 T G 0.050903 1.1275e-05
5:17109341 C T 0.034970 7.1289e-06
5:17112189 A G 0.729496 -6.0451e-06
5:17113698 T C 0.659631 2.3584e-05
5:17120911 T C 0.034204 3.8445e-05
5:17126651 T C 0.032691 4.8565e-07
5:17132153 T C 0.054503 -2.4113e-05
5:17134109 A G 1.729999 2.0358e-05
5:17142201 G A 0.530194 3.0197e-05
5:17142767 T C 0.294036 -5.0041e-05
5:17143515 T C 0.023558 -1.1286e-06
5:17143610 G A 1.033103 -1.9199e-05
5:17147798 T C 0.030231 -6.3990e-06
5:17153618 G C 0.477697 1.5546e-05
5:17155696 C T 0.084974 5.9102e-06
5:17155900 T C 0.081605 5.4576e-05
5:17156374 T C 0.070410 6.2311e-05
5:17157291 T G 1.122384 -2.5490e-05
5:17164754 A G 0.065642 5.7253e-05
5:17166211 T C 0.054577 1.0977e-04
5:17167789 A G 0.086395 5.4681e-05
5:17168087 G A 0.146487 2.7839e-05
5:17171026 A G 0.036460 -1.2317e-05
5:17172790 C T 0.836008 1.4481e-04
5:17172903 A G 0.038430 9.4905e-05
5:17176619 A G 0.169672 6.4851e-05
5:17177820 T C 0.084831 4.6051e-05
5:17180867 G C 0.033561 -2.6193e-05
5:17183891 A C 0.072020 1.0137e-04
5:17185157 A G 0.069865 -1.0724e-05
5:17186336 A G 0.050235 -1.0434e-05
5:17187729 C G 0.029423 6.6076e-05
5:17192713 T C 0.543238 -7.1209e-06
5:17193578 T C 1.154874 5.1803e-05
5:17193633 T C 0.484263 3.6451e-05
5:17194832 G A 0.156822 1.8477e-05
5:17197491 A G 0.049602 3.9595e-07
5:17199543 G A 1.327866 2.4789e-05
5:17200669 T C 0.122099 -1.5305e-05
5:17200919 T C 0.080475 -4.6513e-06
5:17208953 T C 0.394291 1.5143e-06
5:17209187 C T 0.043646 1.5403e-05
5:17210388 T C 0.496717 -3.7040e-05
5:17213319 G C 1.153433 -8.0836e-05
5:17215444 C G 1.287658 -5.8663e-05
5:17218724 A G 0.157721 -4.7567e-05
5:17219093 T G 1.080329 6.4939e-06
5:17219955 C T 0.055574 4.2290e-05
5:17220275 A C 0.027222 6.7651e-06
5:17221016 G A 1.469436 2.2672e-05
5:17221087 G A 0.091715 1.7487e-05
5:17226828 A G 0.041432 1.3848e-04
5:17232808 T C 0.090612 9.2451e-05
5:17235998 T C 0.527561 8.8897e-06
5:17239556 T C 0.176923 2.3442e-05
5:17244055 T C 0.075422 3.4694e-05
5:17244056 A G 0.023957 -1.1476e-04
5:17247021 G T 0.161077 -8.0175e-07
5:17249420 G A 0.409760 -4.8475e-05
5:17252076 T C 0.090196 1.7064e-05
5:17254066 T C 0.333456 6.7292e-06
5:17262953 G A 0.633944 -1.4915e-05
5:17264914 C T 1.602928 -1.8541e-05
5:17270555 A G 0.059371 -1.5017e-05
5:17280089 T G 0.774183 1.5460e-05
5:17283265 G A 0.986326 -5.8540e-06
5:17284013 T C 0.103948 -3.2873e-05
5:17290220 T C 0.215109 -3.0079e-05
5:17296342 G A 1.131459 -4.8177e-05
5:17312512 C A 0.973076 1.2489e-05
5:17315887 A G 1.459998 -7.7233e-06
5:17316288 G A 0.137347 3.5231e-05
5:17321055 C T 0.251718 -4.0101e-05
5:17327218 A C 1.424453 -1.0199e-05
5:17327366 C T 0.118960 -8.1891e-05
5:17329406 C T 0.068563 4.7356e-05
5:17338372 T G 0.064071 -4.2562e-05
5:17338886 T C 0.205253 -9.2672e-06
5:17342403 A G 0.032344 3.3486e-06
5:17358957 G A 1.220065 -8.0333e-06
5:17361553 G A 0.049361 -2.9179e-05
5:17362768 A G 0.036726 4.3613e-05
5:17366198 T G 0.799487 1.9836e-05
5:17368172 A G 0.206290 4.4789e-06
5:17380175 G A 0.021867 -3.9098e-05
5:17385125 C T 0.108171 -4.1573e-05
5:17386955 G T 0.286308 -4.0080e-05
5:17389052 C T 0.207008 -2.9154e-05
5:17389131 G T 0.689881 -6.4838e-06
5:17394914 A G 0.037018 2.1338e-05
5:17401187 C T 1.943420 -1.2271e-05
5:17401222 A G 0.065713 -7.4729e-05
5:17401762 G A 0.173930 -4.2578e-05
5:17402008 A G 0.115348 1.4186e-04
5:17404483 G A 0.366017 -4.7819e-05
5:17404549 A G 1.867073 -2.1834e-05
5:17406333 G C 0.461228 1.7627e-05
5:17410429 A G 0.348831 1.4956e-05
5:17410883 A G 0.173842 -1.4162e-05
5:17419701 A G 0.157854 3.5743e-05
5:17419984 A G 0.259349 7.9966e-05
5:17424002 C T 1.067697 -3.5286e-05
5:17427953 C T 0.229919 -1.1187e-05
5:17432569 T C 0.573145 1.7794e-06
5:17437494 G A 1.619617 1.9029e-05
5:17437742 C T 1.342456 -3.2401e-05
5:17438198 C T 1.286866 2.6164e-08
5:17439167 C A 0.290699 4.2318e-05
5:17442045 C T 0.980185 1.4551e-05
5:17445833 G A 0.262548 1.0517e-05
5:17453250 T C 0.274415 2.3544e-06
5:17454783 C T 1.572791 4.5370e-05
5:17457266 T G 0.395732 -1.2583e-06
5:17469690 G A 0.421698 3.2038e-07
5:17470990 A G 0.055979 -1.4393e-04
5:17484038 A G 1.621341 -1.5083e-05
5:17497656 A G 0.050059 -1.2179e-06
5:17503951 T C 1.502128 -3.9608e-06
5:17504826 T C 0.134676 1.9890e-05
5:17505582 C A 0.033853 -1.2528e-05
5:17508932 T C 0.043896 2.2832e-05
5:17602857 A T 0.036739 6.8665e-06
5:17628336 A G 0.023048 -4.6397e-05
5:17647496 G A 0.046081 -2.5511e-05
5:17647812 G A 0.055262 3.9345e-05
5:17656082 G A 0.039390 -2.1206e-05
5:17656351 T G 1.954115 3.6455e-05
5:17665099 T C 1.954887 3.6926e-05
5:17665294 T G 0.038323 -2.8339e-05
5:17667503 A G 0.063571 -2.5358e-05
5:17670888 T C 0.129502 2.6528e-06
5:17671155 A G 0.041630 -1.6480e-04
5:17672743 C G 0.130061 4.9223e-05
5:17680532 A G 0.076097 -1.8187e-05
5:17687156 A G 0.052623 -3.1092e-05
5:17698130 T G 0.477275 -2.9177e-06
5:17703148 G A 0.052549 2.8933e-05
5:17704897 G T 0.165309 -1.4301e-04
5:17720338 C T 1.546841 8.9312e-06
5:17721763 A C 1.499164 6.0125e-06
5:17721824 G A 0.033133 1.3315e-05
5:17725542 A G 0.095428 -6.8936e-06
5:17727520 G A 0.056700 4.7779e-05
5:17727693 T C 0.039894 -6.3307e-06
5:17727843 T C 0.054759 1.8846e-05
5:17728107 G A 1.428608 -7.7843e-06
5:17728175 T C 1.221286 -3.5209e-06
5:17731387 T C 0.496960 7.4436e-06
5:17732918 T C 0.151541 2.1047e-05
5:17733618 C T 0.038014 -5.5247e-05
5:17734165 T C 0.222993 -2.9880e-05
5:17740358 T G 0.550148 1.2346e-05
5:17746329 G A 1.372606 1.0802e-04
5:17762135 T G 0.511255 3.4896e-06
5:17764192 G A 1.716055 -2.5600e-05
5:17767376 G T 1.087538 -2.3644e-05
5:17768665 T C 0.047365 4.5819e-06
5:17780425 T C 1.500794 -8.6219e-06
5:17781633 A G 0.058654 -4.4522e-05
5:17783686 C T 0.135877 -1.3631e-05
5:17787954 C T 0.128542 -9.2291e-05
5:17791227 T C 0.181710 6.6793e-05
5:17793379 G T 0.034843 3.2094e-05
5:17794035 A G 0.643866 4.3842e-06
5:17794765 A G 0.049868 1.2909e-04
5:17794814 C A 1.543443 -4.0875e-06
5:17798652 T C 1.471361 -1.4996e-06
5:17800842 G T 0.657622 5.5172e-07
5:17802631 C T 0.047174 9.4446e-05
5:17803067 A G 0.556377 -6.0504e-06
5:17807100 G T 0.557198 -1.7374e-05
5:17807202 G A 0.120684 -3.8001e-05
5:17808002 C A 1.240903 -3.7925e-05
5:17808118 T C 1.913251 -4.0479e-05
5:17809857 A G 0.121904 3.5890e-05
5:17811111 C A 0.056924 5.5424e-05
5:17815714 C A 0.061588 4.5215e-05
5:17819515 G A 0.037349 -5.0847e-06
5:17820745 C T 1.342527 2.8169e-05
5:17821874 A G 0.132716 9.3666e-07
5:17829804 G T 0.042344 5.8124e-05
5:17843539 C T 1.936799 3.5350e-05
5:17844764 A G 0.051961 3.3430e-05
5:17852849 G A 0.192759 -1.0736e-04
5:17856031 G T 0.035395 -1.1198e-04
5:17856267 A G 0.101991 -2.6409e-05
5:17858641 G A 0.122001 3.4690e-05
5:17872367 G A 1.642091 9.9522e-05
5:17872945 C T 1.515844 5.8726e-05
5:17878098 T G 1.939314 5.9120e-05
5:17889115 A G 1.815771 5.8789e-05
5:17889169 A G 0.053772 3.0900e-05
5:17909505 A G 0.481741 -4.3298e-06
5:17925353 C T 0.034165 5.0387e-05
5:17932523 C T 0.120956 3.4107e-05
5:17933250 C T 0.899895 -5.1533e-05
5:17970685 A G 0.030650 -7.7893e-05
5:17971495 T C 0.438628 -6.1522e-06
5:17977803 C T 0.036070 1.7142e-05
5:17978342 T C 0.813045 5.7152e-05
5:17987928 A G 0.242448 -3.3407e-05
5:17994663 A C 0.037469 6.9117e-05
5:18002977 A C 0.055015 1.3810e-05
5:18007227 G A 1.295529 1.8294e-05
5:18011717 C T 0.041435 -4.9503e-05
5:18026124 C T 0.195664 -3.6812e-05
5:18028886 T C 0.026544 -6.6971e-05
5:18032934 A G 0.714750 -9.9858e-06
5:18034779 A G 0.048511 -6.5340e-06
5:18035899 C A 0.062348 -4.2931e-05
5:18039455 C T 0.132362 -9.5967e-06
5:18041899 C T 0.066528 6.9661e-05
5:18051124 G T 0.464928 -7.6756e-05
5:18052361 G T 0.297694 7.6101e-06
5:18057606 G A 0.109132 -5.4516e-05
5:18058107 G A 0.247180 5.2287e-06
5:18064044 A G 0.096847 -1.6257e-04
5:18064239 T G 0.065162 -2.6774e-05
5:18075582 A G 0.038667 2.7675e-05
5:18075867 A G 1.156939 -5.4064e-05
5:18078171 G A 0.088651 -1.1547e-05
5:18084764 G A 0.164180 -6.0420e-05
5:18089050 C T 0.153768 -3.4666e-05
5:18092267 G A 0.165907 -1.2096e-05
5:18094041 G A 0.926708 -9.4903e-06
5:18099383 A G 0.048177 -9.5988e-05
5:18099592 T G 0.031636 2.1770e-05
5:18117034 A G 0.051994 5.9577e-05
5:18118305 C A 0.901457 2.8011e-05
5:18119968 A G 0.804197 1.8530e-05
5:18129741 C T 0.021156 -5.5032e-05
5:18129805 A G 0.384732 -5.7096e-05
5:18133510 C T 0.384080 -1.6278e-05
5:18138390 T G 0.050637 4.7633e-05
5:18145248 A T 1.950363 2.4089e-05
5:18148522 G A 1.145689 -1.0558e-06
5:18156263 A G 0.049848 5.1703e-05
5:18159559 G A 0.040367 1.4784e-05
5:18167194 T C 0.063675 -5.2583e-05
5:18178389 A G 0.164586 -8.3435e-05
5:18192438 G A 0.070780 -5.5188e-05
5:18195858 G A 0.336640 5.3414e-06
5:18196833 C T 0.058138 -5.5832e-06
5:18198172 A G 0.048339 -3.2107e-05
5:18215931 C T 0.025716 -4.2017e-06
5:18219292 T C 0.122589 -5.8283e-05
5:18228471 C T 1.021782 -3.6333e-05
5:18230103 A G 0.030215 2.9571e-05
5:18230131 C A 0.336172 5.1931e-06
5:18235746 T C 0.023103 3.2136e-05
5:18242217 G T 0.182820 5.4627e-05
5:18250575 G A 0.566371 -2.6696e-05
5:18256542 T G 1.054366 -6.7385e-05
5:18272619 A G 0.060890 7.4893e-05
5:18281311 G A 1.580418 3.7166e-05
5:18291846 A G 0.821380 -8.4960e-05
5:18304411 C T 0.039157 -1.8896e-04
5:18304552 C T 1.242045 2.2281e-05
5:18308396 A G 0.047265 -3.5153e-05
5:18317929 T C 0.441919 -3.1168e-05
5:18319808 A C 0.030147 -4.8280e-05
5:18323153 A G 0.074049 6.5618e-05
5:18327605 T C 0.134355 -2.5387e-05
5:18330107 C T 0.807946 -6.2868e-05
5:18334297 C G 1.863721 2.9671e-05
5:18338855 G T 0.119723 -4.4358e-05
5:18343230 A G 0.044642 2.0382e-04
5:18351036 T G 1.269066 -1.1368e-04
5:18357698 A G 0.267771 9.4707e-06
5:18357870 T C 0.025333 -4.0098e-06
5:18378305 T C 1.103358 1.6058e-05
5:18378922 T C 0.053062 -2.4620e-05
5:18393530 A G 0.139908 9.5049e-06
5:18393844 C T 0.039436 -1.0050e-05
5:18394867 T G 1.959006 9.1824e-05
5:18408266 A G 0.132342 1.4923e-05
5:18409266 G A 0.030367 -5.7081e-05
5:18415628 G A 0.051578 1.2586e-04
5:18418083 G A 1.326500 3.8811e-05
5:18420560 T C 0.035593 -2.6522e-05
5:18435612 C T 0.416388 -1.7383e-04
5:18441614 G T 0.142579 -3.3873e-05
5:18458977 A G 0.122813 -1.7695e-05
5:18466862 A G 0.264503 -4.4318e-05
5:18467089 G T 0.144686 -3.8476e-05
5:18484887 A G 0.133735 -6.3311e-06
5:18491676 G T 0.060705 -5.2620e-05
5:18491833 A C 0.177432 -5.1385e-05
5:18494803 C T 0.485243 -6.2731e-05
5:18496375 T C 0.025564 7.2313e-05
5:18501530 A G 0.707538 -5.1965e-06
5:18502510 T C 0.027628 -1.7049e-05
5:18503571 C T 0.142463 -5.0877e-05
5:18503816 G C 1.505627 5.1555e-05
5:18505825 C A 0.074347 4.0173e-05
5:18506260 A C 0.113462 1.5121e-05
5:18513116 T C 0.187332 5.9957e-06
5:18521212 A G 0.141898 2.0188e-04
5:18521319 C A 0.169652 -5.1768e-04
5:18521351 G T 0.126198 1.3255e-05
5:18525542 G A 0.025771 -4.3889e-05
5:18530204 C T 0.221996 2.4798e-05
5:18544324 T C 0.120609 1.5497e-04
5:18547780 G A 0.302809 -4.2124e-05
5:18562493 T C 0.028180 5.8610e-06
5:18562872 C T 0.125932 -9.8550e-05
5:18566841 T C 0.027816 -2.3737e-05
5:18572048 G A 0.059407 -7.4126e-05
5:18573596 A C 0.144605 4.6324e-06
5:18577475 G A 0.080313 -2.7766e-05
5:18583754 T C 0.031003 -4.9599e-05
5:18596009 C G 0.023898 1.0051e-05
5:18601778 T C 0.069634 1.1468e-04
5:18601982 G A 0.368841 2.3427e-05
5:18608886 G T 0.048582 3.6653e-06
5:18618300 C T 1.024765 3.0818e-06
5:18632421 T C 0.031279 -1.1701e-05
5:18655256 G T 0.023217 9.8881e-05
5:18658586 G C 0.077388 -4.0248e-05
5:18660016 G A 1.613804 5.8361e-05
5:18665150 T C 1.581759 5.4985e-05
5:18676487 T G 1.208588 2.2594e-06
5:18683210 C T 0.343800 3.3436e-05
5:18692806 C A 0.473523 2.2819e-06
5:18697268 C T 0.066781 1.3755e-04
5:18710366 G C 0.022444 -5.4745e-05
5:18711719 T C 0.107529 -6.3060e-05
5:18715057 T C 0.018462 3.7206e-05
5:18721678 T C 0.060352 1.3658e-04
5:18724562 T C 1.693737 2.4184e-04
5:18730898 C A 0.023804 4.5443e-05
5:18741943 T C 0.099606 -6.1542e-06
5:18745588 T G 0.293689 6.4608e-05
5:18760747 A G 1.770376 6.3046e-06
5:18765962 C T 0.182492 1.4400e-05
5:18768229 C T 0.033240 5.5684e-05
5:18771485 G A 0.078239 -7.8648e-06
5:18771915 G T 1.790805 3.4776e-05
5:18772445 G A 1.214885 2.0371e-05
5:18776458 A G 0.036310 -5.2043e-05
5:18777638 T C 0.377137 -1.5693e-04
5:18783485 G A 1.492848 -1.4165e-05
5:18784878 T C 0.051530 4.2004e-05
5:18788150 G T 0.078041 3.7832e-05
5:18789976 T C 0.538438 6.9530e-05
5:18790732 A G 0.782288 5.0857e-05
5:18792568 C T 0.177078 6.7103e-06
5:18793886 C T 0.052993 -4.3537e-05
5:18794692 G A 0.186137 4.7643e-05
5:18797589 G A 1.261637 8.9957e-05
5:18799507 A G 0.748483 -2.7134e-05
5:18811969 C G 0.043680 -5.8543e-05
5:18817870 G A 0.282452 1.0801e-04
5:18823641 A G 1.772275 -7.8862e-05
5:18833633 G A 1.649991 -3.3977e-05
5:18835684 C T 0.021136 -1.0599e-04
5:18839788 T C 0.030750 -1.5522e-04
5:18841708 T C 1.248018 -7.0253e-06
5:18845447 G A 0.201863 3.2324e-05
5:18849098 A G 0.430241 1.6304e-04
5:18849398 T C 0.134290 -1.0153e-04
5:18850604 A G 1.175998 -3.1487e-05
5:18858549 C G 0.078719 -9.5928e-05
5:18863659 C T 0.318791 4.8716e-05
5:18866355 T C 0.295324 2.3166e-05
5:18866966 G A 0.048732 9.8545e-07
5:18869763 C T 0.069160 1.3607e-05
5:18885615 C A 0.094536 2.8790e-05
5:18892682 A G 0.358743 2.2115e-05
5:18896219 G T 0.112667 8.7476e-06
5:18896248 G A 0.074185 5.3367e-06
5:18899373 A C 0.429533 -1.5756e-05
5:18907981 T C 0.034928 4.5732e-06
5:18917030 G A 0.106000 1.2532e-05
5:18917775 T C 0.045694 -2.0730e-04
5:18921267 T C 0.064711 3.1208e-05
5:18929720 G A 0.872345 -2.2410e-05
5:18941541 T C 0.028446 2.6465e-05
5:18950807 T G 0.182440 8.8738e-05
5:18952121 T C 0.208043 -7.7620e-06
5:18953453 A G 1.369432 -1.9947e-05
5:18954716 T C 1.772421 -3.5220e-05
5:18957049 A C 0.040789 3.4065e-06
5:18974771 C A 0.021662 -1.4133e-06
5:19004680 C T 0.140041 -1.2857e-06
5:19004945 T C 0.100167 -6.1568e-05
5:19005319 G T 0.993048 -2.4913e-05
5:19027170 T C 0.027154 2.2778e-06
5:19031043 T C 0.198234 -1.4846e-05
5:19039340 A G 0.030247 -2.5608e-05
5:19041348 A G 0.028829 -2.4921e-05
5:19066292 G A 1.437385 -2.9500e-06
5:19067546 T C 0.175472 -1.9195e-05
5:19086449 G A 0.143531 -5.6706e-06
5:19088832 G A 0.868109 -3.6547e-05
5:19105443 G T 0.202723 -1.2593e-05
5:19155374 G A 1.212136 -9.5990e-06
5:19160015 G A 0.448206 -1.1020e-04
5:19160113 G A 1.656418 -2.2015e-04
5:19173168 T C 0.026810 -5.8594e-05
5:19173299 G A 1.204057 -1.4410e-05
5:19177465 A G 1.652406 -4.2131e-04
5:19180464 C T 0.049728 -1.4226e-05
5:19183884 T C 0.248771 2.3586e-05
5:19193119 C T 0.228449 -1.7720e-05
5:19199649 T C 1.427826 -1.3866e-04
5:19208299 A C 0.367468 -1.0168e-06
5:19216537 C T 0.475185 -1.2388e-05
5:19216825 T C 0.076366 -8.5530e-05
5:19238518 T C 0.066398 8.0288e-06
5:19269538 T C 1.672322 -1.0337e-04
5:19271243 C T 0.182726 8.8022e-06
5:19272015 C T 0.024080 -4.4266e-05
5:19280885 C T 1.060040 -5.6013e-05
5:19285249 T C 0.052098 -1.2076e-06
5:19289131 T C 0.126954 -4.0952e-05
5:19293097 C A 1.070511 2.9670e-05
5:19298000 C A 0.750853 -3.7148e-05
5:19312988 A G 0.193158 -3.6795e-05
5:19321671 T C 0.069540 -9.8498e-06
5:19334463 A G 0.123059 6.3939e-05
5:19334490 T C 1.646839 -4.1827e-05
5:19359137 G A 0.321365 1.4231e-05
5:19364680 T C 0.309817 -6.5287e-05
5:19364723 A G 0.273231 5.1463e-06
5:19373475 A G 0.077707 2.0228e-05
5:19374520 G A 0.762112 -2.6798e-05
5:19382868 C T 0.055178 -1.2575e-08
5:19395901 T G 0.052124 3.3487e-05
5:19403594 T C 0.337292 5.0043e-05
5:19411509 A G 0.168672 -2.3246e-05
5:19416456 G A 0.062464 5.6920e-05
5:19418911 T G 0.067820 -1.1634e-05
5:19428277 C T 0.061264 -3.2333e-05
5:19431934 C T 1.082559 6.3458e-05
5:19438215 G A 0.035100 1.9849e-05
5:19441735 C T 0.822788 -5.1868e-05
5:19448013 C T 0.959801 2.9974e-05
5:19448847 T C 0.605505 6.2572e-05
5:19452057 G A 0.064013 8.8238e-06
5:19457006 A G 1.972476 -2.8044e-05
5:19457309 T C 0.255304 2.0152e-05
5:19460675 A G 1.216940 5.7308e-05
5:19464385 A G 0.444619 -3.4981e-05
5:19468106 G T 0.756078 -7.2830e-05
5:19469168 T C 0.043217 4.6079e-06
5:19477873 G A 0.063416 -3.5540e-05
5:19480314 G T 0.060199 3.4758e-05
5:19487359 C A 0.172093 -1.2833e-05
5:19488982 G A 0.364686 1.2380e-05
5:19490274 T C 1.928058 -1.9029e-05
5:19495011 C A 0.090631 6.7716e-05
5:19495398 A G 0.589867 2.5912e-05
5:19502477 T C 0.379948 -6.8964e-05
5:19505227 C T 0.112618 1.2485e-05
5:19511485 T C 0.039962 9.2381e-05
5:19519095 C A 0.047456 -9.2555e-06
5:19519296 G A 0.062786 -3.4140e-05
5:19520932 C T 0.872633 -8.1468e-06
5:19522561 A G 0.991999 -1.6525e-05
5:19526602 T C 0.026103 -1.2631e-05
5:19532592 G T 0.879008 -1.0654e-05
5:19533067 T C 0.093390 -2.4654e-05
5:19548843 T C 1.303364 5.0463e-05
5:19554043 T C 1.550889 8.3456e-05
5:19558913 T C 0.132144 3.6437e-05
5:19566476 A G 0.168331 -8.9830e-06
5:19568287 T C 0.028404 3.5015e-05
5:19577893 A G 0.160376 -3.8529e-06
5:19585940 T C 0.433026 1.2535e-05
5:19608272 C T 0.055717 3.9734e-06
5:19617375 G A 0.026158 8.0905e-05
5:19621828 C T 0.160759 -1.3746e-05
5:19624978 T C 0.020406 5.1051e-06
5:19628652 A G 1.396819 3.6395e-05
5:19652953 G T 0.975047 1.5810e-05
5:19674591 T G 0.038232 2.5257e-05
5:19684170 T C 0.081978 3.5495e-05
5:19688614 A G 0.028004 2.1976e-05
5:19698240 C T 0.090346 -1.7893e-06
5:19716270 G A 0.060261 2.5327e-05
5:19729704 C T 0.035603 1.1373e-05
5:19730260 C T 0.030669 -3.4610e-05
5:19741876 C T 1.721297 -2.5440e-07
5:19760904 T C 0.043214 -7.4090e-05
5:19766546 C T 0.031214 2.3205e-05
5:19769106 T G 0.089333 1.1973e-05
5:19771834 C T 1.772346 6.0217e-06
5:19788595 C T 0.995761 -6.8279e-06
5:19792265 C T 1.216372 2.4142e-06
5:19795401 A G 0.089592 -4.1168e-05
5:19802403 T C 0.162186 -1.0600e-05
5:19820435 T A 0.031633 3.8196e-05
5:19835878 A G 0.033691 1.1888e-05
5:19837847 A C 0.025490 -4.9887e-05
5:19845469 C T 0.098720 4.9180e-05
5:19848325 G A 1.823840 -1.5962e-05
5:19849960 C T 0.255577 3.4258e-05
5:19853523 T C 1.819650 -1.6439e-05
5:19856689 T C 0.085405 -3.8133e-05
5:19873084 A G 1.970090 -1.1215e-05
5:19895428 A C 0.128717 2.3701e-05
5:19912744 C T 0.341888 -1.9917e-05
5:19913921 C T 0.737545 -1.0933e-05
5:19917411 T C 1.975241 2.7454e-06
5:19920554 T C 1.099710 2.4331e-05
5:19925559 A G 1.881501 6.6887e-05
5:19941313 C T 0.025742 -2.4386e-05
5:19949209 G T 0.174449 -9.4160e-06
5:19951337 T C 1.929791 1.2694e-04
5:19956152 G A 0.027865 2.8533e-05
5:19970119 A C 1.902244 6.2773e-05
5:19979682 A G 1.120992 1.8932e-05
5:19980959 A C 0.058060 -2.2905e-05
5:19985355 C A 0.101676 1.9503e-06
5:19988042 T C 0.055781 -2.8801e-05
5:19989481 C T 0.111683 -1.9746e-05
5:19996011 T C 0.146896 -1.0821e-05
5:20003326 A C 0.024405 5.1041e-05
5:20017558 T C 0.054818 -2.7422e-05
5:20019349 G A 0.080151 -1.1226e-04
5:20025936 T C 0.040345 2.0981e-05
5:20031482 A G 0.243321 2.8737e-06
5:20033352 T G 0.080082 7.6640e-05
5:20041034 A G 0.050325 -1.3515e-04
5:20041224 C T 0.068875 -2.8770e-05
5:20054865 T C 1.818358 1.1690e-05
5:20073777 C T 0.768776 -1.1128e-05
5:20080599 A G 0.026836 2.3912e-05
5:20095783 C T 0.039481 1.2633e-05
5:20099496 T C 1.813785 -9.6833e-06
5:20107527 T C 1.039137 7.5993e-06
5:20113526 A C 0.060144 1.0471e-05
5:20123407 T C 0.030325 -9.2586e-05
5:20124530 G A 0.765744 2.8677e-06
5:20124595 C A 1.890969 2.2024e-05
5:20125004 A T 0.034009 8.7823e-06
5:20126254 A G 0.043964 1.1911e-04
5:20143940 A G 1.093504 8.6573e-06
5:20157131 A G 0.843039 1.0984e-06
5:20165390 T G 1.111933 8.0930e-06
5:20172650 A G 0.067340 -1.0326e-04
5:20175241 G A 0.142099 -2.3915e-05
5:20188534 C T 0.033149 -8.3192e-05
5:20189195 T C 0.102498 -1.7477e-05
5:20189781 T C 1.234817 -6.9500e-06
5:20189820 G A 0.181993 9.4529e-06
5:20209198 A G 1.087204 7.6422e-06
5:20209523 T C 0.042760 -1.0334e-05
5:20213382 C T 0.092624 -5.4530e-05
5:20228192 T C 0.037105 2.3834e-05
5:20254182 T C 0.749126 4.1705e-06
5:20256368 G T 0.075873 1.7797e-04
5:20269822 G T 0.033490 4.8395e-05
5:20287727 C T 0.122823 -4.7381e-05
5:20290034 C T 0.899294 -6.3122e-06
5:20298238 A G 0.052812 9.1822e-06
5:20300604 T C 0.044132 1.0235e-04
5:20300832 C T 1.220825 1.1872e-05
5:20302089 T C 0.066976 -7.6651e-05
5:20304541 G C 0.056622 5.7865e-06
5:20316239 A G 0.070757 -6.5012e-05
5:20321499 C G 0.043188 -2.2552e-05
5:20326557 T C 0.088690 -1.0286e-04
5:20329201 C T 0.060371 -6.8419e-06
5:20329424 C T 1.562774 -7.6423e-05
5:20338828 C G 0.035694 -5.0893e-05
5:20344170 A G 0.098755 8.8524e-05
5:20360960 C A 0.155796 -1.7586e-05
5:20366840 G A 0.060793 2.3917e-07
5:20372153 T G 0.108460 -3.7575e-05
5:20374213 A C 0.090787 -5.1297e-05
5:20377305 A G 0.364638 -2.8513e-04
5:20382657 C A 1.146783 7.2866e-05
5:20385244 T C 0.056745 6.6278e-05
5:20404303 A G 0.044058 8.1979e-05
5:20405033 A G 0.038316 1.0773e-05
5:20406973 C T 1.165748 3.2527e-05
5:20407555 G A 0.119382 -5.6379e-05
5:20412160 G A 0.078304 1.0273e-04
5:20412447 T C 0.022396 -4.2412e-05
5:20414438 G A 0.089226 -1.3599e-04
5:20434140 T G 0.492108 -2.2193e-05
5:20442110 G A 1.586576 -1.0207e-05
5:20452221 C T 0.030679 7.3496e-05
5:20453521 C T 0.442295 1.6113e-05
5:20454990 T G 0.083211 -2.0744e-05
5:20465317 A G 1.069329 4.2129e-06
5:20471224 C T 0.104705 3.8755e-05
5:20477377 T C 0.110826 8.2810e-05
5:20478455 T C 0.027183 -7.5058e-05
5:20486424 T C 0.090180 3.8896e-05
5:20491042 T G 0.041922 -6.6817e-05
5:20495675 A C 1.939924 1.3277e-05
5:20496934 T C 0.065425 2.6950e-05
5:20498820 C T 1.001892 1.5146e-05
5:20499537 A G 0.038933 5.3948e-05
5:20500910 A C 0.082572 1.6623e-05
5:20506992 C T 0.032334 4.1496e-05
5:20510105 T C 0.108444 -3.8400e-05
5:20524183 T C 0.086869 -3.8852e-05
5:20525250 G A 0.975615 2.1905e-05
5:20536822 G A 0.084633 3.2814e-05
5:20537913 C T 0.038621 -1.3393e-04
5:20538856 C T 0.104802 2.2842e-05
5:20541014 A G 0.035616 -1.7157e-05
5:20548631 G T 0.360976 1.2805e-05
5:20558758 A G 1.842938 -9.3778e-06
5:20559539 T G 1.358191 2.8779e-05
5:20565534 A C 0.379195 1.5438e-05
5:20571375 T C 0.043552 5.7915e-05
5:20574412 A G 1.374316 2.5213e-05
5:20576987 A G 0.035018 -1.9813e-05
5:20584170 G A 0.146737 -3.7754e-05
5:20590368 G A 0.042428 6.4149e-05
5:20591101 C T 0.685117 1.7496e-05
5:20598340 T C 0.101183 5.5913e-06
5:20606377 A C 0.023418 3.5222e-05
5:20609605 A G 0.292858 4.3286e-06
5:20614869 T C 1.224944 8.4227e-06
5:20616080 T C 0.859913 -8.1529e-06
5:20622411 A C 0.123306 6.8191e-06
5:20622895 A G 0.269151 1.6426e-04
5:20672364 T C 0.111079 9.1005e-05
5:20676877 C A 1.671147 7.9010e-05
5:20682830 T G 1.570629 3.0765e-05
5:20685512 T G 0.183216 -2.2913e-04
5:20686940 T C 0.089784 2.6342e-05
5:20688946 G A 0.571814 -2.2721e-05
5:20692763 G A 0.057917 -2.5862e-05
5:20734677 T C 0.047008 5.7931e-06
5:20743126 G T 0.109252 1.5800e-05
5:20753277 T C 1.852380 -4.0953e-05
5:20770446 A G 0.221315 -1.0092e-04
5:20781145 A G 0.022724 9.7012e-06
5:20782786 A G 1.912034 -5.7237e-05
5:20787690 A G 1.973794 -2.1072e-05
5:20795713 A G 0.031033 1.9048e-06
5:20808011 C A 0.025641 6.4019e-05
5:20832246 G A 0.175624 -5.0586e-05
5:20834610 C T 0.054892 1.1633e-05
5:20840058 A G 0.693643 7.7022e-06
5:20878350 C G 1.806569 4.5838e-05
5:20880933 T C 0.022344 8.2944e-06
5:20887540 G A 0.040283 -2.5977e-05
5:20894591 A G 0.926169 8.9001e-05
5:20906723 A G 0.092033 5.8568e-05
5:20916491 G T 0.071608 1.1814e-04
5:20924403 C T 0.945864 2.2505e-04
5:20934789 C A 0.029458 6.7777e-05
5:20938155 A C 0.945355 4.3641e-06
5:20945914 G A 0.033006 9.1791e-05
5:20946045 T G 0.098827 -7.7611e-06
5:20946608 T C 0.355043 3.2384e-05
5:20947236 C T 0.089024 2.1765e-05
5:20947391 A C 0.021179 -6.4251e-05
5:20950727 A G 0.060770 5.4433e-05
5:20953429 A C 0.672611 4.1770e-05
5:20954852 C T 0.270410 -3.6943e-05
5:20968497 G A 0.068661 -8.9269e-06
5:20970812 A G 0.187475 4.1001e-05
5:20976765 T C 0.878709 1.0206e-05
5:20981688 C T 1.065957 2.3773e-05
5:20990394 G C 0.931953 2.8092e-05
5:20991259 C A 1.159616 3.4367e-05
5:20997412 T C 0.087518 3.6426e-04
5:21003741 T G 0.030377 -1.8751e-05
5:21003806 G A 0.026936 8.2245e-05
5:21012563 G A 1.783615 5.3729e-05
5:21031429 A G 0.101930 -1.0107e-05
5:21033450 T G 0.029510 -5.4731e-05
5:21034984 T C 0.045350 -2.9006e-05
5:21037447 G A 0.374311 6.6671e-06
5:21039701 G C 0.078534 -1.8870e-05
5:21049002 T C 0.088476 2.9163e-05
5:21053379 G A 0.208686 -5.2346e-05
5:21060393 A G 0.053571 -5.6043e-05
5:21073962 C T 0.026550 -2.4876e-05
5:21089492 G A 0.038910 -2.4576e-05
5:21093728 C T 0.040153 1.7491e-06
5:21123190 C T 0.464607 2.0983e-06
5:21135446 T G 0.032305 -1.0078e-05
5:21136601 G A 1.225856 1.9004e-05
5:21138383 A G 0.084860 1.2249e-04
5:21140266 A C 0.035106 3.7568e-05
5:21154640 T C 0.025460 -8.4236e-05
5:21164411 G T 1.785131 3.8122e-06
5:21172293 T C 0.128749 3.1125e-05
5:21174806 G A 0.120099 9.2391e-05
5:21179977 T C 0.052312 -1.2046e-05
5:21194994 A G 0.069258 -8.1610e-06
5:21210552 C A 1.177890 8.8846e-06
5:21216062 C T 0.106422 2.3350e-05
5:21254806 T C 0.070258 4.9737e-05
5:21255349 G A 1.976407 9.1630e-05
5:21261450 T C 0.165439 -5.5853e-05
5:21268417 C T 0.037631 -1.0318e-04
5:21269659 A C 1.769139 4.7055e-05
5:21305897 T C 0.216063 9.9955e-06
5:21319693 T C 1.935354 6.4676e-06
5:21349741 C T 0.455723 2.8506e-06
5:21381491 T C 0.814853 5.4016e-05
5:21391093 G A 0.213973 1.2281e-05
5:21395831 G T 0.907928 -3.6227e-05
5:21398609 A C 0.036930 7.9318e-05
5:21406179 A G 0.141771 7.9673e-05
5:21419651 C T 0.079050 -3.4451e-05
5:21421092 G A 0.032049 2.7568e-05
5:21424743 A G 0.257109 1.9580e-05
5:21432845 T C 0.048371 6.2442e-06
5:21441598 T C 0.056593 -1.8728e-05
5:21445348 T G 0.041805 4.3306e-05
5:21473438 T C 0.257576 2.5369e-05
5:21537168 C T 0.059043 4.4484e-06
5:21574347 A G 0.171681 4.5566e-05
5:21574610 A G 0.716600 4.7698e-06
5:21584489 G A 0.160519 -4.8422e-05
5:21585236 C A 0.499784 -5.7944e-05
5:21586180 G A 0.142167 4.9143e-06
5:21586683 G A 0.045376 1.7999e-05
5:21588144 A G 0.104929 1.8365e-05
5:21596561 G A 1.069602 1.6629e-04
5:21598533 C T 0.836073 5.6365e-05
5:21599848 A G 0.112112 -2.4793e-05
5:21602645 G A 0.050163 2.3400e-05
5:21606932 C A 0.138646 -1.6604e-04
5:21610596 A G 0.028699 -8.2827e-06
5:21618174 C T 0.050754 1.3364e-05
5:21630793 G A 0.141171 1.6507e-05
5:21630897 T C 0.336438 9.3058e-08
5:21631713 C T 0.927156 -3.2882e-05
5:21636136 G A 0.147588 -6.1632e-05
5:21637415 G A 0.494500 -2.5672e-05
5:21638406 G A 0.052399 -4.7450e-05
5:21649344 C T 0.183216 5.0443e-06
5:21655316 C T 0.127039 1.3423e-04
5:21665598 T C 0.422714 6.2126e-06
5:21665667 T C 0.100294 7.4513e-06
5:21675135 G T 0.061971 -1.9745e-04
5:21677564 G A 0.037313 -3.1408e-05
5:21680040 C T 0.116727 4.7451e-06
5:21685470 G A 0.122660 -1.0121e-05
5:21693110 C T 0.066577 -4.8380e-05
5:21694078 A G 0.042974 -1.7043e-05
5:21694912 C T 0.051312 -3.1348e-05
5:21694941 A G 0.042552 3.1729e-05
5:21699923 C A 0.054438 -6.1140e-06
5:21701837 A C 1.765653 -2.7333e-05
5:21705237 G T 0.185952 -5.8267e-05
5:21708164 C T 0.031072 -3.0405e-05
5:21717860 G A 0.045824 1.8126e-04
5:21722174 A T 0.344452 1.4121e-05
5:21727068 A G 0.159983 3.6669e-05
5:21731892 A G 0.040257 -1.4541e-04
5:21752056 G A 1.471835 1.8195e-05
5:21753558 T C 0.026482 -7.3537e-05
5:21753563 A C 0.045716 -3.7611e-05
5:21753995 A C 0.024674 -1.7279e-06
5:21756939 G A 0.062770 -1.1165e-04
5:21760731 C T 0.136565 -6.2243e-06
5:21779154 C T 0.346387 1.0873e-05
5:21779929 T C 0.045207 -4.5997e-05
5:21785701 A G 0.027300 2.6163e-05
5:21787634 C T 0.073464 8.6668e-06
5:21804327 G T 0.141748 1.0142e-06
5:21804513 T G 0.076983 -5.5531e-05
5:21808324 T G 0.072796 1.4356e-05
5:21810125 T G 1.571944 1.8744e-05
5:21817206 C T 0.072234 1.4269e-05
5:21820959 T C 1.460511 -1.1423e-06
5:21840179 T A 0.021312 -2.1119e-05
5:21842436 G A 0.100787 7.8725e-06
5:21847933 T C 0.035869 -5.4650e-05
5:21848297 C T 1.566014 6.6301e-06
5:21853116 T G 0.080920 -4.6334e-05
5:21855046 T C 0.070858 -2.2749e-04
5:21861366 T C 0.139723 -4.4776e-05
5:21864313 A G 0.167322 1.9238e-05
5:21864980 C T 0.025022 3.3907e-05
5:21879938 A G 1.811039 -5.7536e-05
5:21887751 A C 0.138129 2.8119e-05
5:21893549 G T 0.073396 2.8860e-05
5:21895662 A C 1.728064 -1.5056e-05
5:21897546 C T 1.594294 -6.2694e-05
5:21899621 A G 0.131875 8.8635e-05
5:21906641 C T 1.463328 -1.1196e-04
5:21922228 A G 1.741550 9.2538e-06
5:21931111 C T 0.153401 1.0026e-04
5:21981298 C T 0.278658 2.1905e-05
5:22017812 T C 0.412736 1.1246e-05
5:22019734 T C 0.079248 -3.3203e-05
5:22021552 A G 0.101550 5.7839e-05
5:22023440 T C 0.444207 2.7784e-05
5:22038998 T C 0.413856 1.1690e-05
5:22041604 A C 0.039916 1.2285e-05
5:22041939 A T 0.033207 -8.8947e-06
5:22046454 C T 0.024421 -2.1307e-04
5:22048843 C T 0.064230 -5.4560e-05
5:22052528 G C 0.046586 -2.3052e-05
5:22053951 A G 0.931492 1.6297e-05
5:22067554 T G 0.443068 5.8604e-05
5:22067795 T C 0.056298 -2.7039e-05
5:22069661 T G 0.081108 -4.2959e-05
5:22078103 T C 0.059228 2.4078e-06
5:22089151 A G 0.121862 -4.8616e-05
5:22103614 A G 1.045561 1.1152e-04
5:22113135 A G 0.039997 -5.4197e-05
5:22119111 G A 0.914721 1.0087e-04
5:22121513 T C 0.047768 -5.0986e-05
5:22123627 C G 0.114754 -4.1325e-06
5:22135250 G A 0.229306 -1.0212e-06
5:22141602 C T 0.892874 2.8793e-05
5:22148025 C T 0.810240 1.5360e-05
5:22148450 A G 0.032156 3.3802e-05
5:22150535 T C 0.060173 -3.6060e-05
5:22152971 T C 0.036297 -4.7011e-06
5:22155740 C T 0.081128 1.0492e-05
5:22159085 T C 0.190655 4.1804e-06
5:22160137 G A 0.125026 -2.5890e-05
5:22160246 G A 0.816342 -4.2023e-05
5:22168548 A T 0.056609 1.8504e-05
5:22174874 A G 0.306396 2.3410e-05
5:22193967 T C 0.975086 2.9601e-05
5:22221987 T C 0.203921 1.7814e-06
5:22224467 C T 0.040627 6.0264e-05
5:22227091 G T 0.032587 -1.2315e-04
5:22227279 T C 1.064334 -2.6638e-06
5:22240334 A G 0.284974 -3.6199e-05
5:22271471 C T 0.038712 4.7856e-05
5:22272861 A G 0.025966 1.8872e-05
5:22279286 C T 0.050673 -2.4907e-06
5:22288308 C A 0.068430 8.8300e-05
5:22299418 C G 0.044970 9.2386e-05
5:22307863 T C 0.022607 -7.5368e-06
5:22314539 A G 0.945673 -5.5449e-05
5:22320292 C A 0.084373 -3.6015e-05
5:22320476 G A 0.060718 6.0713e-05
5:22326153 C T 1.962661 5.4046e-05
5:22329008 G A 0.856366 6.3814e-05
5:22339451 A G 0.084935 -2.5624e-05
5:22341833 T C 0.074389 9.0968e-05
5:22344760 T C 0.024531 4.9324e-06
5:22347955 A G 0.025755 -9.8843e-05
5:22365713 G A 0.071329 2.5119e-05
5:22366987 A G 0.031513 5.8428e-05
5:22372792 T C 1.663919 -3.3790e-05
5:22375786 C T 0.564430 7.0920e-07
5:22381973 A G 0.071394 3.7419e-05
5:22390242 T G 1.033204 -9.8750e-06
5:22401315 T C 0.157474 -1.2988e-05
5:22407892 C A 0.880855 -8.0965e-06
5:22431719 C A 0.579798 -7.7326e-05
5:22433157 T C 0.025943 6.6461e-05
5:22434579 A G 0.035220 1.2413e-04
5:22434692 T C 0.047875 2.5017e-06
5:22446214 G A 0.928665 -6.3573e-06
5:22449493 A G 0.051734 1.2406e-05
5:22459113 T C 0.063860 2.9542e-05
5:22459714 G A 0.027079 4.7189e-05
5:22470291 C T 0.803648 -1.8344e-05
5:22473266 G A 1.044675 -1.5698e-05
5:22488692 A C 0.119434 -7.5701e-05
5:22493163 T C 0.037141 -1.1150e-04
5:22499504 G A 0.248719 1.3205e-05
5:22505739 C A 0.023405 3.8523e-05
5:22512471 G T 0.087918 -5.5078e-05
5:22512887 T C 0.142691 2.6493e-05
5:22514442 A G 0.068982 -2.6824e-05
5:22526001 A G 0.054795 6.5442e-05
5:22528391 T G 0.064386 -6.7427e-07
5:22529763 C T 0.041955 -1.5658e-05
5:22540126 C A 0.069092 -1.4201e-04
5:22550328 C T 0.263636 -5.7775e-05
5:22551434 T C 0.039588 -1.5178e-05
5:22591196 T C 0.218764 5.0018e-05
5:22593479 G A 0.062270 -3.2439e-06
5:22600095 C T 1.031607 -3.1319e-05
5:22600409 C T 0.123352 -7.0244e-05
5:22612031 T C 0.025752 1.0173e-04
5:22612834 T C 0.039147 -9.6584e-05
5:22617513 C T 0.057852 -3.3718e-05
5:22625630 C G 0.193638 1.1490e-04
5:22632898 A G 0.048699 -9.5519e-06
5:22657926 T G 0.279667 -5.9332e-05
5:22658820 A C 1.089326 -7.2221e-06
5:22660383 G C 0.747785 -1.5038e-05
5:22662629 T G 0.066200 -3.3943e-06
5:22673195 A G 1.256509 -4.5691e-06
5:22683523 G A 0.214291 -7.5999e-05
5:22683737 A G 0.030468 -6.1194e-05
5:22686751 A C 1.298194 -1.0343e-06
5:22711559 T C 0.026794 -2.8411e-05
5:22714493 G A 0.081548 -6.4339e-05
5:22717978 A C 0.031088 7.0716e-05
5:22733747 G T 0.216073 5.3395e-05
5:22740437 G C 0.032110 -3.2684e-05
5:22746535 T C 0.028092 1.1976e-06
5:22751656 A G 0.069034 5.4747e-06
5:22752122 T C 1.724546 1.0228e-06
5:22752507 A G 0.216592 -7.3296e-05
5:22761272 T C 0.114633 1.2598e-04
5:22764980 T G 0.968977 3.0882e-05
5:22783512 A G 0.032776 -7.2406e-05
5:22787602 A G 0.136361 2.1502e-05
5:22788084 A G 0.031987 -6.6334e-05
5:22791335 G A 0.080024 4.4062e-06
5:22791612 T G 0.060686 3.7080e-05
5:22794657 G A 0.228163 4.0428e-05
5:22800808 T C 0.286824 -5.2350e-05
5:22804527 T G 1.446476 5.5505e-05
5:22810317 A G 0.049673 1.2465e-05
5:22812980 A T 0.086499 -1.1816e-04
5:22813022 C T 0.266525 4.9247e-05
5:22820419 T C 0.035596 3.9132e-05
5:22825804 T G 0.906662 1.8771e-06
5:22826121 C T 0.139648 3.7611e-05
5:22828762 C A 1.561590 -5.3746e-06
5:22829550 A G 0.046784 2.3407e-05
5:22835892 C T 0.108437 -1.0225e-04
5:22856741 C T 0.471072 -2.0999e-05
5:22861403 A G 1.380272 -2.0590e-06
5:22862352 G A 0.039816 5.4205e-07
5:22863332 T C 0.040929 1.0290e-05
5:22879255 T G 0.066116 8.7631e-05
5:22902477 T G 0.363927 -2.7771e-05
5:22924332 G A 0.105029 1.0756e-05
5:22926894 T C 0.023451 -2.0364e-04
5:22931112 A C 0.054723 5.6988e-05
5:22937784 G A 0.065847 5.2277e-05
5:22946602 T C 0.570360 5.7150e-05
5:22946928 A G 1.008196 2.4354e-05
5:22949159 A G 0.114945 -2.6894e-06
5:22952768 G A 0.025505 -3.7284e-05
5:22955916 C T 1.370162 6.7381e-06
5:22991089 A G 1.084188 1.9750e-05
5:22993000 T C 0.317951 -2.6818e-05
5:23004331 T C 0.031146 1.4146e-04
5:23013765 G A 0.069738 5.2505e-06
5:23028305 A C 0.041526 -2.9683e-05
5:23049685 A G 0.055288 -3.9902e-05
5:23054172 A G 0.041344 -1.3679e-05
5:23057391 A C 0.447865 -2.2317e-05
5:23061740 T C 0.021000 -5.6266e-05
5:23062300 G T 0.071397 8.2506e-05
5:23068489 A G 0.033730 -3.2220e-05
5:23069121 A T 0.167033 1.2068e-04
5:23069553 A C 0.358798 6.7188e-06
5:23073936 A G 1.449319 -1.6688e-05
5:23077509 A C 0.067411 -2.9768e-05
5:23081373 T C 0.044519 -8.4211e-06
5:23082098 T G 0.035414 -2.1246e-05
5:23089620 T C 0.034843 -4.7039e-05
5:23101848 A G 0.118473 2.3813e-05
5:23104803 A G 0.044019 -1.9501e-05
5:23104936 G T 1.905130 -7.8612e-05
5:23124187 G A 0.056505 -7.2482e-06
5:23126508 A G 0.278667 4.7130e-05
5:23129194 A C 0.040890 -3.5209e-05
5:23133102 A G 0.031649 -7.6060e-05
5:23139015 A G 0.021402 5.7431e-05
5:23148472 T C 0.079914 3.7024e-06
5:23153562 C T 0.313092 3.0652e-05
5:23154327 C A 0.045132 -2.6806e-05
5:23157813 G T 1.738594 1.3731e-04
5:23159111 T C 1.328071 3.9708e-05
5:23160757 G A 0.308032 4.6938e-05
5:23171554 A G 1.075288 2.9782e-05
5:23179275 A G 1.174086 1.2195e-05
5:23182083 A G 0.024187 -1.6162e-05
5:23195394 T G 1.878096 -3.0740e-06
5:23196434 C A 0.031062 -5.4380e-05
5:23202075 C T 0.026041 -9.6537e-06
5:23204841 C T 0.058878 9.8808e-05
5:23210180 G A 0.140593 -9.5036e-05
5:23214437 C A 1.572461 1.8915e-04
5:23214512 C T 0.099628 -1.9758e-05
5:23214724 C T 0.431773 7.7531e-05
5:23217567 A G 1.049095 3.6509e-05
5:23225217 G T 0.027894 -3.3774e-04
5:23237298 C T 1.640621 5.2151e-05
5:23243400 C T 0.432471 2.4831e-05
5:23244025 T C 0.702653 9.5067e-06
5:23244391 C T 0.126205 -1.1743e-06
5:23245877 G A 0.106444 1.5077e-04
5:23248775 G C 0.117168 -3.1926e-05
5:23256430 A G 0.032555 2.5459e-05
5:23256452 T C 0.826456 4.9964e-05
5:23257526 A G 0.249813 2.9452e-05
5:23260829 G A 0.351943 3.3769e-06
5:23270647 T C 0.029254 -5.9067e-05
5:23275270 C T 0.231980 -6.4233e-05
5:23282426 A G 0.280339 9.4649e-06
5:23303036 C T 0.378442 -7.2173e-05
5:23304085 T C 0.089963 -9.8055e-05
5:23304880 C T 0.114822 -1.6142e-05
5:23312425 G C 1.072682 -9.1823e-05
5:23313013 G T 0.212483 2.0503e-05
5:23314640 A C 0.041137 1.6489e-05
5:23319870 T G 0.109349 -6.8057e-05
5:23326688 C T 0.206138 6.8424e-05
5:23344350 C T 1.285950 -1.9139e-04
5:23379379 C T 0.109788 -5.8786e-05
5:23383625 T G 0.065632 3.4223e-05
5:23400737 T C 0.046291 -3.6537e-06
5:23403282 T C 0.320966 3.6496e-05
5:23404575 G T 0.018491 2.8165e-05
5:23416474 T G 1.845531 2.3672e-05
5:23421733 T C 0.038345 3.4748e-05
5:23434272 G A 0.096947 -2.2603e-05
5:23439535 C T 0.043016 6.9713e-05
5:23440094 C T 0.068933 -4.8366e-06
5:23440490 A G 0.029510 -3.1609e-05
5:23446583 G T 1.592879 3.1665e-06
5:23454500 T G 0.562184 6.8756e-06
5:23454599 C T 0.090926 -1.4591e-06
5:23461384 A G 0.117733 -1.0162e-04
5:23471192 A G 0.053013 2.2152e-05
5:23474929 A G 0.068524 -1.9138e-05
5:23475692 C T 1.636515 -4.5999e-05
5:23476402 G A 1.062439 -1.8247e-04
5:23483860 T C 1.723034 -3.2556e-05
5:23493956 T C 0.430766 9.3037e-05
5:23507740 A G 0.041075 6.2941e-06
5:23521097 A G 0.112368 -9.8062e-05
5:23524992 A G 0.076379 -1.7737e-06
5:23530024 T C 0.074704 5.7749e-05
5:23532129 G T 1.933651 -3.9679e-05
5:23532194 C T 1.874938 -4.5397e-05
5:23532675 A G 0.150629 -2.8457e-05
5:23533746 C T 1.367283 -4.0122e-05
5:23537104 G A 0.082562 2.2996e-04
5:23547138 T G 0.074516 -2.4042e-05
5:23574164 A G 0.372807 7.5290e-05
5:23574940 C T 0.745926 -2.2169e-04
5:23578441 A G 1.475418 -6.3510e-05
5:23580987 T C 0.377231 2.2925e-05
5:23585182 A C 0.197105 -1.7489e-05
5:23589068 A C 0.127717 4.6992e-05
5:23594090 C T 0.115166 6.3249e-06
5:23609153 T C 0.321213 2.6224e-05
5:23610049 T C 0.094672 4.5008e-05
5:23615825 T C 0.200364 2.1245e-05
5:23617928 T C 0.869284 -2.2750e-04
5:23618097 A G 0.067070 5.0379e-05
5:23621475 G A 0.987773 -1.5544e-04
5:23622504 T C 0.812249 1.4769e-04
5:23624487 G T 0.073247 2.0914e-05
5:23625061 A G 0.028816 1.4717e-05
5:23627010 T C 0.038523 1.3553e-04
5:23639422 G C 1.661030 1.4678e-05
5:23639519 G A 0.185634 -4.6454e-05
5:23648977 A G 1.843091 -1.9009e-05
5:23651770 G A 0.050335 4.7551e-05
5:23653508 C A 0.082202 7.6263e-05
5:23653742 C G 0.033496 -5.8586e-05
5:23658554 T G 0.055973 -1.7446e-04
5:23669932 A G 1.655859 1.6233e-05
5:23681175 C T 0.020406 1.3636e-05
5:23681705 A G 1.822551 -1.8794e-05
5:23684928 C T 0.111404 -5.2356e-07
5:23692614 C T 0.020468 1.6595e-05
5:23697107 T C 0.060822 1.9460e-04
5:23697888 G A 0.033701 -1.2035e-04
5:23700064 C T 0.100631 -2.6155e-05
5:23702757 A G 0.056252 -6.2231e-06
5:23706438 C G 0.069459 -3.9825e-05
5:23709934 T G 0.022633 4.9056e-06
5:23712399 T C 0.065223 -2.6355e-05
5:23715904 G A 0.909019 6.3706e-06
5:23719042 T C 1.738516 -1.0978e-05
5:23722243 A G 0.134978 -3.8060e-06
5:23722484 C T 0.190558 -2.7653e-05
5:23727533 G A 1.368526 2.2857e-05
5:23743625 G A 1.182038 3.6355e-05
5:23746882 G A 1.437579 1.0897e-04
5:23751646 T C 0.046622 -7.7635e-05
5:23755327 C A 0.049199 1.3436e-05
5:23756862 A G 0.035969 2.5065e-05
5:23770512 C T 0.066583 6.0908e-06
5:23781847 A G 0.131300 -7.4873e-06
5:23784639 G A 0.069842 -3.2609e-05
5:23787579 A C 0.059514 2.1207e-05
5:23795175 A C 0.035677 9.6215e-06
5:23809827 A G 0.196881 -1.5357e-05
5:23814577 G A 0.025508 -2.9766e-05
5:23816191 C A 0.035028 5.3120e-05
5:23820422 C T 0.055983 -2.9257e-05
5:23871182 A C 0.045739 3.8455e-05
5:23889506 T C 0.222973 5.8998e-05
5:23899090 A G 0.088356 -3.6554e-05
5:23916411 C T 0.035768 -1.0428e-04
5:23919363 G A 0.896707 2.5921e-05
5:23944798 T G 0.024729 -1.9758e-05
5:23947580 C T 0.381025 -3.0264e-05
5:23955534 G A 1.208634 9.6759e-07
5:23958136 A C 0.049868 5.4849e-05
5:23961454 T C 0.347325 -4.1348e-05
5:23996739 T C 0.082439 -3.0117e-05
5:23998594 G T 0.048667 -5.0770e-05
5:23998617 A G 1.237969 8.7116e-06
5:24002488 G T 0.023726 -1.1043e-05
5:24017682 A C 0.056535 -9.3768e-06
5:24019971 G A 0.056457 4.2938e-05
5:24022429 T C 1.434012 6.0268e-06
5:24033692 T G 0.038404 6.4008e-07
5:24042926 C T 0.056768 -1.6733e-05
5:24047399 C T 0.122401 -1.1355e-04
5:24047459 T C 0.992681 6.6034e-05
5:24061216 A G 0.248303 1.0364e-05
5:24066008 C G 0.102488 -2.5852e-05
5:24072686 G A 0.052896 6.3586e-05
5:24080261 G T 0.025164 -9.7660e-05
5:24082439 C T 0.039686 -1.0769e-05
5:24093007 T C 0.056674 -2.2071e-06
5:24093130 C T 1.208611 4.0098e-05
5:24106012 T C 0.222655 -8.7008e-05
5:24116077 T G 0.038553 9.8634e-05
5:24119190 C T 0.098794 -1.4855e-05
5:24129811 G A 0.410007 -1.1471e-04
5:24134138 G T 0.312102 -1.2080e-04
5:24153691 T C 0.131472 -1.4953e-04
5:24188502 C T 0.091284 1.6040e-05
5:24190187 C T 0.038433 1.1995e-05
5:24192081 A G 1.169328 4.1923e-05
5:24198232 C A 0.158292 6.3327e-06
5:24213360 T C 0.049092 -4.0419e-05
5:24219203 A C 1.481164 4.5128e-06
5:24229197 G A 0.117509 -5.6874e-05
5:24229218 T C 0.047005 9.3100e-05
5:24233477 A G 0.064006 -3.8592e-05
5:24241285 A C 0.045843 3.9663e-05
5:24251120 G A 0.215151 -2.4909e-04
5:24255293 C T 1.128892 1.7105e-04
5:24259232 A G 1.616378 2.2599e-05
5:24261955 A G 0.122939 1.1025e-05
5:24270683 G A 1.405038 1.9164e-05
5:24301428 A G 1.524225 2.1922e-05
5:24304762 G A 0.059180 -3.8689e-05
5:24311320 G A 0.072247 2.7853e-05
5:24319828 C A 1.013817 2.9523e-05
5:24320325 T C 0.074243 2.7685e-06
5:24324513 C T 1.450277 1.3469e-05
5:24327476 G A 0.427044 -3.2503e-05
5:24335255 C T 0.100690 3.7495e-05
5:24337202 G A 0.062403 5.9725e-05
5:24347122 A C 0.157208 -6.2133e-06
5:24350084 T C 0.086970 -1.1562e-05
5:24353258 G A 1.686837 8.2407e-06
5:24356255 T G 0.104546 -2.4687e-05
5:24362721 G A 0.040546 1.5122e-05
5:24365406 T C 0.136708 -4.1044e-05
5:24380195 T C 0.041983 4.8028e-05
5:24382079 A G 1.630072 7.3817e-05
5:24382182 C T 1.830572 1.1730e-04
5:24399722 A G 0.039102 -5.5208e-05
5:24414162 G T 0.129252 -7.4775e-05
5:24421761 T C 0.118343 -7.4515e-05
5:24426305 T C 0.108395 -4.4273e-05
5:24443738 G T 0.026966 -8.5113e-06
5:24447219 A G 0.047255 3.6497e-06
5:24448102 T G 0.136406 -4.4149e-05
5:24457943 G A 0.209520 -4.0008e-05
5:24463001 G A 0.169321 2.1132e-05
5:24463621 C T 1.320239 1.1919e-05
5:24481235 T C 0.154501 -2.8298e-05
5:24484694 T G 0.052461 -1.5554e-05
5:24486805 T C 1.761518 -1.7102e-05
5:24491131 A G 0.065636 -5.4613e-05
5:24495464 T C 1.750963 1.9163e-06
5:24496045 C T 0.135471 7.4640e-06
5:24497211 T C 0.043123 -7.8871e-05
5:24497368 C T 0.046213 -7.4318e-05
5:24497516 T G 1.086496 4.1879e-05
5:24498670 T G 0.045006 -3.0419e-05
5:24500600 C T 0.032854 1.3162e-04
5:24500645 T C 1.568052 4.6364e-05
5:24501412 C T 0.344384 3.1701e-06
5:24502421 T G 0.894510 5.0621e-05
5:24509025 C T 0.048261 -1.0126e-04
5:24510136 T C 0.060235 5.2408e-05
5:24515499 C T 0.037482 9.6497e-06
5:24515556 C T 0.993203 3.5916e-06
5:24517707 A C 0.032905 1.6733e-04
5:24533142 T G 0.026579 -3.2697e-05
5:24545963 G A 0.029202 -2.4876e-05
5:24547913 G C 0.059362 7.3692e-05
5:24551051 A G 0.252091 4.3003e-05
5:24555885 T C 1.631565 6.9976e-05
5:24557753 C T 0.605034 7.3607e-06
5:24561315 C T 0.042704 -3.7631e-05
5:24561774 T C 0.025985 -3.4980e-05
5:24561894 C T 0.033558 2.3717e-05
5:24565137 G C 0.630831 -1.0160e-06
5:24571288 G C 0.059069 1.1234e-05
5:24571833 G A 0.106094 4.8061e-05
5:24577451 C T 1.002152 2.5195e-05
5:24587664 C T 0.062899 5.6317e-05
5:24588151 C T 0.496204 -3.1984e-07
5:24592809 A C 0.074918 4.3608e-05
5:24594474 T C 0.669096 -2.3970e-05
5:24594995 A G 0.147889 3.5857e-05
5:24597533 A C 1.599455 -2.1039e-05
5:24602650 A G 0.367594 -2.9217e-05
5:24607337 T C 0.448612 1.9530e-05
5:24609370 C T 0.269673 5.9732e-05
5:24609663 G A 0.231594 4.5978e-05
5:24614499 G A 0.158299 2.4183e-05
5:24626598 A G 1.430919 -1.4198e-05
5:24632937 C T 0.079586 5.0279e-05
5:24633542 G A 0.038569 7.8371e-06
5:24634171 A G 0.100706 -2.1760e-06
5:24641521 T C 0.376144 1.7405e-06
5:24643300 G T 1.252672 -7.8951e-07
5:24643756 C T 1.749431 -6.2278e-05
5:24644222 C G 1.934283 -2.8706e-05
5:24644508 C T 0.035298 -1.0568e-04
5:24644807 G A 0.035892 -6.3712e-05
5:24645673 A G 1.916422 1.1744e-04
5:24646058 T C 0.036959 -1.9498e-05
5:24664715 C T 1.468502 1.8105e-05
5:24665004 C T 1.567332 4.9905e-06
5:24665603 A C 0.026128 3.2475e-05
5:24671126 T C 0.131317 -1.0411e-05
5:24686507 A G 0.064233 9.4010e-05
5:24699586 T C 0.058797 3.9642e-05
5:24720930 C T 0.135082 -6.4921e-06
5:24722640 G T 0.058868 4.0027e-05
5:24735123 A G 0.040465 -4.2594e-05
5:24736102 A G 0.139522 -5.5991e-06
5:24737095 G T 0.111855 -7.8858e-05
5:24738659 A G 0.125929 3.0646e-05
5:24739100 T G 0.071712 -5.4669e-05
5:24776622 G A 0.057823 4.6201e-05
5:24786092 T C 0.048034 -1.4351e-05
5:24786907 G A 0.421678 1.1216e-05
5:24792462 C A 0.317438 4.2675e-05
5:24794141 A G 0.036641 5.9789e-06
5:24794265 T C 0.143151 6.5024e-06
5:24798954 A G 0.093990 -3.5690e-05
5:24802084 A G 1.228128 -2.0510e-06
5:24802406 G A 0.161603 -1.7885e-05
5:24805795 T G 0.085954 -1.0850e-05
5:24812458 A C 0.049189 1.2528e-04
5:24814214 T C 0.066479 5.5711e-05
5:24826212 C G 0.048375 3.5241e-05
5:24833154 C T 0.124367 1.3970e-05
5:24836259 G T 0.048754 3.2909e-05
5:24837197 T G 0.116308 -1.1533e-04
5:24837962 T C 1.076889 -5.3061e-04
5:24838294 A G 0.372161 -1.5852e-05
5:24840816 A G 0.067762 2.6142e-05
5:24842557 T C 0.538461 1.0387e-06
5:24842642 T C 0.051202 -4.7682e-05
5:24847071 T C 0.238426 -9.0554e-05
5:24848011 T C 0.077963 -1.6587e-04
5:24851431 C T 0.041812 -2.7909e-05
5:24851859 G A 0.080209 -2.7884e-05
5:24852209 C T 0.958380 9.5171e-05
5:24854664 A C 0.222616 -1.7027e-05
5:24855905 G A 0.068041 -1.9730e-05
5:24857730 C A 0.684068 -2.7415e-05
5:24859691 A G 0.026820 3.3446e-05
5:24859792 C T 0.111018 8.0411e-05
5:24865276 G A 0.063370 1.2751e-04
5:24865888 A G 1.075590 -2.3574e-04
5:24866294 T C 0.025255 -7.3489e-05
5:24867497 G T 0.310385 6.0851e-05
5:24867580 C T 1.666856 2.3111e-06
5:24868356 A G 1.549249 3.5256e-05
5:24868535 C T 0.023142 5.1136e-05
5:24876069 G A 0.031779 -2.0170e-06
5:24876829 G T 0.076032 1.1631e-06
5:24879012 C T 0.357750 2.1389e-05
5:24883353 G A 0.050634 -2.3931e-05
5:24884404 A C 0.312660 1.4675e-06
5:24906495 T A 0.044720 -5.4395e-05
5:24907677 A G 1.753092 -1.1879e-05
5:24909657 A G 0.199893 -3.0968e-05
5:24910687 A G 0.098132 -2.8967e-06
5:24914619 T C 0.209744 -6.1008e-05
5:24915848 A G 0.045379 2.3752e-06
5:24917652 A G 0.059089 -6.6905e-05
5:24921617 C T 0.461637 -1.3741e-05
5:24926817 G C 0.023675 8.2879e-06
5:24936768 A C 0.114780 4.0070e-05
5:24938843 A C 0.026511 -4.0341e-05
5:24945414 A C 0.022178 3.6000e-05
5:24946851 A C 0.162976 5.6843e-05
5:24947395 T C 0.371681 -6.3695e-05
5:25009976 C T 0.051812 -3.8140e-05
5:25015565 G A 0.834009 -2.7576e-06
5:25016009 T C 0.028757 1.5520e-05
5:25023041 T C 0.069011 -4.8419e-05
5:25024447 T C 0.042831 -2.8120e-05
5:25026356 G A 0.049215 9.6057e-05
5:25030780 G A 0.057174 -1.4810e-05
5:25032543 C T 0.092510 3.1605e-05
5:25041349 T A 0.042490 1.6423e-04
5:25053079 C T 0.057758 1.8571e-05
5:25054845 A C 0.051371 -5.3294e-05
5:25059154 G C 0.046226 -4.0930e-05
5:25060782 T C 0.805670 -1.3461e-05
5:25062494 A G 0.165264 4.0989e-06
5:25077119 G A 0.025826 -2.5604e-05
5:25077606 C T 0.194271 2.7470e-05
5:25095284 C T 0.401149 -2.3520e-05
5:25102258 T G 0.027537 4.2744e-05
5:25103612 G A 0.960042 -2.5965e-06
5:25109314 A G 0.056924 -4.7396e-05
5:25135494 T C 0.123871 6.2516e-06
5:25145448 A G 0.085818 -5.0025e-05
5:25147708 T C 0.044243 8.7064e-05
5:25153680 A G 0.956387 1.5903e-06
5:25155503 G T 1.692357 -3.5877e-06
5:25168931 T C 0.103147 -5.8693e-05
5:25195729 T C 0.315549 -3.9479e-05
5:25219238 T C 0.284678 5.7608e-06
5:25219297 G A 0.154358 3.1370e-05
5:25222239 C T 0.286366 8.0068e-06
5:25224674 T G 0.025125 -2.4467e-05
5:25225183 A G 0.050712 7.7057e-05
5:25234785 T C 0.037002 -4.2335e-05
5:25244385 T G 0.062594 9.9114e-06
5:25302681 A C 0.090261 4.5492e-05
5:25317277 A G 0.186563 -2.9521e-05
5:25317885 A G 0.289716 5.8039e-06
5:25319179 C T 1.842532 -5.1006e-06
5:25320285 G A 0.090988 5.0711e-05
5:25355836 C T 0.276415 1.0689e-05
5:25356229 T A 0.028475 8.7182e-06
5:25375547 A G 0.445132 4.1131e-06
5:25377493 T G 0.031614 -4.4230e-05
5:25378425 G T 0.084737 7.5048e-06
5:25388258 T C 0.030848 -4.8494e-05
5:25388318 T C 0.031893 -6.1556e-05
5:25393541 A G 0.036930 1.4585e-05
5:25396735 A G 0.031777 -1.6726e-07
5:25397998 C T 1.629543 2.3415e-05
5:25420816 T C 0.044743 -1.1202e-05
5:25439384 T G 1.160976 1.6489e-05
5:25445561 C T 0.097528 8.0861e-06
5:25446514 T C 0.330015 4.1680e-05
5:25446768 A G 0.075058 3.0829e-05
5:25451220 C T 0.062526 3.6611e-06
5:25453114 T C 0.262452 -4.7820e-05
5:25463774 G A 0.067310 6.4465e-06
5:25469752 A G 0.168120 -2.8384e-05
5:25471052 T C 0.137785 5.2591e-05
5:25480023 A G 0.159714 -6.1098e-05
5:25480667 G C 1.042097 2.5115e-05
5:25484823 A G 0.058527 -5.3544e-06
5:25488772 G C 0.326946 4.8789e-05
5:25490307 G C 0.237092 1.8390e-05
5:25494578 G A 0.141836 -1.5954e-05
5:25498346 T C 0.484649 -5.9034e-05
5:25504811 A C 1.018520 4.6154e-05
5:25504896 A G 1.347854 1.9020e-05
5:25513207 G A 0.261179 -4.9630e-06
5:25517139 A G 0.024862 2.0422e-05
5:25517376 G T 0.205950 -4.1800e-05
5:25519827 G T 0.148763 -2.9568e-05
5:25522271 G A 0.164235 4.8729e-06
5:25537909 T C 0.112897 -2.9433e-05
5:25538036 C A 0.610312 -2.0065e-05
5:25538649 C T 0.114406 4.8306e-07
5:25541381 G A 0.070631 -8.7355e-05
5:25545711 A G 0.087603 8.5212e-06
5:25557102 T C 0.058845 4.8901e-05
5:25557717 A G 0.995732 -6.0433e-05
5:25561705 A G 0.031205 -9.5227e-05
5:25570417 T C 0.266677 -4.3628e-05
5:25573170 G A 0.817709 -8.4175e-05
5:25577504 T C 0.042721 7.7786e-06
5:25592858 C A 0.432347 -1.3470e-05
5:25596329 T C 0.030468 -6.8199e-05
5:25600145 A C 0.218433 1.2317e-05
5:25600723 G A 0.088187 2.8042e-05
5:25603873 A G 0.133001 -1.4571e-04
5:25606851 T G 0.189448 4.4735e-05
5:25611088 T A 0.043470 1.4562e-04
5:25634038 T G 1.560756 1.9937e-05
5:25634353 C T 0.389156 -1.3193e-05
5:25636829 T C 0.222470 1.5151e-05
5:25656110 G A 0.418004 -2.0100e-05
5:25675324 G A 0.070650 2.6569e-05
5:25678049 G A 0.195070 -6.6044e-05
5:25681684 G C 0.040523 -4.0452e-05
5:25683942 G A 0.215726 -2.6844e-05
5:25686469 T C 1.565257 -6.8389e-06
5:25687683 G T 1.355932 1.4787e-05
5:25690880 G A 0.147266 -2.1511e-06
5:25695368 T C 0.131141 -1.9005e-05
5:25695377 C T 0.131317 7.0924e-05
5:25698030 C T 1.691988 -9.3403e-05
5:25699332 G A 0.059884 -1.4793e-04
5:25700355 A C 0.719171 -1.0174e-05
5:25705905 G A 0.077061 -6.1860e-05
5:25711728 A C 0.470949 -4.3593e-05
5:25714751 T C 0.032448 -2.0603e-05
5:25725546 G A 0.052675 1.4518e-05
5:25733084 T C 0.032133 5.3631e-05
5:25738440 G A 0.087785 5.6257e-05
5:25739489 T G 0.079320 6.8831e-05
5:25742016 C T 0.436012 6.2190e-06
5:25760679 T G 1.539058 -1.9197e-05
5:25767202 G T 0.064714 4.4732e-05
5:25774174 G A 0.043685 -8.9855e-05
5:25775014 A G 0.862205 2.1299e-05
5:25781857 C T 0.113997 6.8663e-05
5:25793027 T C 0.198634 2.4017e-06
5:25793509 G A 0.789344 -2.1693e-05
5:25802875 C G 0.387355 1.2360e-05
5:25808995 A G 0.062844 -5.6148e-05
5:25816871 G A 0.057411 -1.0305e-05
5:25826618 C A 0.687671 7.5657e-07
5:25827959 C T 0.020237 1.4751e-04
5:25829523 C T 0.298067 -6.9818e-06
5:25835748 T C 0.075529 -4.0678e-05
5:25843377 A G 0.684760 3.8896e-06
5:25858693 A G 0.073656 3.0969e-05
5:25865730 G A 1.952268 -3.8265e-05
5:25868225 G A 0.140853 1.5764e-06
5:25870330 T C 0.761983 8.4021e-06
5:25872483 C T 0.056382 1.2745e-05
5:25881744 C T 1.861637 3.1035e-05
5:25882178 C T 0.038745 -3.7782e-05
5:25882488 T G 0.098113 -3.9161e-05
5:25885872 G A 1.530771 -4.5020e-05
5:25891686 C G 0.330252 8.6062e-05
5:25902342 C T 0.807361 2.2983e-05
5:25903831 A G 0.086691 -3.6963e-05
5:25911359 C T 0.032480 1.2664e-04
5:25914890 A C 0.226261 -2.1620e-05
5:25930746 C A 0.039196 -8.7381e-05
5:25944968 T C 0.718957 1.0939e-05
5:25951664 G A 0.075908 1.7821e-05
5:25953842 T G 0.050145 2.5325e-05
5:25954006 C G 0.080699 9.4765e-06
5:25967703 C T 0.764264 -1.8402e-05
5:25969746 A G 0.420292 -1.8386e-05
5:25983272 G A 0.116120 -4.6317e-05
5:25988651 T C 0.064123 1.7318e-04
5:25988944 G A 0.065090 1.6854e-04
5:25991360 G A 0.035252 -3.2094e-05
5:26000725 A C 0.547110 1.9781e-05
5:26002250 C A 0.040945 4.4711e-05
5:26002856 G A 0.142904 -3.4252e-05
5:26014812 G A 0.065197 1.0089e-04
5:26037946 C A 0.314659 3.1776e-05
5:26038349 A G 0.139093 -1.0007e-04
5:26040732 G A 0.363826 3.2215e-05
5:26046747 G A 0.039231 4.2558e-05
5:26056353 A C 0.131518 -5.2713e-05
5:26065471 G C 0.084769 7.0795e-05
5:26068553 C A 0.067012 9.7494e-06
5:26072691 C T 0.020241 -4.3326e-05
5:26080216 G T 0.171142 -1.6760e-05
5:26090519 G A 0.033175 4.2046e-05
5:26095705 A G 0.066165 6.9952e-05
5:26096596 T C 0.392213 -1.4946e-05
5:26109554 G A 0.659186 1.3075e-04
5:26124704 C G 0.162047 -8.9716e-06
5:26125816 G A 0.752063 9.4420e-05
5:26126217 C T 0.067489 -1.8287e-05
5:26139138 T A 0.116811 -8.7183e-06
5:26142834 T G 0.027913 8.4551e-05
5:26148020 C T 0.275321 3.6624e-05
5:26158377 C T 0.074172 2.5410e-05
5:26166334 G A 0.966124 -6.2809e-06
5:26174294 A T 0.036012 -4.0239e-05
5:26179067 T C 0.087171 -1.1251e-04
5:26184833 T G 0.052396 5.1574e-04
5:26188775 T A 1.274889 5.3746e-06
5:26193097 G A 0.824791 -3.5439e-05
5:26193615 T A 0.353729 1.6488e-04
5:26193942 G A 0.067275 -2.4548e-04
5:26199664 C T 0.731654 -3.5247e-05
5:26201879 G A 1.938162 1.1710e-05
5:26205094 G T 1.205180 3.6437e-05
5:26216260 A G 0.911141 9.6515e-06
5:26223088 C G 0.288580 -5.9000e-06
5:26223958 G C 1.931781 3.3270e-05
5:26225277 G T 1.298986 2.2357e-05
5:26231699 A G 0.512108 2.3071e-05
5:26239663 T C 0.057219 2.5995e-04
5:26261078 A G 0.095263 -5.8860e-05
5:26265451 A G 0.572221 -2.1555e-05
5:26267054 G A 0.062133 -1.9187e-05
5:26267717 C T 0.690771 1.4199e-05
5:26268802 G A 0.042182 1.0592e-05
5:26270049 A G 0.435216 6.0259e-05
5:26285351 A G 0.041198 -6.6644e-05
5:26290850 A C 0.869255 -2.1672e-05
5:26301705 T C 0.255895 -1.3496e-05
5:26314561 C T 0.900511 3.6373e-05
5:26322195 T C 0.030766 4.0358e-05
5:26322425 G A 0.523709 1.8168e-04
5:26326483 G A 0.249968 -1.8366e-06
5:26334156 A G 0.641520 3.9896e-04
5:26336760 T C 0.949142 1.3090e-04
5:26344497 G C 0.107484 -6.0868e-05
5:26348380 C T 1.217501 -3.5901e-05
5:26349218 C T 0.513494 2.3051e-06
5:26355634 C T 0.068433 -1.6633e-05
5:26356774 G A 0.024106 4.1725e-05
5:26356874 T G 0.581181 -5.0201e-05
5:26358175 T G 0.031643 2.5201e-05
5:26361748 G A 0.032633 6.5517e-05
5:26365593 A G 0.055489 3.2515e-05
5:26369085 A C 0.177257 1.4332e-05
5:26369145 A G 0.185878 -9.2181e-05
5:26375033 C T 0.029105 6.5440e-05
5:26376401 T G 0.027855 -1.1838e-04
5:26377810 T C 0.047362 3.6184e-05
5:26378012 T C 0.054142 -2.7809e-05
5:26389262 C G 0.055642 4.0278e-05
5:26392066 G T 0.062594 -7.2873e-05
5:26392785 A G 0.165569 -3.4765e-06
5:26393191 T C 0.155585 -8.4098e-05
5:26401117 T C 0.023126 1.1252e-04
5:26401867 C T 0.055022 5.1699e-05
5:26403328 A G 0.022545 1.0364e-04
5:26403717 C G 1.694010 -5.4592e-06
5:26404160 C T 0.072481 -6.2815e-05
5:26405853 G A 0.374255 2.9265e-05
5:26412275 G A 1.887314 -4.5628e-05
5:26413749 T C 0.041649 1.8733e-05
5:26421943 G A 0.223113 8.3613e-06
5:26424083 G A 0.070569 2.1196e-05
5:26430695 C G 0.220828 -7.7876e-05
5:26431901 C G 1.819762 2.6818e-05
5:26440240 T C 0.039884 4.8944e-05
5:26444309 G C 0.145767 -7.8618e-06
5:26447676 G A 0.043464 4.4150e-05
5:26448108 T C 0.034895 4.2942e-05
5:26448594 A G 0.032139 1.1717e-05
5:26459724 C T 0.783366 -5.9121e-05
5:26467154 T C 0.129353 -4.9505e-05
5:26490801 G A 0.041578 1.1561e-05
5:26493545 C T 0.032613 6.2701e-05
5:26503464 T C 0.215732 -3.8767e-05
5:26508553 A G 0.067703 -5.7825e-05
5:26531604 C G 0.047310 2.3431e-05
5:26538201 T C 0.251614 -1.0727e-05
5:26551516 G T 0.737893 4.3808e-05
5:26560200 G A 0.025151 1.5493e-04
5:26561188 C T 0.852516 -6.1260e-05
5:26575966 T C 0.607994 -7.4602e-05
5:26577794 G A 0.029572 6.4316e-05
5:26579892 C T 0.067927 1.0713e-05
5:26602662 G A 0.187913 1.7399e-05
5:26603318 G T 0.087243 2.2830e-05
5:26606969 A C 0.256924 4.7595e-06
5:26608601 T C 0.132154 -5.1481e-05
5:26616085 C T 0.029183 -8.8906e-05
5:26652610 T C 0.034648 5.7746e-05
5:26658397 C T 0.029056 -1.3611e-05
5:26678205 T G 0.169811 -1.2732e-04
5:26683468 C T 0.033009 1.6413e-05
5:26689056 C G 0.065567 -1.1760e-05
5:26692126 T C 0.042071 -5.2828e-06
5:26699082 C T 0.794271 -8.3949e-05
5:26711507 G A 0.520122 -3.9401e-05
5:26713247 C T 0.050676 2.6912e-07
5:26719259 A G 0.106120 2.1179e-05
5:26722431 C T 0.345884 2.9512e-05
5:26722785 C T 0.191606 -3.2982e-04
5:26722872 A G 0.035054 -1.3433e-05
5:26723783 A C 0.172664 1.8165e-05
5:26724073 A C 0.032740 8.7307e-05
5:26731947 T C 0.229348 -5.0298e-05
5:26736006 A G 0.774962 2.3944e-05
5:26748669 G C 0.033120 8.7213e-05
5:26753627 C T 1.124111 -2.0186e-05
5:26755279 T G 0.336354 -1.1395e-04
5:26762385 A G 0.188293 -1.5719e-04
5:26770343 A C 0.035015 2.1286e-05
5:26778066 G A 0.531148 1.0021e-05
5:26782517 T C 0.092478 -2.8381e-05
5:26785171 C A 0.290492 -6.6883e-06
5:26785372 C T 0.585410 1.9199e-06
5:26785720 A C 0.060835 -5.8421e-05
5:26796667 C A 0.710414 1.2644e-05
5:26803871 G A 0.442961 -4.5557e-05
5:26806412 T C 0.155407 1.3837e-04
5:26813730 T C 0.092017 -2.6760e-05
5:26815667 T G 0.022782 9.0810e-06
5:26826871 T C 0.829494 3.3903e-05
5:26841837 T G 0.045785 1.2172e-05
5:26842521 C T 0.135481 1.2836e-05
5:26842742 T C 0.847563 -4.8066e-05
5:26851371 T C 0.094195 -2.4309e-06
5:26851526 G C 0.108116 -3.7280e-05
5:26866077 C T 0.108882 -2.1819e-05
5:26866371 A G 1.054181 -2.3396e-05
5:26867904 T C 0.081770 -4.9583e-07
5:26872598 T C 0.205888 -1.5710e-04
5:26880675 A G 0.042104 -1.3209e-04
5:26882085 C T 0.262163 -8.1012e-06
5:26882975 T C 0.106052 -6.8570e-06
5:26904191 A G 0.137896 -5.8413e-05
5:26915074 A C 0.051289 8.3050e-06
5:26917559 T C 0.089774 7.9713e-06
5:26918681 C T 0.449248 8.7761e-05
5:26920982 A G 0.325030 -6.5529e-07
5:26929058 G A 0.128944 -7.4942e-05
5:26934729 G A 1.916639 9.5522e-05
5:26937376 C A 0.110745 5.3362e-05
5:26942688 C T 1.809215 7.3412e-05
5:26951509 A G 0.061215 -3.6030e-06
5:26961843 A G 0.148451 -1.6148e-05
5:26966363 G A 0.347760 -8.3651e-05
5:26972230 C T 0.929110 2.9420e-05
5:26972741 A G 0.575170 5.6672e-05
5:26972778 C T 0.101271 1.4150e-05
5:26976450 A G 0.021769 1.0051e-05
5:26988424 C T 1.019452 1.1172e-06
5:26992182 A C 0.024187 1.8811e-06
5:26995601 A G 1.013992 -2.7283e-06
5:27009240 T C 0.051611 -3.5794e-05
5:27013684 T C 0.068787 -2.9195e-05
5:27022711 A C 0.187728 -4.0578e-05
5:27025036 C T 0.062292 -2.6223e-05
5:27028983 G A 0.138915 1.7064e-05
5:27030109 T C 0.052169 6.8102e-05
5:27031863 A G 0.041692 8.7888e-06
5:27034819 G A 0.118136 -6.3656e-05
5:27036457 A C 0.020766 4.1328e-06
5:27036929 T C 0.022350 1.1341e-05
5:27041752 A C 0.073224 1.8942e-05
5:27051105 G A 1.002515 -1.3083e-05
5:27053866 T C 0.124455 -2.5518e-05
5:27058850 T C 1.248313 7.8152e-06
5:27072879 C A 0.061049 -4.4509e-05
5:27083580 A G 0.231338 3.9269e-05
5:27086358 G C 0.302033 8.7907e-06
5:27087208 C T 0.165530 -1.3880e-04
5:27088529 T C 0.445798 5.0362e-05
5:27096623 T C 0.209961 -4.3752e-05
5:27098078 G A 0.047615 -6.5782e-05
5:27099322 C T 0.070731 -3.6491e-05
5:27115148 T C 0.980315 -1.7542e-04
5:27137520 T G 0.727055 -3.7164e-04
5:27154889 T C 0.461867 -1.0217e-04
5:27159580 A G 0.585839 -1.1211e-04
5:27163667 A C 0.039952 -9.7568e-06
5:27167366 C T 0.035960 1.0967e-05
5:27176325 A G 0.024447 -2.4252e-05
5:27180762 A T 0.190578 -4.6214e-05
5:27191681 C G 0.032120 4.4387e-05
5:27193805 C G 0.238462 -6.2536e-05
5:27199621 T G 0.079635 1.4525e-04
5:27205212 G A 0.029494 1.9556e-05
5:27212633 C T 0.037008 4.7196e-05
5:27215645 T C 0.051461 1.8119e-05
5:27229738 C A 0.405599 -7.3797e-05
5:27240011 A G 0.239537 -6.7244e-05
5:27244233 A C 0.097626 -3.5455e-05
5:27265262 T C 0.047521 5.9674e-05
5:27269149 G A 0.332375 -2.6418e-05
5:27270063 A C 0.079936 -7.3469e-05
5:27272568 C G 1.321979 4.8782e-06
5:27281185 G A 1.944848 5.6334e-06
5:27289296 A G 0.052049 1.4677e-05
5:27293967 C T 0.213502 -3.5777e-05
5:27295389 C T 0.021526 -9.2955e-05
5:27297644 A C 0.130820 -4.1331e-05
5:27299617 A G 0.047031 7.0113e-05
5:27299743 C A 0.052247 2.6501e-05
5:27300676 C T 0.034853 -5.9532e-06
5:27302955 C T 0.235388 -1.4989e-05
5:27307727 T G 0.058170 -4.8432e-05
5:27308254 T G 0.509236 8.2201e-06
5:27308696 T C 0.037251 9.4793e-07
5:27309796 T C 0.103497 -1.0479e-05
5:27319815 G T 0.070235 -2.1923e-05
5:27338567 G A 0.104786 2.7874e-04
5:27345941 A G 0.070238 -2.2726e-05
5:27347296 T C 0.041585 3.8025e-05
5:27347813 T G 0.027595 -1.6260e-05
5:27347968 A T 0.034558 2.4407e-05
5:27350062 T C 0.032156 5.3845e-05
5:27352984 A G 0.260728 1.0731e-04
5:27365896 G A 0.058839 -3.9758e-05
5:27369637 G A 1.948613 9.4407e-07
5:27370990 A C 0.034360 -1.3432e-04
5:27373862 G T 1.054314 5.0056e-06
5:27376012 A G 0.042237 1.5820e-05
5:27377588 C T 0.132657 -1.1209e-04
5:27397498 C A 1.123449 -3.3967e-06
5:27401935 A G 1.471189 -7.0054e-06
5:27406866 C T 0.097684 2.9986e-05
5:27416907 C T 1.214616 1.1599e-05
5:27435731 A G 0.300498 -1.5071e-04
5:27444817 A G 0.047070 -5.5496e-05
5:27448991 T C 0.169594 -5.8155e-05
5:27449824 G A 1.055337 1.9282e-05
5:27465455 A G 0.042594 -8.0288e-05
5:27501474 T G 0.708989 2.3770e-04
5:27526656 T C 0.066755 -7.7786e-06
5:27533049 G A 0.033821 -2.6633e-05
5:27534705 C T 0.075788 -1.5367e-06
5:27535665 T G 1.284390 1.9998e-04
5:27581662 T G 0.030348 7.9342e-05
5:27583046 C A 0.582830 7.3896e-06
5:27583734 G A 0.060835 1.9433e-05
5:27591013 T C 0.031127 -4.7411e-05
5:27601644 A G 0.238566 -6.0528e-05
5:27604790 G T 0.028108 -2.4736e-05
5:27612452 G A 0.070001 -1.4616e-05
5:27623268 C T 0.287200 -3.2899e-05
5:27658454 T C 0.900670 2.2779e-04
5:27662410 C T 0.156565 -3.5690e-05
5:27670495 A G 0.045408 -1.0539e-04
5:27671325 A G 0.730174 7.3577e-04
5:27675941 C T 0.037901 -4.8875e-05
5:27684515 C T 1.277061 -6.4147e-05
5:27689330 T C 0.216213 2.6034e-04
5:27691682 G C 0.074415 3.2404e-05
5:27692104 T C 0.048845 2.1062e-05
5:27700007 A G 1.742820 -5.3021e-05
5:27707936 T C 0.038900 5.6666e-06
5:27714105 G A 0.769055 -1.6934e-05
5:27720102 T C 0.053039 -1.0046e-04
5:27724726 A G 0.175618 -3.6979e-05
5:27736375 T C 1.902137 -1.0053e-04
5:27742918 C G 0.078213 -4.0180e-05
5:27751672 C T 0.566686 -1.9480e-05
5:27763102 T C 0.047602 1.3917e-05
5:27764799 G T 0.071919 -1.4211e-06
5:27767860 C T 0.024680 -4.3652e-06
5:27771543 C T 0.400964 1.6777e-05
5:27775960 T C 1.280040 3.7875e-05
5:27788345 A G 1.287567 2.7944e-05
5:27792603 G A 0.029699 6.7165e-05
5:27792745 T C 0.024898 1.8529e-05
5:27795509 G A 1.186014 1.8265e-05
5:27805785 T C 0.211341 3.5567e-05
5:27806251 A G 0.073124 3.5970e-05
5:27808739 G A 0.095737 6.9800e-06
5:27810069 G A 0.050001 5.6569e-05
5:27812314 C A 0.465976 -1.3138e-05
5:27812696 T C 0.861137 -1.1175e-06
5:27815197 T C 1.742638 -9.4440e-06
5:27823651 A G 0.184618 -2.3927e-05
5:27824645 G A 0.810980 -1.4139e-05
5:27827756 G A 0.127052 5.6951e-06
5:27828671 A C 0.576118 -2.0650e-05
5:27839640 A G 0.269336 -1.3605e-05
5:27844812 C A 0.302890 -2.2568e-05
5:27846167 G A 1.282451 -3.7832e-05
5:27847229 A G 0.152093 3.2084e-04
5:27852725 T C 0.199026 1.7485e-05
5:27859227 T C 0.267541 2.2663e-06
5:27868361 C T 0.030724 -5.9845e-05
5:27875181 T C 1.160756 2.3031e-05
5:27877567 T C 0.026015 3.9084e-05
5:27893417 C T 0.896415 2.3941e-05
5:27908726 A G 1.979260 -4.9309e-05
5:27920931 C T 0.036112 -2.7105e-05
5:27927464 A G 0.034360 -1.1349e-04
5:27928548 A G 0.085308 2.5819e-05
5:27933009 C T 0.319041 3.3218e-05
5:27933036 T C 0.443993 -9.4726e-06
5:27937676 G A 0.046505 -1.2737e-05
5:27939567 C A 0.027466 7.1222e-05
5:27947751 A G 0.330372 -7.6597e-05
5:27948611 C A 1.241744 -6.1282e-06
5:27953305 A G 0.411256 -2.6349e-04
5:27961151 A G 0.151827 3.1600e-05
5:27964094 C T 0.516367 1.9106e-05
5:27967828 T G 0.070725 1.7781e-06
5:27972763 A G 0.220124 6.5810e-05
5:27974491 A G 0.173291 -1.6906e-05
5:27975288 C T 0.102540 -6.3755e-06
5:27976010 A G 0.594830 -2.9102e-05
5:27977710 T C 0.189393 1.5902e-05
5:27979900 T C 0.043548 2.0556e-05
5:27986758 T C 0.222243 -4.4920e-06
5:27988819 A G 0.171493 -4.5680e-05
5:28008174 T C 0.029777 4.0950e-05
5:28012804 C T 0.677346 -1.9639e-05
5:28019420 C T 0.026424 1.6256e-05
5:28020408 G A 1.370782 -2.5120e-05
5:28034258 A G 0.094890 4.0873e-06
5:28046455 C T 0.358928 -3.4292e-04
5:28052691 A G 0.072010 -4.4004e-05
5:28065526 G T 0.113605 7.4906e-05
5:28082599 C A 0.091770 3.7588e-05
5:28098303 T C 0.898252 -6.8621e-06
5:28099651 T C 0.122813 5.7056e-05
5:28099919 A G 0.039179 9.3409e-05
5:28102183 T C 0.214947 1.4038e-05
5:28108540 A G 1.146672 -6.6103e-05
5:28113524 T C 1.231740 -7.6496e-05
5:28117605 C T 0.082452 5.3237e-06
5:28121755 G A 0.100927 -3.8538e-05
5:28129490 G T 0.251481 -5.1894e-05
5:28129953 C T 0.087879 -2.0607e-04
5:28135897 T C 0.853798 6.2697e-06
5:28153828 C T 1.602636 3.8640e-05
5:28172118 A G 0.075542 7.0634e-05
5:28177074 A C 0.150220 -1.8660e-05
5:28178152 A G 0.096078 -5.3828e-05
5:28196002 G A 1.246242 1.5750e-06
5:28215396 G A 1.544533 1.3582e-06
5:28228448 G A 0.209075 2.8306e-05
5:28242601 G A 0.249274 -1.8059e-05
5:28243641 T G 0.595806 -1.1338e-05
5:28250832 A C 0.026291 -3.9662e-05
5:28259043 T C 0.073896 5.0507e-05
5:28263587 A G 0.113283 2.1215e-05
5:28269362 C T 0.093517 -3.7915e-06
5:28279633 T C 0.043795 2.4709e-05
5:28282431 A G 0.247534 -1.3483e-05
5:28283373 A G 0.060968 3.8798e-06
5:28286502 A G 1.393190 -1.7854e-05
5:28288519 T C 0.033516 -6.8979e-06
5:28289611 T C 0.208968 2.4941e-05
5:28295497 G A 0.186787 2.0363e-05
5:28296918 G A 0.021656 -3.4565e-05
5:28298437 T C 0.030523 -5.0250e-06
5:28302944 G A 0.045230 1.7868e-04
5:28302970 C A 0.071189 1.0641e-04
5:28310093 T C 0.225424 -3.5316e-05
5:28311719 C G 0.087428 -4.3691e-05
5:28315120 G C 0.044447 -6.4325e-05
5:28316646 A G 0.050906 4.3098e-05
5:28317909 T C 0.054451 4.0008e-05
5:28321654 G A 0.064019 -1.6629e-05
5:28327917 A T 0.096198 5.1660e-05
5:28331934 G A 0.643269 1.3790e-05
5:28337816 G A 1.918983 5.4226e-06
5:28340173 A G 1.039420 -3.6570e-06
5:28356881 T G 0.114676 -5.5529e-05
5:28365353 A C 0.077531 -4.2168e-05
5:28367296 G A 0.599916 8.7726e-05
5:28367821 C T 0.523043 1.3016e-04
5:28379420 A G 0.671260 3.0100e-05
5:28397772 T C 0.647177 5.4288e-05
5:28398763 C T 0.376319 -3.8001e-04
5:28412883 G A 0.029721 -3.2606e-06
5:28432180 T A 0.052818 1.9555e-06
5:28432189 G A 0.121271 4.4773e-05
5:28432786 T G 0.204914 -1.9770e-05
5:28454339 C T 0.071867 -7.3944e-06
5:28455069 T G 0.086873 -5.4752e-05
5:28460086 G A 0.060050 1.4505e-05
5:28461812 A C 0.180986 -1.1941e-04
5:28462275 T C 0.118814 2.2846e-05
5:28462641 T C 0.119570 -7.0671e-05
5:28473811 T C 0.067654 4.9570e-05
5:28486741 A G 0.086610 3.1756e-05
5:28487501 G A 0.077512 -2.0342e-05
5:28489162 G A 1.667982 8.8826e-05
5:28491439 G T 0.059115 1.7610e-05
5:28493555 G A 1.663058 1.0432e-04
5:28498487 T G 0.890563 -5.4780e-06
5:28507234 C T 0.759847 5.6776e-05
5:28513994 C T 0.058878 1.7738e-05
5:28515918 T C 0.052257 1.4152e-05
5:28533072 T G 0.064357 1.0484e-05
5:28559206 C T 0.055493 4.0876e-05
5:28569916 C T 0.135104 -5.1216e-06
5:28575617 G A 0.060916 -5.6177e-07
5:28579193 T C 0.074714 -2.4384e-05
5:28583338 A G 0.049371 -1.9750e-05
5:28590957 T C 0.198494 -2.8130e-05
5:28595041 T C 0.293494 -1.0961e-04
5:28604170 A G 0.218368 -1.2091e-04
5:28612612 C T 0.138259 1.2626e-05
5:28612667 T C 0.150707 5.0238e-05
5:28612713 C T 0.039981 -3.7685e-05
5:28615745 T A 1.706698 5.9796e-05
5:28620541 C T 0.094211 2.9829e-06
5:28621468 A G 1.223155 -9.3189e-06
5:28624596 A G 0.066788 1.0704e-04
5:28626299 T C 0.112800 2.6076e-05
5:28627343 T C 1.538879 -1.2095e-05
5:28631615 G C 0.033126 1.2341e-04
5:28633846 G A 0.299213 -4.2204e-05
5:28637589 G A 0.075827 -2.2753e-05
5:28646726 C G 0.626992 2.9848e-05
5:28672815 A G 0.306393 -1.3491e-04
5:28682193 T G 0.546854 -2.3430e-05
5:28686476 A C 0.023675 1.5964e-06
5:28688301 A G 1.870634 -2.0663e-05
5:28694750 A G 0.100080 7.1901e-05
5:28697284 A T 0.202045 -3.2520e-05
5:28700729 A G 0.035164 -3.2823e-05
5:28703543 C A 0.282737 3.0964e-05
5:28704638 C T 0.434363 3.7801e-05
5:28707340 T G 0.024075 6.0590e-05
5:28709492 C T 0.065249 1.5672e-05
5:28712789 G A 0.071653 -4.9602e-05
5:28713928 C T 0.216657 3.5725e-05
5:28719681 G A 1.673046 7.7635e-05
5:28720263 C A 0.096055 -1.0714e-04
5:28720692 T C 1.507470 9.6238e-05
5:28728603 A G 0.099171 -2.5571e-05
5:28734721 G A 0.187669 3.1847e-05
5:28739011 T G 0.241276 6.4600e-05
5:28747323 C G 1.208608 2.0987e-05
5:28755541 T C 0.024207 8.2477e-06
5:28761752 A G 0.043305 -3.7215e-05
5:28774297 T C 0.095902 3.6601e-05
5:28780777 G A 0.046067 1.0254e-05
5:28781137 G C 0.062182 3.7897e-05
5:28782903 T G 0.036460 -9.4974e-05
5:28783429 A G 0.063166 -8.8978e-05
5:28818645 T G 0.033431 6.7435e-06
5:28819102 T C 0.030474 6.7901e-05
5:28828441 G A 0.029731 3.4394e-05
5:28833496 A G 0.033045 -7.7451e-05
5:28856248 A G 0.112099 5.0152e-05
5:28860081 G A 0.398796 -2.3192e-05
5:28862199 T A 0.097681 2.2711e-05
5:28879795 T A 0.147334 4.8762e-05
5:28880760 A G 0.077892 -1.1608e-04
5:28881174 A C 0.899735 -1.5888e-05
5:28895175 C T 0.038621 1.5876e-06
5:28896461 G A 0.037605 -1.8074e-05
5:28896595 G A 0.231620 8.3353e-05
5:28902962 G T 0.040027 -1.8518e-05
5:28908035 T C 0.064620 -6.0939e-05
5:28922194 C A 0.903819 -1.0883e-05
5:28927579 T C 0.076012 -9.1312e-05
5:28930863 T G 0.056051 -6.6375e-05
5:28930902 T G 0.916211 -2.0303e-05
5:28947052 T C 0.187350 1.0979e-05
5:28962869 C T 0.031627 -3.8394e-05
5:28969006 T C 0.853172 -1.1355e-05
5:28980095 T C 0.129194 -6.1338e-05
5:29005985 C A 0.036038 -8.6097e-05
5:29012567 G A 0.084140 6.5260e-06
5:29022549 C T 0.044032 -1.6927e-05
5:29023772 G A 0.151606 5.7893e-05
5:29023795 G A 1.015077 -6.0756e-05
5:29023899 C T 0.248978 -2.2129e-07
5:29031453 A G 0.082517 9.9442e-05
5:29035528 T C 0.123657 -4.9108e-07
5:29038440 G A 0.033269 3.3119e-05
5:29047831 C T 0.408669 1.1598e-05
5:29077957 T G 1.608244 -2.2071e-06
5:29086537 T G 0.044068 -2.2928e-05
5:29096463 A G 0.612295 -1.8368e-04
5:29103126 G A 0.102300 -9.4110e-06
5:29107892 C T 0.024051 1.9421e-05
5:29150543 A G 0.037002 -2.7700e-06
5:29159215 G A 0.029462 -4.6583e-05
5:29160807 T C 0.133566 -1.8730e-05
5:29174469 A G 0.075220 1.0352e-04
5:29176228 C A 0.119710 -1.1603e-05
5:29192733 G A 0.571736 1.0419e-04
5:29193786 G A 0.840621 7.8792e-05
5:29195987 A G 1.591428 -2.9387e-07
5:29205785 C T 0.026359 -6.9067e-05
5:29208293 A G 0.081686 9.5272e-05
5:29209978 G T 0.157919 3.6295e-05
5:29215940 A G 0.136013 4.6405e-05
5:29228885 T C 0.029001 9.7473e-05
5:29228914 C T 0.203025 2.1531e-05
5:29231419 C A 0.029536 4.8021e-05
5:29234194 C T 0.032435 3.7618e-05
5:29255364 G T 0.650397 -3.7892e-05
5:29257369 A G 0.323939 -3.0705e-05
5:29260791 G A 0.208864 1.8922e-05
5:29268450 A G 0.137665 -4.0764e-06
5:29270326 T C 0.030689 6.5916e-05
5:29277518 G A 0.082410 4.5277e-05
5:29280867 C A 0.029381 6.7017e-05
5:29287833 C T 0.086944 -1.7191e-05
5:29297834 C T 0.292663 3.0479e-05
5:29298951 T C 0.030147 1.0685e-05
5:29300686 A C 0.324423 -2.8024e-05
5:29301432 T C 0.020192 1.4928e-06
5:29308406 T G 0.030114 6.6650e-05
5:29319087 A G 0.148230 -1.1546e-04
5:29320434 G A 0.470787 -8.1427e-05
5:29327911 A G 1.376306 -2.6211e-05
5:29330590 A G 0.058894 7.7395e-05
5:29340919 T C 0.220828 2.0725e-05
5:29358362 A G 0.338756 3.7773e-05
5:29365646 A G 0.032295 -1.0417e-05
5:29382710 A G 1.365163 3.6518e-05
5:29388968 C T 0.427738 7.2194e-05
5:29394327 C T 0.172268 5.7093e-05
5:29394621 G A 0.147633 -1.2196e-04
5:29395054 T C 0.848826 -2.9773e-06
5:29404800 T G 0.089265 -2.6354e-05
5:29440424 A G 0.020867 1.9735e-05
5:29446600 C T 1.245239 3.2543e-05
5:29455373 G A 1.216203 7.1268e-05
5:29458042 T C 1.303689 6.6627e-05
5:29460527 T C 0.041815 -2.7458e-05
5:29460935 G T 0.180519 1.0466e-04
5:29466930 C T 0.655866 7.9566e-05
5:29473288 G A 0.070433 6.8497e-05
5:29475887 T C 0.210831 1.3359e-04
5:29479502 G A 0.418660 5.8409e-05
5:29480579 A G 0.040757 1.4023e-05
5:29483684 C T 1.348269 2.4268e-05
5:29493756 A G 0.183593 2.3790e-05
5:29499952 T C 0.174995 -9.6024e-05
5:29502535 G A 0.022269 2.2753e-05
5:29504276 G C 0.148990 2.3903e-06
5:29505931 C T 0.104280 6.8592e-05
5:29508394 T C 0.141534 -6.3403e-05
5:29510596 T G 1.969951 1.0560e-05
5:29510636 A G 0.753053 3.3162e-05
5:29513812 T C 0.024843 -5.0041e-05
5:29517838 T C 0.475204 -5.9234e-05
5:29520650 A G 0.112891 -3.5775e-05
5:29523660 T C 0.031705 -1.8518e-05
5:29526754 A G 0.065694 3.7561e-06
5:29529472 T C 0.143771 2.9038e-05
5:29544319 T C 0.083127 3.5582e-05
5:29545072 G A 0.519995 2.4269e-05
5:29551259 A G 0.033902 7.3344e-05
5:29561412 A G 0.083043 -1.2020e-05
5:29562380 A G 0.089407 2.0691e-05
5:29566499 G A 0.043009 -1.5270e-04
5:29569582 T C 0.110339 -2.0502e-05
5:29570198 A C 0.125429 5.3991e-05
5:29575558 A G 0.306853 -2.1823e-05
5:29581396 T G 0.083747 -2.5779e-05
5:29582126 T G 0.670600 4.1264e-05
5:29582778 A G 0.338702 1.8026e-05
5:29584827 A G 0.847021 -1.4673e-05
5:29585613 A G 1.210149 -7.6391e-06
5:29593955 A G 0.381259 1.5276e-05
5:29597954 C A 0.189474 6.3738e-05
5:29598583 C T 1.052318 5.9336e-05
5:29605430 G A 0.284432 7.3255e-06
5:29610523 T C 0.057184 4.6594e-05
5:29613035 T C 0.086532 -7.1402e-05
5:29621581 A G 0.087622 -9.0614e-06
5:29628376 T C 0.070095 1.1767e-06
5:29634027 A G 0.501355 1.2440e-05
5:29635164 A G 0.358415 -4.1604e-05
5:29641157 T G 0.101738 -1.3787e-05
5:29646573 C T 0.072760 1.6767e-04
5:29650625 G A 0.053591 3.1073e-06
5:29658829 A C 0.281770 -7.1987e-05
5:29675438 A C 1.532524 -1.9456e-05
5:29676788 T C 0.024901 -4.3984e-05
5:29682803 C T 0.088226 -3.7241e-06
5:29685008 A G 0.054986 1.6588e-04
5:29686712 G T 0.095685 2.2047e-04
5:29690605 A G 0.233071 -3.9627e-05
5:29692989 T C 0.024402 -4.7324e-05
5:29705824 C T 0.469618 2.5105e-05
5:29711970 G A 0.461254 4.7142e-05
5:29712613 A G 0.082043 2.5465e-06
5:29712671 A G 1.623840 -3.5229e-05
5:29715011 C T 0.034175 -3.9081e-05
5:29716359 T C 0.175160 -7.1159e-07
5:29716580 A C 0.090076 3.9172e-05
5:29717443 G A 0.391249 -1.5755e-04
5:29718997 T C 0.513381 5.7205e-05
5:29724115 G A 0.095682 -3.1408e-05
5:29727963 A G 0.426336 -1.7567e-04
5:29744753 C A 0.942485 3.2958e-05
5:29746229 A C 0.033470 -2.2535e-05
5:29753987 A G 1.097528 -6.1167e-06
5:29757444 C A 0.269605 -2.1309e-04
5:29762276 T C 0.122407 3.4337e-04
5:29767415 G T 1.966309 6.2896e-05
5:29777758 G A 0.035603 -3.5474e-06
5:29780303 A C 0.291047 -8.1525e-05
5:29785881 T G 0.066457 -5.3224e-05
5:29789221 T A 0.044408 4.5552e-05
5:29801092 A G 0.038608 2.2650e-04
5:29803397 A C 0.486892 2.6588e-05
5:29806888 T C 1.454925 -1.0144e-05
5:29811517 C T 0.068037 2.7521e-05
5:29818326 C T 0.150295 -3.5762e-05
5:29842969 C T 0.041192 1.3206e-05
5:29845360 A G 0.068479 3.9097e-05
5:29846374 G A 0.225216 -1.1346e-04
5:29846432 G C 0.071689 -4.6096e-05
5:29855482 A C 0.049757 -1.3529e-05
5:29859644 A G 0.030604 -8.7253e-06
5:29863566 A G 0.407809 3.5513e-05
5:29869421 G A 1.927899 6.5426e-05
5:29870582 G C 0.071085 1.7059e-04
5:29875287 G A 1.936016 3.3823e-05
5:29876857 A G 0.032918 -1.3914e-04
5:29884699 T C 0.169438 9.9193e-07
5:29887070 C A 0.213048 -1.2820e-04
5:29888065 C T 0.052351 -4.9819e-05
5:29892870 C T 0.042373 -8.7499e-05
5:29893152 T C 0.955218 -1.3058e-04
5:29893311 G A 0.531758 2.4343e-04
5:29893667 C T 0.465012 5.9229e-06
5:29898683 A G 0.167784 4.1530e-05
5:29900105 G A 0.885857 3.6253e-05
5:29903800 T C 0.033262 -5.4649e-05
5:29906143 G A 0.052646 4.6121e-05
5:29907066 T C 0.104403 1.8386e-05
5:29907497 G C 0.365605 -1.9831e-05
5:29921556 G C 1.874049 -1.6491e-04
5:29922905 G A 0.034223 -1.0179e-04
5:29922929 G A 0.313101 -2.9424e-05
5:29927078 G C 1.146276 -2.0068e-05
5:29928839 C T 0.521680 -3.3244e-05
5:29939210 C T 0.038024 -3.7607e-05
5:29949687 T G 0.093633 -9.3220e-05
5:29952932 T C 0.713079 -1.3386e-05
5:29953473 C G 0.058901 1.0194e-04
5:29958072 C T 0.054818 -4.5328e-05
5:29958687 G A 0.164105 -2.4046e-04
5:29959987 T C 0.032308 -3.1213e-05
5:29962388 A G 0.124809 3.4341e-06
5:29962557 T C 0.100910 -7.2722e-06
5:29977122 G T 0.058845 7.5617e-05
5:29991217 G A 1.818595 8.8261e-06
5:29995155 C T 0.059099 -5.8805e-06
5:29999068 C T 0.066343 -2.1633e-05
5:29999383 A G 0.043091 -3.9925e-05
5:30007634 T A 0.059956 -2.4283e-05
5:30012013 A G 1.340158 -5.1621e-05
5:30017640 T C 0.087606 4.5772e-06
5:30027833 C T 0.060144 -8.0276e-06
5:30031802 G A 0.766757 -1.0285e-05
5:30033672 A G 0.597881 -9.1122e-06
5:30044584 A G 0.026674 -4.0534e-05
5:30050022 A C 0.603265 -5.3495e-05
5:30050337 A G 0.036086 -2.1103e-04
5:30052571 G A 0.082309 1.3820e-05
5:30070079 T G 0.051789 2.5242e-06
5:30089279 G A 0.199000 8.0210e-05
5:30091911 A G 1.941135 7.8901e-05
5:30095955 A G 0.531469 -2.1126e-04
5:30098427 T C 0.053195 1.1935e-04
5:30102354 G A 0.039855 -3.5373e-05
5:30107955 C A 1.743771 -2.0507e-05
5:30112454 G A 0.265133 1.1470e-04
5:30121429 A C 0.063480 -3.4708e-05
5:30121929 C A 1.859845 4.6697e-05
5:30125447 C A 0.801396 5.9040e-06
5:30130336 T C 0.089459 -3.4334e-05
5:30135793 C T 0.038420 1.5944e-05
5:30137225 A G 0.579464 -4.2793e-05
5:30147476 G A 0.048735 2.6854e-05
5:30155798 T C 0.589620 -8.5912e-06
5:30164476 T G 0.318808 2.9387e-05
5:30170278 C T 0.041542 4.4544e-05
5:30179839 T C 0.146065 -8.3588e-05
5:30184067 T C 0.063562 -3.5283e-05
5:30194473 T A 0.051263 3.3573e-06
5:30208431 G A 1.243623 2.5672e-06
5:30209654 A G 0.028731 -6.1400e-06
5:30221579 T G 0.613168 1.4170e-06
5:30227758 G A 0.056392 6.2660e-05
5:30232310 A G 0.047891 -1.1433e-05
5:30233506 C T 0.049829 5.2975e-05
5:30248835 G A 1.671024 -8.0016e-06
5:30257518 T C 0.064201 -3.8142e-05
5:30266143 C T 0.023853 3.6610e-05
5:30277716 T C 0.044395 1.0194e-04
5:30285337 A G 0.023051 -6.2039e-05
5:30290831 T C 0.160379 -1.9204e-05
5:30307365 C T 0.735994 -5.7781e-05
5:30307689 A C 0.029082 2.0892e-05
5:30326983 T C 0.067872 4.0642e-05
5:30335243 G A 0.036651 3.6694e-05
5:30341066 C A 0.693611 -7.6238e-06
5:30348934 A G 0.199633 3.1783e-05
5:30351921 T C 0.185897 -3.6061e-06
5:30371345 T C 0.038495 1.7916e-04
5:30377079 T C 0.600253 -1.2294e-05
5:30379836 A G 0.897879 7.8851e-06
5:30383601 T C 0.069969 1.1637e-05
5:30387414 T C 0.043915 2.5558e-05
5:30392161 G A 0.039991 6.5079e-05
5:30398482 A G 0.059254 2.8425e-05
5:30401237 A G 0.591989 -1.7165e-05
5:30415102 A G 1.604135 3.1466e-07
5:30415894 T C 0.529833 2.6371e-05
5:30439236 A G 0.041818 -9.4408e-06
5:30455210 G A 0.033486 1.0811e-04
5:30464262 A G 0.200717 1.9328e-05
5:30464430 G A 0.298129 3.4720e-05
5:30471499 A G 0.150337 -3.5368e-05
5:30479924 T C 0.058294 -6.9524e-05
5:30483308 G A 1.728905 -1.5034e-05
5:30501821 A C 0.078820 -1.5003e-05
5:30503536 C T 0.171594 1.9125e-05
5:30509496 C A 1.881180 2.9557e-05
5:30509933 A G 0.210214 -5.3313e-05
5:30516768 T C 0.045483 5.7670e-05
5:30522425 T C 0.075376 -4.8450e-05
5:30540542 C T 1.796894 3.8282e-05
5:30552961 A C 1.483688 2.8219e-05
5:30557213 C T 1.056697 5.3529e-06
5:30558846 T G 0.179454 -2.4336e-05
5:30585027 C T 0.034911 -1.8174e-05
5:30601463 A G 0.040669 3.3740e-05
5:30602416 G A 0.145358 -7.8779e-06
5:30602550 T C 1.076632 5.2702e-06
5:30606548 C T 0.126782 3.6571e-05
5:30607932 A G 0.135844 1.8038e-05
5:30611639 A G 0.340220 3.2482e-06
5:30629017 T C 0.128129 1.5415e-05
5:30638228 T C 0.046982 -5.5862e-05
5:30647240 A C 0.062614 -6.5554e-05
5:30659611 T C 0.096188 5.9985e-05
5:30661573 T G 1.555478 -5.8292e-05
5:30664110 G C 0.112348 4.0382e-06
5:30686511 C G 0.338555 -3.3070e-05
5:30705382 A G 0.022805 7.6644e-07
5:30714599 C T 0.086613 8.3198e-05
5:30726054 C T 0.145400 3.9617e-07
5:30731351 A G 0.313261 -2.9336e-05
5:30731686 G C 0.136270 1.5399e-05
5:30738803 G A 1.905763 2.8924e-05
5:30749423 T C 0.025901 1.4667e-04
5:30751702 T C 0.039686 1.7420e-05
5:30758329 A G 0.110937 2.7494e-05
5:30767796 A G 0.075256 1.3156e-05
5:30768523 T C 0.033019 -1.8274e-05
5:30769385 C T 0.203207 -1.5732e-05
5:30771870 G T 0.195050 -2.5008e-05
5:30774749 C T 0.043081 2.6875e-05
5:30789521 G A 1.572960 5.6427e-05
5:30792809 T C 0.157640 1.7418e-05
5:30802518 A G 0.096253 1.1291e-05
5:30803468 A C 0.048868 1.3328e-05
5:30815873 G A 1.550243 3.8928e-05
5:30826553 A G 0.374131 -2.2243e-05
5:30836668 C A 0.250241 -9.8745e-05
5:30838078 G A 0.133611 -1.1661e-05
5:30841033 C T 0.375917 -8.3414e-05
5:30843798 T C 0.020396 3.7617e-05
5:30844447 C T 0.030984 -4.2233e-05
5:30850996 A C 0.163242 -2.5455e-05
5:30869230 T C 0.040205 7.8713e-05
5:30869349 A C 0.070631 -7.8865e-05
5:30870858 A G 0.772853 5.3441e-05
5:30878060 T C 0.089424 -2.9715e-05
5:30879740 T C 0.238667 -2.9249e-06
5:30879866 C A 0.224243 -1.4373e-04
5:30894948 C T 0.036804 3.0242e-07
5:30895194 C T 1.284789 2.3561e-05
5:30899517 G A 0.109742 3.3942e-05
5:30903237 A C 0.710849 1.0977e-05
5:30906612 T C 0.371681 -4.8813e-05
5:30918355 A C 0.644817 8.6265e-05
5:30919866 T C 1.156624 9.1403e-06
5:30924890 T C 0.537672 4.2851e-05
5:30925593 T C 0.078197 1.5843e-04
5:30930971 G A 1.853175 -2.8467e-06
5:30931617 A G 1.617238 2.5603e-05
5:30932993 A G 0.661007 3.6655e-05
5:30933443 G A 0.093906 -1.5193e-04
5:30933898 G A 0.237946 -4.3471e-05
5:30946644 G A 0.685746 7.5284e-05
5:30947150 G T 0.137224 -7.2599e-05
5:30954685 A G 0.020847 3.6014e-05
5:30960213 A G 0.051526 -1.2322e-04
5:30962040 C T 0.058105 5.3369e-05
5:30962466 G A 0.040244 2.1304e-05
5:30967503 C A 0.039910 -7.0556e-05
5:30970470 T C 0.028543 7.5695e-05
5:30977423 A G 1.804486 9.1346e-06
5:30977619 G A 0.025086 5.8067e-05
5:30984089 G A 0.054032 6.4765e-06
5:30997631 T C 0.050283 -5.8664e-05
5:30999730 T C 0.613720 -1.6499e-05
5:30999806 T C 0.107613 -5.0482e-06
5:31014317 T C 0.531067 -2.0055e-05
5:31014442 G A 0.392486 -1.8624e-05
5:31020521 G A 0.568049 1.9297e-05
5:31030890 G A 0.027767 9.3601e-06
5:31036611 T G 0.751291 -4.0854e-06
5:31049958 A G 0.663250 2.5761e-05
5:31051471 G A 1.621010 5.4070e-06
5:31054104 C A 0.036998 1.3150e-04
5:31054600 A G 1.368149 5.6848e-06
5:31055470 T G 0.252023 5.3182e-06
5:31060384 T C 0.130684 4.5205e-06
5:31060899 T C 0.055444 -1.3645e-04
5:31061347 T C 0.044243 -1.9935e-05
5:31061575 T C 1.243938 -3.8846e-05
5:31064239 C T 0.437622 -7.9365e-05
5:31068064 C T 0.105954 7.8257e-06
5:31070625 A C 0.434360 8.6782e-05
5:31071061 T C 0.581986 -6.0471e-07
5:31072843 T G 1.558594 1.0088e-06
5:31076540 T C 1.238303 2.5489e-05
5:31084270 T G 0.685509 -5.7832e-06
5:31085152 C T 0.254603 7.1821e-05
5:31086857 T C 0.126467 7.2826e-05
5:31088021 G A 1.241559 4.8550e-05
5:31091950 T G 0.024801 -1.3604e-05
5:31093849 C T 0.800763 3.2047e-05
5:31095069 T A 0.722005 -1.8433e-05
5:31095118 G A 0.805917 1.1157e-05
5:31095243 A G 0.053347 1.8351e-05
5:31095369 T G 1.099823 -1.4130e-05
5:31108407 C T 0.159915 2.6979e-05
5:31108801 T C 0.586098 -3.5635e-06
5:31114923 A G 0.029634 -1.4580e-04
5:31118831 A C 0.252646 -1.3470e-05
5:31120980 T C 0.021941 1.9249e-05
5:31123473 C T 0.147140 3.8330e-05
5:31124426 C T 0.022883 3.7716e-05
5:31124938 T C 0.187543 1.9506e-04
5:31131409 A G 1.284789 2.7957e-05
5:31132102 G A 0.072510 -9.2613e-05
5:31139367 C T 0.020120 -6.8050e-05
5:31142060 C T 0.053195 -1.0934e-05
5:31144272 T C 0.028842 1.5468e-04
5:31144547 A G 1.484273 -7.4318e-06
5:31147185 C T 0.044561 5.1285e-06
5:31159682 C T 0.374323 -1.4799e-05
5:31162365 G A 0.187997 2.0763e-04
5:31173877 C T 0.041069 -1.1581e-05
5:31174116 C T 0.098778 1.1733e-05
5:31179728 A G 1.057090 3.9954e-06
5:31181789 T C 0.069216 7.2559e-05
5:31189989 A G 0.455256 6.5931e-05
5:31196165 A C 0.034103 -1.0680e-05
5:31200936 A G 1.488700 -1.9167e-05
5:31204085 G T 0.028780 9.1346e-05
5:31204802 T C 0.032977 -1.7562e-06
5:31212780 T C 0.115205 -2.0935e-05
5:31214220 C A 0.626135 -4.8137e-05
5:31220048 T C 0.121657 5.7865e-07
5:31226006 T C 1.820085 -8.7647e-05
5:31234694 T C 0.028170 4.4858e-05
5:31236166 T G 0.087454 1.1776e-04
5:31238090 C T 0.233084 1.4571e-04
5:31248245 A G 0.052627 -3.4624e-05
5:31249925 C T 0.098807 -2.1822e-05
5:31255169 T C 0.063802 2.3580e-05
5:31269647 C A 0.032032 3.8871e-05
5:31276639 G T 0.675165 2.7007e-06
5:31283014 G A 0.892400 -7.8491e-06
5:31283826 T C 0.414982 2.8329e-05
5:31285885 C T 0.754319 1.2192e-05
5:31288628 G T 0.051273 9.9352e-06
5:31294069 C T 0.054376 3.6729e-05
5:31297672 C A 1.979863 1.2021e-05
5:31300447 T C 0.027443 -2.5551e-05
5:31300815 A G 0.602600 3.3930e-05
5:31302215 C T 0.024788 1.9337e-05
5:31318379 C T 0.098213 1.5978e-06
5:31319989 G A 0.126325 -2.2114e-05
5:31327324 A G 0.024885 -7.8612e-05
5:31330467 T C 0.025330 6.5951e-05
5:31331775 C A 0.541291 3.0531e-05
5:31334486 T G 0.426424 1.5219e-05
5:31339029 C A 0.122670 -2.6267e-05
5:31344055 T C 0.944670 1.6756e-05
5:31353220 C T 0.747834 2.0941e-05
5:31353608 G T 0.027709 2.9147e-05
5:31360195 A G 1.814028 1.0402e-05
5:31361432 A G 0.030260 3.0897e-05
5:31364999 C A 0.302387 1.3411e-05
5:31368264 A G 0.052912 -7.3067e-05
5:31370030 G A 0.282712 1.3467e-05
5:31371273 T C 1.716477 2.8131e-05
5:31371568 T C 0.056457 -7.5914e-05
5:31378972 G A 0.799812 -1.0610e-05
5:31382818 T C 0.039627 3.3882e-06
5:31385490 T G 0.930814 4.4638e-05
5:31385996 A G 0.390678 1.3846e-05
5:31387893 T C 0.574362 1.0956e-04
5:31388609 C A 0.309109 -1.4371e-05
5:31393874 T C 0.401383 7.1674e-05
5:31395179 A G 1.707369 2.3182e-05
5:31398430 A G 0.029134 -2.1863e-05
5:31407925 G T 0.368360 1.0547e-05
5:31409115 C T 0.402473 7.6999e-06
5:31410608 C T 0.181837 1.5214e-05
5:31410923 A G 0.024736 -1.6948e-05
5:31424212 G T 0.030400 2.9150e-05
5:31428613 A G 1.806975 1.1142e-05
5:31431219 C T 0.344147 -1.2212e-05
5:31440389 A G 1.628394 -6.0486e-05
5:31442624 G A 0.029958 -1.9158e-05
5:31443676 A G 0.113528 7.1979e-05
5:31451449 A G 0.359519 3.3403e-05
5:31462419 A C 0.046580 -5.1138e-05
5:31467625 A G 0.046969 1.9175e-05
5:31469722 A G 0.094218 -5.0078e-05
5:31474399 T G 1.308908 4.5614e-05
5:31475086 G A 0.059228 3.5008e-05
5:31477176 T C 0.035830 2.6535e-05
5:31484598 T G 0.031042 3.7976e-05
5:31486540 G A 1.820351 5.2427e-06
5:31492850 C T 0.048329 -1.5638e-05
5:31496852 T G 0.074250 -1.5240e-05
5:31501631 C A 1.969529 1.5067e-05
5:31503033 T C 0.023100 -3.9513e-05
5:31515432 G A 0.021091 8.5362e-05
5:31524565 A G 0.993538 -1.9773e-05
5:31526371 C T 0.067804 3.0477e-05
5:31528733 T C 0.991366 -4.2158e-05
5:31531619 G A 0.552599 -3.5088e-05
5:31532742 A G 0.048901 3.4957e-06
5:31542666 C T 0.680011 2.0080e-05
5:31550331 T C 1.628511 3.7173e-05
5:31552619 A G 0.382272 6.8144e-05
5:31552895 A T 0.024015 9.5341e-05
5:31559405 A G 0.058209 -1.3856e-05
5:31573471 A G 0.432785 -3.2116e-05
5:31580323 G A 0.932034 -4.0018e-05
5:31582998 A G 0.441675 -5.1903e-07
5:31585822 G C 0.447274 3.4582e-06
5:31587596 A G 0.178169 5.8012e-05
5:31588686 A G 0.340944 -1.7042e-06
5:31598566 A C 0.285467 9.9768e-05
5:31602210 T C 1.398173 -8.8152e-05
5:31602877 C G 1.158217 -2.5849e-05
5:31603440 T C 0.053837 1.8893e-06
5:31603646 A G 0.541401 4.7632e-06
5:31610171 T C 0.369224 9.6375e-06
5:31610218 C T 0.102037 -1.1989e-05
5:31611365 C T 1.425219 3.1751e-05
5:31618475 G A 1.931252 -3.5385e-05
5:31626036 A G 0.370642 1.5559e-05
5:31627516 C T 0.054003 -2.5629e-05
5:31629373 C T 0.037021 -3.3719e-05
5:31631661 T G 0.066165 3.8313e-05
5:31632938 T C 0.180282 1.0459e-04
5:31638475 G T 1.838884 1.1373e-05
5:31642029 T G 0.049933 1.1386e-04
5:31642446 G A 1.337441 -7.5726e-06
5:31642605 A G 0.048790 6.7160e-06
5:31643564 C T 0.247164 -2.6360e-04
5:31645408 A G 0.201029 -4.2042e-06
5:31645915 A G 1.901329 -4.4880e-05
5:31646411 A G 1.408290 -3.5928e-05
5:31646841 T C 0.030731 7.8736e-05
5:31646857 G A 0.676775 -2.0444e-04
5:31648120 A G 0.199773 3.2570e-05
5:31649045 G A 0.070816 -1.7791e-05
5:31652765 C A 1.024220 1.0536e-04
5:31653228 G A 0.039468 -2.5958e-04
5:31654384 G C 1.487132 -3.1264e-05
5:31655645 G A 0.367555 7.0286e-05
5:31657451 A C 0.104390 3.8039e-06
5:31657655 G A 0.141122 6.5335e-05
5:31658145 C T 0.096918 -1.0277e-04
5:31658376 C A 1.004638 -1.9318e-05
5:31659272 T C 1.851328 -3.0296e-05
5:31660006 G A 1.277499 -2.6165e-05
5:31663548 T C 0.032841 -3.9296e-08
5:31664465 C A 0.601315 -1.8386e-07
5:31665288 A G 0.055178 -3.6167e-05
5:31666826 G A 0.108304 4.0346e-05
5:31667384 G T 1.092407 -1.1995e-05
5:31669899 G A 0.076457 1.4474e-05
5:31670475 C T 0.510774 2.9361e-05
5:31672671 A G 0.089818 3.4015e-05
5:31674905 C T 0.185352 9.1079e-06
5:31676957 A G 0.042536 1.2413e-05
5:31677085 C T 0.954027 1.0731e-05
5:31677783 A G 0.046619 1.8241e-05
5:31678681 T C 0.390224 -9.6845e-05
5:31679178 A G 0.062231 -9.9708e-06
5:31680984 T G 0.062143 -1.9531e-05
5:31681041 A G 0.624434 1.7700e-04
5:31681195 T C 0.153683 2.7427e-05
5:31682687 T C 1.269294 1.1719e-05
5:31682959 G C 0.022688 5.2276e-05
5:31684199 C T 0.070378 1.4166e-06
5:31687104 A C 0.798377 -1.8153e-05
5:31688233 G A 0.068739 -7.7168e-05
5:31688262 G T 0.072721 1.4643e-05
5:31692810 A G 0.080784 -6.9779e-05
5:31694140 A C 0.337669 9.7441e-05
5:31696896 T C 0.782603 6.0655e-05
5:31697863 A G 1.325448 1.6439e-05
5:31705466 G T 0.051494 -2.6876e-05
5:31708119 T C 0.081433 4.1319e-05
5:31711123 T C 0.460926 1.0283e-05
5:31711238 T C 1.009085 2.2696e-06
5:31711481 G A 1.469871 1.5490e-05
5:31721408 C T 0.380532 3.3309e-06
5:31728206 C T 0.776556 -3.7715e-05
5:31732692 C T 0.510476 -5.5197e-05
5:31739352 G A 0.471458 4.5484e-05
5:31742410 C T 0.689554 -6.5144e-05
5:31744286 G A 1.889235 -1.4747e-05
5:31744752 C T 0.113105 -7.6017e-06
5:31746651 A G 0.277606 2.7264e-05
5:31748444 G A 0.020244 3.4396e-05
5:31748529 T G 0.120340 1.1905e-05
5:31750328 G A 0.416174 -3.4336e-05
5:31750951 A G 1.077252 -3.2324e-06
5:31751739 A C 0.504575 7.8195e-06
5:31751813 A G 0.074383 -1.6536e-05
5:31753135 C T 1.398994 6.4424e-05
5:31753930 C T 0.136143 3.2906e-05
5:31754514 A G 0.138379 -4.3137e-05
5:31754963 G T 0.211620 3.2362e-05
5:31755087 T C 0.081040 -6.3313e-06
5:31755661 T C 0.065029 -1.9469e-05
5:31758296 A G 0.063373 8.3979e-05
5:31759117 T C 1.116594 -8.4349e-06
5:31760615 A G 0.044519 -2.8510e-05
5:31761193 A G 0.093595 3.0385e-05
5:31761519 G A 1.221763 4.5244e-05
5:31764637 C T 0.028436 -7.2622e-05
5:31765790 G T 1.932579 -3.6188e-05
5:31768224 C T 0.183784 7.2269e-05
5:31774024 A G 0.135624 1.6465e-05
5:31776383 G A 0.898174 3.7239e-05
5:31778794 A G 0.359318 -5.4980e-05
5:31778968 T C 1.049527 2.7110e-05
5:31786519 C T 0.101323 -4.5683e-05
5:31787987 G T 0.189967 4.0848e-05
5:31794340 A G 0.088064 -5.2921e-05
5:31796992 A C 0.231481 -3.8503e-05
5:31797852 A G 0.052490 3.2727e-05
5:31797985 T G 0.075678 8.9522e-05
5:31798252 C T 0.366124 1.8736e-05
5:31799138 C T 0.182032 2.1078e-05
5:31799371 A G 0.036784 -2.8421e-05
5:31799522 T C 0.068138 1.1645e-04
5:31802066 G A 1.372723 1.3441e-05
5:31803120 G A 0.177228 -3.7820e-05
5:31806434 C A 0.821390 -2.3431e-05
5:31809320 A C 0.031607 -1.9040e-05
5:31811701 C T 0.334293 6.1960e-05
5:31812179 C A 0.324397 6.9679e-05
5:31813280 G A 0.935796 5.1265e-05
5:31820175 T C 0.276119 -4.1847e-05
5:31820778 T C 0.039514 -2.8002e-05
5:31823644 G A 1.244973 -9.1434e-05
5:31827855 A G 0.025875 -6.8657e-05
5:31833242 G T 0.023681 -1.0658e-05
5:31833816 G A 1.845720 1.6451e-05
5:31844397 C T 1.198682 -3.9318e-06
5:31844744 T C 0.022805 5.5708e-05
5:31845112 C G 0.259014 -6.4172e-05
5:31853346 A C 0.184797 1.0292e-06
5:31854497 T C 0.666502 2.9783e-05
5:31857828 G A 0.103789 7.3452e-06
5:31862003 G A 1.117256 6.7566e-06
5:31863420 T A 0.256359 -4.7756e-05
5:31865720 T C 0.125630 -8.5997e-05
5:31866937 G A 0.242451 2.5574e-04
5:31867443 G A 0.368883 -2.7405e-05
5:31869395 A C 0.054175 -4.9391e-05
5:31869482 G A 0.042016 -4.8831e-06
5:31869933 T C 0.104072 -1.4484e-04
5:31871346 T C 0.988711 -3.9844e-05
5:31873151 C T 0.965770 -2.0528e-05
5:31880541 G A 0.096240 -2.3578e-04
5:31882141 G A 0.850303 3.3837e-05
5:31882353 C T 0.057894 1.2961e-05
5:31885721 A G 0.907298 -1.3738e-05
5:31886705 A G 0.064795 -3.3725e-06
5:31887348 T C 0.151934 -7.8250e-04
5:31887980 A G 0.286363 -8.9232e-05
5:31890186 T C 0.764232 1.0943e-04
5:31891018 C G 0.968321 2.3498e-06
5:31891791 A G 0.824486 -3.2309e-05
5:31892471 C G 0.264292 -1.1596e-04
5:31892621 C T 0.229092 1.0506e-04
5:31893865 G A 1.026930 2.0934e-05
5:31894679 G A 0.038586 3.9597e-05
5:31894716 A G 0.408718 -1.0386e-05
5:31895843 T C 0.160123 6.0893e-05
5:31895941 C T 0.690544 4.6840e-06
5:31898172 A G 1.411464 -1.7668e-05
5:31900372 A G 1.018627 -1.4612e-04
5:31905673 A C 0.318106 4.2069e-05
5:31906367 T C 1.816683 -2.9668e-05
5:31912256 A G 0.261303 1.2974e-05
5:31912427 G A 0.872306 -2.3242e-04
5:31913006 A G 0.282273 6.2289e-06
5:31916242 T C 0.073016 -2.2373e-06
5:31916371 C T 0.353751 1.3306e-05
5:31916718 T C 0.034957 6.7937e-05
5:31916744 T C 0.136328 5.1217e-05
5:31917242 A G 0.028764 1.0192e-05
5:31918675 A G 1.804307 2.0375e-05
5:31920673 G A 1.609994 -7.7046e-06
5:31921129 G A 0.271796 2.4522e-05
5:31922082 T G 1.221847 -8.1807e-05
5:31924283 A G 0.142141 1.8182e-05
5:31924372 A G 0.375863 1.9080e-04
5:31925190 C A 0.265772 1.3849e-06
5:31925915 G A 0.515627 3.8610e-04
5:31928371 G A 1.551061 -3.3278e-05
5:31929498 G A 0.061653 -9.1073e-06
5:31933868 G A 0.316656 -3.3491e-05
5:31934597 A G 0.043329 -3.6444e-05
5:31934744 A G 1.877804 -9.8180e-05
5:31952373 G A 0.186748 -2.7433e-05
5:31952401 C T 0.669018 -4.5733e-05
5:31954690 G A 0.228884 -1.1830e-04
5:31957550 C T 0.600302 4.7879e-05
5:31963688 A G 0.085211 -2.2854e-05
5:31964245 A G 0.228735 -8.2418e-07
5:31967283 A G 0.591697 2.9067e-05
5:31970841 G A 0.070813 7.0251e-05
5:31971129 C A 0.115653 -2.5364e-05
5:31972069 A G 0.117052 -1.0889e-04
5:31973116 C T 0.085711 -5.2710e-07
5:31973207 C T 0.505924 -1.1097e-05
5:31973239 G C 0.047969 -8.0537e-05
5:31976183 G A 0.483675 -5.6115e-05
5:31976251 T G 0.264688 7.9041e-05
5:31979880 G T 0.648008 -3.8851e-05
5:31989054 A G 0.142492 6.5284e-05
5:31989984 T C 0.306182 4.2485e-05
5:31991556 A G 0.276713 -2.1943e-05
5:31991834 A T 0.258118 2.3841e-06
5:31992572 C T 0.528386 1.4415e-05
5:31992802 G T 0.093523 -5.4882e-06
5:31993222 T G 0.837949 1.5669e-05
5:31995934 A G 0.042893 -1.5043e-05
5:31997869 T C 0.079920 -2.1049e-04
5:32000483 C T 1.784336 -3.9047e-05
5:32001061 T C 0.139980 1.4526e-05
5:32002567 C T 0.478083 1.8607e-05
5:32005189 G A 0.045898 -6.0799e-07
5:32005510 A G 0.055093 -8.3339e-05
5:32007713 T C 0.111969 2.9706e-05
5:32008283 C T 0.481040 -2.5119e-07
5:32008979 T C 0.595761 2.0198e-05
5:32010254 C T 0.374170 5.5490e-05
5:32023840 G A 0.433723 -7.5334e-05
5:32027431 C G 0.028787 1.7589e-05
5:32027565 C G 1.178981 -9.3787e-06
5:32027974 T C 0.096925 -6.2186e-05
5:32029878 T C 0.039660 1.1011e-05
5:32030986 T C 0.031614 3.8615e-05
5:32031433 T C 0.324783 7.0698e-05
5:32032837 G A 0.300745 -3.0271e-05
5:32035855 C A 1.244658 -4.9681e-05
5:32036884 T G 0.114585 -1.8335e-05
5:32043041 A G 0.433353 3.2591e-04
5:32044062 G A 0.981395 -2.6460e-05
5:32049073 T A 0.041072 -1.6727e-05
5:32049094 T C 1.332323 -1.7654e-05
5:32049787 T C 0.652257 9.4863e-06
5:32049840 G A 1.947532 4.5292e-05
5:32051287 T C 0.469881 -2.1022e-05
5:32051298 G C 0.043711 1.4593e-04
5:32053749 C T 0.174858 -9.9404e-06
5:32056349 G A 1.516665 -1.5961e-04
5:32058992 T G 0.026813 2.2228e-05
5:32059282 G C 0.044077 -7.3318e-05
5:32060681 T G 0.027303 -2.5804e-05
5:32061072 A G 0.041439 3.8326e-05
5:32061570 T C 0.703221 -1.8389e-06
5:32062937 G A 0.561032 -6.5138e-06
5:32068026 T C 0.603613 5.4762e-06
5:32068774 C T 0.194943 -8.4532e-06
5:32071325 A G 0.257752 1.3159e-05
5:32073647 G A 0.507405 3.2906e-05
5:32074462 A G 0.034889 1.7912e-05
5:32074509 A G 0.138139 -4.6367e-05
5:32077328 G A 0.413093 -1.7317e-05
5:32087374 G A 0.448693 5.9985e-06
5:32088500 T C 0.085493 -5.8860e-05
5:32090294 A G 0.176874 -2.7785e-05
5:32091868 C T 1.249566 1.6428e-05
5:32093606 A G 0.142813 -3.9508e-06
5:32099691 T C 0.196712 7.2637e-06
5:32100084 G T 0.067233 -5.6953e-05
5:32101934 A G 0.027316 3.3698e-05
5:32107381 T C 1.540762 -3.0811e-05
5:32107764 G T 1.634668 -5.8658e-06
5:32107810 C T 0.098168 3.8317e-05
5:32122968 C G 0.046732 -1.4060e-05
5:32125032 A G 0.054837 1.0583e-06
5:32125350 G C 0.038511 -4.0425e-05
5:32126134 T G 0.040010 9.3026e-05
5:32135599 A G 1.363336 -4.9034e-05
5:32141462 C A 0.091728 -1.9291e-05
5:32160019 C T 0.046625 1.0465e-06
5:32170514 T C 0.079368 3.2097e-05
5:32172493 G T 0.046966 -2.4342e-05
5:32175137 T C 0.057849 -6.0058e-05
5:32189340 A G 0.428537 -3.4332e-05
5:32193977 A G 0.031799 -6.1093e-05
5:32196389 A G 0.379424 -3.2067e-05
5:32202529 A G 0.065256 -1.5395e-04
5:32205449 A G 0.232285 6.0618e-05
5:32215515 C T 0.505938 -2.4048e-05
5:32221259 T C 0.381619 -6.4489e-05
5:32232445 G A 0.415187 2.7066e-05
5:32239563 C T 0.029806 5.7629e-06
5:32239855 G A 0.107366 -2.5537e-05
5:32263316 T C 0.053740 3.6413e-05
5:32273114 A G 0.647203 -1.5760e-04
5:32273888 G A 0.224749 -1.7120e-05
5:32274259 C A 0.098697 1.5492e-04
5:32274967 C T 0.208601 -5.5170e-06
5:32275016 C T 0.704870 -6.6765e-05
5:32283098 C G 0.028790 -6.8426e-06
5:32300563 T C 0.058660 4.4010e-06
5:32300851 T G 0.117714 9.6213e-05
5:32302495 T G 0.046599 -2.5333e-05
5:32330913 A G 0.961729 6.0337e-05
5:32372656 A G 0.055905 -6.0887e-05
5:32381901 C T 0.081773 -9.9778e-06
5:32389327 G A 1.855723 -7.2424e-06
5:32391695 G A 0.057531 -1.8740e-04
5:32397465 T C 0.092342 9.6529e-05
5:32399443 G C 0.031555 1.1716e-04
5:32400266 G A 0.662088 -2.4276e-05
5:32402232 G A 0.228728 -3.9312e-06
5:32403346 T C 1.912251 2.3032e-05
5:32406588 T C 0.088077 -1.4111e-06
5:32422480 C G 0.058349 5.9722e-05
5:32424126 G T 0.070284 3.8078e-06
5:32426553 C T 0.031461 3.8049e-06
5:32428710 C T 0.882147 1.7764e-05
5:32429748 C T 0.100583 -5.7189e-05
5:32448068 T G 0.226011 -1.9838e-05
5:32448255 A G 1.767169 5.6225e-05
5:32449675 T G 1.706645 1.2179e-05
5:32452561 A G 0.023577 -1.6658e-05
5:32461286 G A 1.647495 -3.7301e-05
5:32461803 G A 0.427225 1.4993e-05
5:32462689 C T 0.056580 5.3631e-05
5:32468181 A G 0.084935 1.0524e-05
5:32469928 A G 1.260238 -8.7368e-05
5:32471354 A G 0.040046 -4.3148e-05
5:32474421 A G 0.057060 -4.8928e-05
5:32478202 G A 0.184557 4.2561e-05
5:32481227 C T 1.150879 -1.7609e-04
5:32482571 T G 0.023554 1.3315e-06
5:32487636 G A 0.579149 -2.7888e-05
5:32496308 C T 0.097158 -2.3570e-05
5:32499087 C G 0.120537 -2.1426e-05
5:32501762 T C 0.026826 -1.1681e-04
5:32502485 A G 0.245333 4.2620e-05
5:32503580 G A 0.043691 2.1434e-06
5:32509510 T G 0.394479 -1.9427e-05
5:32509617 T C 1.917207 -1.9619e-05
5:32512876 A G 1.535796 1.2387e-04
5:32525611 G T 0.026222 9.6643e-05
5:32533347 A G 1.285074 2.3562e-05
5:32533455 T G 0.094276 1.9432e-05
5:32551998 G A 0.068252 -2.2513e-04
5:32559748 G T 0.036389 -2.1515e-04
5:32564547 C A 1.023947 -6.1054e-05
5:32572713 T C 0.065386 2.4903e-06
5:32580377 A C 0.042594 -8.6443e-05
5:32592174 C T 0.786423 5.6415e-05
5:32596868 C T 0.054629 3.8298e-05
5:32596916 A G 0.038469 3.2968e-05
5:32599776 C T 0.028634 6.5042e-05
5:32600674 G T 0.166264 1.2018e-05
5:32609529 G A 0.190977 -1.1310e-05
5:32624479 T C 1.546341 6.3843e-05
5:32629361 G T 0.574037 9.3139e-05
5:32635409 T C 0.701917 4.7319e-05
5:32638711 C G 0.103228 4.1072e-05
5:32639595 G T 0.191568 1.1962e-05
5:32639728 T G 0.435168 5.6803e-05
5:32640161 G A 0.991564 3.2550e-05
5:32640352 C G 0.043412 -4.8347e-05
5:32647745 A G 1.842902 -1.8114e-05
5:32650492 C T 0.472594 -6.1259e-07
5:32652140 C G 0.030374 4.7424e-05
5:32655301 G A 0.070735 -1.7259e-04
5:32658022 A G 0.028098 4.3698e-05
5:32668676 G C 1.666483 -1.2207e-04
5:32670800 T C 1.384372 -5.9737e-05
5:32670891 G A 0.070770 -2.9882e-06
5:32672017 A G 0.226148 -1.0007e-04
5:32679154 T C 0.129927 -1.1269e-04
5:32681630 T C 0.080107 2.4816e-05
5:32688090 T C 0.432260 -1.3306e-04
5:32688860 C T 0.216719 -7.1285e-05
5:32690199 G T 0.727827 -7.3177e-04
5:32692289 C T 1.408955 -2.2944e-04
5:32703190 A G 0.048962 -1.2852e-04
5:32710486 A G 0.542787 -1.1606e-04
5:32716535 T C 0.243704 -1.9069e-04
5:32722499 C T 1.497983 -1.8528e-05
5:32731548 G A 0.198867 -5.5489e-05
5:32734511 A G 0.243896 8.7943e-05
5:32738653 C A 0.152446 4.5824e-05
5:32738864 T C 0.043610 -1.3516e-05
5:32739214 T C 0.036654 9.6435e-06
5:32741083 C T 0.463860 4.6073e-05
5:32748637 A G 0.576647 3.6262e-05
5:32768257 A G 0.104205 4.9872e-05
5:32768634 G A 0.517753 1.1327e-05
5:32769963 C T 0.030442 -1.1524e-05
5:32772327 T C 0.056648 -3.8176e-05
5:32778233 C A 0.447174 3.0210e-05
5:32783708 T C 0.130502 -3.7713e-05
5:32786389 G A 0.444937 3.1898e-05
5:32788696 A G 0.132722 4.8391e-04
5:32789852 C T 1.062247 1.4011e-05
5:32793174 A T 0.409543 2.8295e-05
5:32811911 C T 0.449991 2.2035e-05
5:32815028 G A 1.200938 9.7129e-05
5:32828447 G A 0.039533 -5.3665e-06
5:32830521 C T 1.192911 2.8990e-03
5:32830702 T C 0.052653 1.1672e-05
5:32832078 T C 0.255678 1.7279e-05
5:32834974 A G 0.062292 -3.7916e-04
5:32837647 C A 0.263221 -4.9542e-07
5:32847796 A G 0.159175 3.2593e-06
5:32849084 A G 0.062172 2.1251e-05
5:32851214 C T 0.104416 1.1018e-05
5:32855689 G A 0.744326 -4.6323e-05
5:32861764 C T 0.167955 7.9110e-05
5:32874634 A G 0.234158 -2.4886e-05
5:32888644 T C 0.081997 -3.5081e-05
5:32888818 T C 0.921093 1.5614e-04
5:32892453 T G 0.034704 1.0153e-03
5:32905619 C T 0.418387 3.2343e-05
5:32910904 A G 0.231672 1.4204e-05
5:32914267 A G 0.194537 -1.3104e-04
5:32915670 G A 0.560996 1.3057e-04
5:32915853 G A 0.029777 1.0803e-05
5:32921940 G T 0.023541 3.7230e-05
5:32921995 G A 0.067431 1.4528e-05
5:32926292 A G 0.026109 -3.3277e-06
5:32935984 A G 0.599043 1.8152e-04
5:32937842 T G 0.028342 -1.9165e-05
5:32942035 A G 0.026187 -1.3769e-04
5:32947698 A G 0.849452 -2.2333e-06
5:32949383 G A 0.042039 -5.4852e-05
5:32955093 T C 0.080446 -1.3853e-04
5:32961669 T G 0.467489 -3.5495e-06
5:32971465 C T 0.141340 -9.3921e-05
5:32975174 T C 0.032617 -1.1939e-05
5:32975490 G A 0.475889 1.3352e-05
5:32977800 G A 0.266324 5.6069e-05
5:32978070 G A 0.037037 2.5682e-05
5:32984015 G A 0.868336 -4.4944e-05
5:32987589 T C 0.238021 -4.0110e-05
5:32989081 G A 0.575813 2.2773e-05
5:32991719 C T 0.241925 8.9399e-06
5:32992833 C T 1.320119 -1.6525e-04
5:32996137 T C 0.186741 1.8069e-05
5:33003666 C T 0.098869 -4.4145e-06
5:33014441 G T 0.996822 -8.7201e-05
5:33015463 A G 0.044292 1.0044e-05
5:33016218 T C 0.136315 1.7920e-05
5:33018221 C T 0.028449 6.5470e-05
5:33022160 G T 0.296425 -9.9140e-06
5:33040556 G A 0.020143 1.3318e-04
5:33044108 A G 0.112079 -2.2496e-05
5:33047370 T C 0.029277 2.3146e-05
5:33050194 G A 0.234301 -1.8942e-05
5:33059983 G A 0.716334 -3.3233e-05
5:33066879 C A 0.704072 6.8867e-05
5:33067637 T C 1.867560 -2.4973e-05
5:33073791 A C 0.134965 8.0902e-06
5:33082366 G T 0.723050 3.6666e-05
5:33103051 T C 0.232227 1.8107e-05
5:33103873 T C 0.033675 3.6303e-05
5:33110176 C T 0.093536 -1.0123e-05
5:33121927 C T 0.033837 -2.3638e-05
5:33139201 C T 0.070589 8.3184e-05
5:33140667 T C 0.968221 6.5168e-05
5:33162613 G C 0.109960 -5.5753e-05
5:33166338 T C 0.029809 2.9605e-05
5:33175864 T C 0.055155 3.9320e-05
5:33185510 A G 0.042617 5.6987e-05
5:33190554 G A 0.324789 8.5195e-06
5:33192016 G A 0.324682 6.0681e-05
5:33193135 C T 0.587656 4.7404e-06
5:33199731 C T 0.067437 -2.9406e-05
5:33203188 A G 0.037118 -1.2473e-04
5:33205218 T C 0.073961 3.1768e-05
5:33207191 G A 0.049641 -9.3982e-05
5:33212459 G A 0.252224 -1.7066e-05
5:33213273 G A 0.091894 -8.2055e-05
5:33241863 C T 0.069131 -4.8226e-06
5:33249776 A G 0.316646 2.4871e-06
5:33252209 T C 0.037920 4.8568e-06
5:33261251 C A 1.795349 -2.6914e-06
5:33264352 C A 0.054707 7.1277e-06
5:33266685 T C 1.089200 5.9403e-05
5:33275773 T G 1.087986 -5.5996e-05
5:33276455 A G 0.037654 1.7639e-05
5:33278312 A C 0.394550 4.2916e-07
5:33284809 G T 0.024869 -3.0083e-05
5:33284916 C T 0.708950 4.6971e-05
5:33310214 A G 0.762865 7.2422e-05
5:33315674 A G 1.793934 4.4769e-06
5:33319583 T C 0.095701 1.5769e-05
5:33323926 C A 0.067693 3.2022e-05
5:33328566 C T 0.702131 -1.2637e-04
5:33331424 G A 1.536675 -2.9550e-06
5:33335210 A G 0.046405 -6.1821e-05
5:33341728 A G 0.063649 -3.2720e-05
5:33375972 G T 1.524406 -1.1397e-05
5:33383151 C T 0.067291 1.4042e-05
5:33400368 C T 0.074516 7.5204e-05
5:33401470 T G 0.993492 -8.3565e-05
5:33401648 A G 0.034353 -4.6520e-05
5:33403202 C A 0.031672 -2.6029e-05
5:33405570 A C 0.077450 3.9221e-05
5:33408977 G A 0.354550 -2.0977e-05
5:33410197 T C 0.185255 -5.6519e-05
5:33421592 C T 0.052769 5.4375e-07
5:33429051 C T 0.032886 -9.0808e-07
5:33440152 C T 0.416365 -6.6300e-05
5:33447997 G A 0.780133 -7.0718e-05
5:33448792 A C 0.022668 7.8439e-05
5:33457618 A G 1.254490 -4.9975e-05
5:33462212 A G 0.030205 4.2297e-05
5:33462955 G T 0.072263 3.5872e-05
5:33464404 A G 0.035434 2.4016e-05
5:33470851 G C 0.474062 -4.1033e-05
5:33479926 T G 0.426398 -1.5718e-05
5:33490996 A G 0.206193 -6.9205e-05
5:33492331 G A 1.968721 6.3988e-06
5:33495404 A G 0.197812 1.6798e-04
5:33499437 G A 1.245158 3.0293e-05
5:33500988 C T 1.726458 -5.2453e-05
5:33501919 G A 0.334478 6.7900e-07
5:33503833 G C 1.752047 9.1422e-06
5:33507891 T C 0.066106 -1.7314e-05
5:33522400 A G 0.545380 -4.2482e-05
5:33533865 G C 0.570363 2.7448e-06
5:33535060 A G 0.796021 3.1792e-05
5:33535135 T C 0.090388 8.8399e-05
5:33539428 C T 0.031078 1.1506e-04
5:33549031 G C 0.058424 5.7324e-06
5:33549374 T G 0.074263 1.0801e-05
5:33558544 T C 1.179373 7.6001e-05
5:33559132 T C 0.051228 -1.9071e-05
5:33562360 G A 0.790490 3.9653e-05
5:33567331 A G 0.086438 4.5740e-05
5:33576602 G A 0.234652 9.2229e-05
5:33578083 C T 0.082627 -5.0372e-05
5:33578638 G A 0.192561 -2.5828e-05
5:33579395 C T 0.479219 2.7221e-05
5:33580053 T G 0.474578 2.3051e-05
5:33585768 T C 0.195482 5.3828e-05
5:33588237 A G 0.070579 -4.4439e-05
5:33588416 G A 0.758928 -3.9924e-05
5:33588684 T C 0.170740 -4.9920e-05
5:33590675 A G 0.097311 2.5618e-06
5:33590968 A C 0.372891 1.7508e-05
5:33592456 C T 0.935364 -6.2120e-05
5:33595473 T C 0.416644 -1.9765e-05
5:33597315 C G 0.463971 6.6508e-05
5:33598017 A G 0.694925 -3.8751e-05
5:33598685 A G 0.022594 9.9037e-05
5:33600977 T C 0.089284 -7.0755e-05
5:33605680 C T 0.041847 -5.9753e-06
5:33605755 G A 0.138129 1.0203e-04
5:33610373 A G 1.097243 -2.3302e-05
5:33614729 C T 0.520330 4.5510e-05
5:33615398 A C 0.021954 8.5256e-05
5:33615904 A G 1.198669 -1.8419e-08
5:33617767 C A 0.175865 -1.1834e-04
5:33621983 C T 0.169892 -1.0676e-06
5:33625505 A G 0.214758 3.7314e-05
5:33626111 C T 0.902537 -3.6118e-05
5:33628958 C T 0.514461 -2.4541e-05
5:33630643 G A 0.370470 5.0643e-06
5:33630839 G A 0.434554 -9.4743e-06
5:33631098 A G 0.125140 1.4339e-05
5:33631342 A G 1.153904 2.6836e-06
5:33632717 C T 1.779454 2.4953e-05
5:33633213 C T 0.131998 -1.9749e-05
5:33636594 A G 1.266590 -1.3672e-05
5:33637899 A G 1.623954 6.5912e-05
5:33641510 G A 0.027277 -3.0465e-05
5:33642163 A G 0.502270 -4.9706e-05
5:33642625 C A 1.271212 -1.0567e-05
5:33646638 A C 0.027044 4.8144e-06
5:33650971 G A 0.065048 1.2758e-05
5:33657555 G A 0.084201 5.4898e-06
5:33660468 T C 0.448881 6.0947e-05
5:33662914 T C 0.110677 1.5938e-05
5:33668070 G A 0.429689 2.1688e-05
5:33673510 T C 1.922229 -5.9733e-05
5:33673964 T C 0.467080 1.2580e-05
5:33678250 T C 0.296717 -3.9085e-06
5:33678515 T G 1.225748 1.9065e-06
5:33684538 G A 0.232058 -4.2163e-05
5:33685924 G A 0.080712 2.8947e-05
5:33690313 G T 0.407352 -1.5065e-05
5:33695738 A C 0.097710 -2.9628e-05
5:33700891 T C 0.072026 -9.7310e-05
5:33701626 C T 0.220708 -2.9654e-05
5:33710082 A G 0.071931 2.4895e-05
5:33712442 T C 1.400198 2.8099e-05
5:33746339 C T 0.081365 2.9957e-05
5:33765366 T C 0.179782 1.6891e-05
5:33770053 T C 0.259985 -5.1274e-05
5:33775793 T G 0.043321 5.2714e-05
5:33780416 C T 0.030169 3.1854e-05
5:33792089 A G 0.179049 1.3939e-05
5:33794627 C A 0.351129 1.3016e-05
5:33808603 A G 0.728963 2.1313e-05
5:33815471 G T 0.960817 3.5255e-05
5:33823657 C T 1.280790 3.0837e-05
5:33829069 C T 0.162440 -8.4068e-05
5:33832015 G A 0.366218 -1.4130e-05
5:33832433 A G 0.548282 -6.9355e-05
5:33833462 C A 0.077804 5.4235e-05
5:33846330 C T 0.038975 3.3314e-05
5:33875338 C T 0.052091 5.2572e-05
5:33879045 C T 0.677888 -1.2504e-04
5:33879407 A G 0.045466 -3.3892e-05
5:33879792 T C 0.599987 -1.6146e-04
5:33884217 T C 0.063282 -9.2324e-05
5:33891937 A G 0.024872 -2.2562e-05
5:33909317 C T 0.057771 -6.3179e-06
5:33923539 T C 1.774385 -1.1589e-05
5:33923606 C T 0.021876 -1.1864e-04
5:33923826 G A 1.977981 -1.0345e-04
5:33926028 A G 0.076093 -2.4703e-05
5:33931943 T C 0.020938 1.0839e-04
5:33932331 T C 0.140022 -4.3692e-05
5:33938447 A G 0.762706 -8.2002e-05
5:33938975 A C 0.116659 3.9454e-05
5:33944217 T G 1.171772 -1.8316e-05
5:33945758 T C 0.898671 2.6737e-06
5:33951116 T G 1.896561 2.6950e-04
5:33951693 G C 1.954410 8.1424e-05
5:33951826 T G 0.020925 -4.1637e-05
5:33955673 C T 1.968717 1.6009e-04
5:33958959 A C 1.961320 1.1583e-04
5:33963870 T C 0.022782 -5.6386e-05
5:33969628 C T 1.314650 -1.1764e-05
5:33969701 G C 0.079485 -8.3797e-06
5:33970333 A C 0.083286 -1.4010e-05
5:33974742 T C 0.070874 -1.7074e-05
5:33977835 T C 0.022344 7.3175e-05
5:33981794 A G 0.036648 7.1182e-05
5:33983370 C T 1.230789 -2.0886e-07
5:33988054 C T 0.036408 2.8257e-05
5:33988535 T C 0.580298 -1.0094e-05
5:33989518 T C 1.504283 -1.1968e-05
5:33990623 T C 1.174836 -8.0290e-06
5:33998768 A C 0.282828 5.0838e-06
5:33998883 G A 1.426541 -3.8061e-07
5:34004707 T C 1.071618 -7.1303e-06
5:34008100 T C 1.076171 -7.3488e-06
5:34008723 A G 0.020630 -4.6243e-06
5:34016554 T G 1.406031 -6.5296e-06
5:34025044 G A 0.646869 -1.5335e-05
5:34030480 A G 0.136552 -1.2084e-05
5:34037103 A G 1.125221 3.7731e-06
5:34042097 A G 0.310969 3.7340e-05
5:34043889 A G 0.060773 -1.9799e-05
5:34044407 C T 1.429962 1.8283e-05
5:34055020 T C 0.053630 1.0745e-05
5:34056020 A C 1.237949 -2.5599e-05
5:34056910 T C 0.023658 3.9448e-05
5:34115528 T C 1.248245 1.0524e-05
5:34157058 A G 1.265253 1.7168e-05
5:34216603 C T 0.037268 -1.9357e-05
5:34264145 A C 0.679500 -8.3646e-06
5:34267613 T C 1.952038 -1.0155e-04
5:34268409 C T 1.975962 -8.8206e-05
5:34269922 G A 1.951554 -8.9300e-05
5:34270759 C T 1.271867 -7.2920e-06
5:34317009 A C 1.038095 -6.6640e-06
5:34326842 C T 0.047018 -1.1261e-04
5:34340696 T C 1.026813 9.8460e-06
5:34342615 A G 1.074136 -1.1689e-05
5:34367018 A G 1.124582 -1.4710e-06
5:34378720 A G 0.072134 -2.9053e-05
5:34389273 C T 0.886100 -7.5204e-06
5:34392615 A G 1.976540 -5.4117e-05
5:34398639 G A 0.122095 9.2476e-05
5:34402152 G A 1.258141 9.5395e-05
5:34407915 C A 0.076480 7.4005e-06
5:34410258 T C 1.870559 -1.1139e-05
5:34437155 A G 0.090657 4.4675e-05
5:34438069 T C 1.971337 -5.3805e-05
5:34438564 C T 0.809922 -8.3995e-05
5:34441481 C T 0.769237 -1.2174e-04
5:34450038 A G 0.668943 -9.7633e-05
5:34453381 T C 1.083039 3.4710e-05
5:34488935 A G 0.134566 -1.3904e-05
5:34489274 A C 0.080917 -3.5767e-05
5:34491949 G A 1.244402 -8.9552e-06
5:34499825 A G 0.121560 -8.6135e-05
5:34501842 A G 1.973735 -1.0688e-04
5:34504492 A G 0.079157 2.7971e-05
5:34508007 T G 0.081777 1.1266e-05
5:34508603 C T 0.749860 -2.1892e-04
5:34514741 C T 0.089018 -4.1367e-05
5:34525427 A G 1.413301 1.4171e-04
5:34529337 C T 0.062585 1.0196e-05
5:34529526 A G 0.120726 7.0636e-05
5:34532088 T C 0.034723 4.9721e-05
5:34532782 A G 0.269690 -3.6953e-05
5:34534230 G A 0.024398 8.6411e-05
5:34537349 G A 0.089541 -3.6122e-05
5:34541932 G A 0.060335 1.1751e-05
5:34542217 G A 1.333410 1.9785e-05
5:34546146 A G 0.043191 1.0802e-05
5:34546659 C A 1.536445 4.8173e-06
5:34547227 A G 0.224022 -2.0772e-05
5:34548505 A G 0.168390 1.7942e-05
5:34552217 C A 0.058732 2.0198e-05
5:34557023 T C 0.047631 4.5992e-07
5:34562936 G A 0.265603 -1.0538e-05
5:34566786 A T 0.086616 2.1810e-05
5:34569456 C T 0.556760 -2.5573e-05
5:34570537 A G 0.353829 5.2297e-06
5:34583289 T C 0.034463 4.0160e-05
5:34583665 A G 0.167857 3.1949e-05
5:34587424 C G 0.214499 1.0829e-04
5:34587609 C T 0.191960 -3.9340e-05
5:34587844 A G 0.751125 -1.7936e-05
5:34595039 C T 0.241662 -1.9061e-05
5:34595141 A G 0.333725 -1.4051e-04
5:34597098 T G 0.852195 -7.0165e-05
5:34598905 A G 0.045187 -2.4328e-05
5:34600263 C G 0.445746 -1.1290e-04
5:34601699 T C 0.317461 -2.9953e-06
5:34602657 T C 0.643944 -9.4610e-05
5:34604847 A T 0.287781 -4.4722e-05
5:34608737 A G 0.653117 -7.4465e-06
5:34609090 C A 0.361661 2.9135e-05
5:34610809 C T 0.069560 8.7744e-05
5:34611483 C T 0.287015 -3.8325e-05
5:34620253 G A 0.038952 -2.0354e-04
5:34620538 T C 0.119616 5.1472e-05
5:34625703 C G 1.155040 7.5956e-06
5:34627703 A C 0.066230 3.1158e-05
5:34628627 T C 1.260069 3.4239e-05
5:34634444 C T 1.755452 -2.0459e-06
5:34638814 T A 1.187364 4.0529e-05
5:34639832 T C 0.351112 -2.2916e-05
5:34649098 A G 0.085123 -1.4636e-06
5:34652809 A G 0.646002 -6.6651e-05
5:34654477 A G 1.086512 -4.1009e-05
5:34657761 T C 0.021519 -6.7620e-05
5:34659149 C A 1.788472 -7.2671e-05
5:34661066 C T 0.899632 -1.8621e-05
5:34663830 T C 0.150379 -6.3737e-05
5:34666287 G A 0.168334 -6.6927e-05
5:34669901 G A 0.032964 6.5052e-06
5:34671906 G A 1.533066 -8.2168e-07
5:34675554 C T 0.026469 -3.5120e-05
5:34676280 T C 1.330749 -4.1456e-05
5:34676491 C A 1.683858 -8.2142e-06
5:34676565 G T 0.525601 1.0287e-04
5:34681932 G A 0.049254 -9.3394e-05
5:34684250 A G 0.063704 4.4120e-05
5:34685190 A G 0.400519 -1.7141e-04
5:34687554 C T 0.091790 -4.0328e-05
5:34690699 C G 1.124059 -2.3304e-05
5:34696721 A G 0.325072 5.3798e-06
5:34718423 A G 0.448154 -2.1729e-04
5:34719787 A G 1.049767 -1.7532e-05
5:34742508 T C 0.058550 -1.1730e-05
5:34742620 G A 1.224457 -2.4465e-04
5:34748238 A G 0.024051 -7.6856e-06
5:34748336 G T 0.346296 3.8528e-05
5:34749416 G A 0.233717 -1.9622e-05
5:34749622 G A 0.109583 1.0161e-04
5:34752023 G A 0.443483 -9.2346e-05
5:34752609 C T 0.397387 -2.1037e-05
5:34754305 G T 1.550291 -3.8700e-05
5:34756040 A G 0.231487 -2.6710e-05
5:34757666 A G 0.235301 3.2655e-06
5:34760705 T C 0.316643 -1.2489e-04
5:34761083 T C 0.893406 -6.2849e-05
5:34761619 A G 0.021201 -2.4370e-05
5:34769122 G C 0.037680 -2.1163e-04
5:34775296 A G 0.074581 9.9132e-06
5:34776088 A G 0.032863 -1.3698e-05
5:34776473 A G 0.036593 -4.3254e-05
5:34791383 A G 0.591454 1.2092e-05
5:34794065 G A 0.076259 -3.0355e-05
5:34795305 A G 0.312744 -4.3417e-05
5:34795510 A G 0.360243 3.8190e-05
5:34795841 T C 0.960691 1.8993e-05
5:34795981 T C 0.308204 5.2725e-05
5:34799411 T G 0.332595 -3.3676e-05
5:34800216 C T 0.883503 3.7488e-05
5:34800890 C A 0.730791 -5.5120e-06
5:34802629 A C 1.976176 -3.5147e-05
5:34807194 A C 0.131385 4.9670e-05
5:34807741 G C 0.021896 -3.1282e-05
5:34808797 C T 0.224736 -1.3512e-05
5:34818558 C T 1.160863 1.8564e-05
5:34819280 T C 0.638326 1.8868e-05
5:34821023 G T 0.090816 2.3906e-05
5:34821825 T C 0.772372 4.2541e-05
5:34823336 A G 0.027670 7.6508e-06
5:34824555 T G 0.972132 1.9923e-05
5:34828569 G C 1.157692 3.6926e-05
5:34830788 T C 0.220633 -1.2489e-06
5:34832796 G A 0.462559 -7.0523e-07
5:34840841 G A 1.049598 -3.1261e-06
5:34844389 C T 0.533835 1.8683e-05
5:34845473 A C 1.715786 8.9265e-06
5:34847888 C T 0.044097 4.6796e-06
5:34848565 G A 0.203421 -8.8348e-05
5:34853784 G T 0.347643 1.8230e-05
5:34859409 T C 0.628884 2.1397e-05
5:34859535 T C 0.858079 1.0418e-05
5:34863034 T A 0.121138 -4.7179e-05
5:34865528 G A 0.863578 2.9382e-05
5:34874010 G T 0.281059 -5.0626e-06
5:34890931 G A 0.146620 -2.5063e-05
5:34896529 T C 0.583934 -3.2505e-06
5:34908877 C T 0.146247 -3.1943e-05
5:34909994 G A 0.172612 -2.7347e-05
5:34910333 G A 0.050491 4.5782e-06
5:34911075 A G 0.060283 -2.4750e-05
5:34911914 C G 0.036735 6.7419e-05
5:34912090 C G 0.102202 -3.1183e-05
5:34917846 C T 0.026842 1.0844e-05
5:34928463 C A 0.070965 4.3044e-05
5:34928649 T G 0.088541 3.5373e-05
5:34949861 T G 0.035723 -5.0686e-05
5:34951150 A C 1.697291 1.7681e-05
5:34954770 G A 0.036632 1.0609e-04
5:34978214 G A 1.609724 1.1270e-05
5:34980865 G A 0.109463 1.4491e-05
5:34994352 A G 0.364956 -1.2376e-05
5:34998877 A C 0.467476 -2.1284e-05
5:34998894 C G 0.128980 -1.9550e-05
5:35003112 A G 0.459637 -2.8147e-06
5:35004841 A G 0.073990 2.4003e-05
5:35011155 G A 0.090394 -4.5251e-05
5:35013058 T C 0.036047 -1.8541e-05
5:35014723 G A 0.505510 -1.7235e-06
5:35015478 C T 0.861702 -2.8256e-06
5:35028196 A C 0.115461 -2.2932e-05
5:35029361 A G 0.090018 -3.3850e-05
5:35029372 T A 0.020146 8.9138e-06
5:35034094 A C 1.332673 -1.4340e-05
5:35036342 A G 0.273399 3.5316e-05
5:35037115 T C 0.166355 1.0953e-05
5:35039486 T C 1.799854 -3.9845e-05
5:35041541 G A 0.039657 -2.9055e-05
5:35042203 G A 0.601607 -1.4582e-06
5:35043020 T C 0.741716 -9.0064e-06
5:35046400 G A 0.054733 1.5092e-05
5:35048602 C G 0.257628 9.2894e-05
5:35049996 T C 0.092257 -8.7328e-05
5:35050508 G C 0.691514 -7.0465e-05
5:35060501 T C 0.251293 2.3010e-05
5:35062618 T C 0.287447 3.8337e-05
5:35067481 T C 0.080835 -2.4640e-05
5:35072712 G T 0.057385 1.9971e-05
5:35083079 A G 0.057515 2.0871e-05
5:35084647 C T 0.057521 2.6718e-05
5:35085600 T C 0.193177 -6.7736e-07
5:35086858 A G 0.082264 -5.5017e-05
5:35087724 G A 0.188886 4.3919e-05
5:35099120 A G 1.156653 -1.3058e-05
5:35116618 C A 0.042558 4.5890e-05
5:35116770 A G 0.053448 5.2754e-05
5:35119546 C T 1.324494 -6.1004e-06
5:35130900 G A 0.045690 2.2095e-05
5:35136367 C T 0.155699 -3.2689e-06
5:35141936 G T 0.091916 -2.4616e-06
5:35156532 T C 0.088142 5.7933e-06
5:35161332 G A 0.460809 2.5899e-06
5:35162151 T C 1.931365 -8.7908e-06
5:35164920 A G 0.071024 3.4298e-05
5:35170289 G A 0.110726 -6.8679e-07
5:35172207 C T 0.577870 6.0016e-05
5:35175022 T G 0.217478 4.8865e-05
5:35181620 T C 0.252451 2.9741e-05
5:35185826 T C 0.760382 1.0478e-05
5:35185897 A C 0.147393 2.7825e-05
5:35190985 G A 1.829007 -1.6597e-05
5:35205631 A C 0.037368 -5.1669e-05
5:35209849 C T 0.055603 -1.8532e-05
5:35228048 T C 0.112241 -9.2250e-05
5:35228753 A G 1.398322 1.8071e-05
5:35237666 G A 0.035515 3.3376e-05
5:35237736 C T 0.915945 7.1238e-06
5:35239652 A G 0.100031 -1.1539e-04
5:35241517 T C 0.056703 3.2881e-05
5:35249710 T C 0.395537 2.7339e-06
5:35264032 T C 0.098440 4.9709e-05
5:35267642 C G 1.334780 -6.9974e-06
5:35273024 C G 0.120038 -2.0850e-05
5:35274378 A G 0.230971 -4.7947e-05
5:35287615 G T 0.288674 -1.3054e-05
5:35319907 A G 0.047297 2.3353e-04
5:35320773 C T 0.784157 4.4886e-05
5:35337134 A G 1.342930 2.7655e-05
5:35345497 A G 0.517947 -2.0681e-05
5:35346914 G A 0.144345 -1.0937e-05
5:35347516 T C 0.020065 -1.4261e-04
5:35354979 A G 1.069518 4.2632e-05
5:35366255 A G 0.119609 1.6435e-05
5:35366553 T C 0.593888 4.0710e-05
5:35371472 C T 0.076859 6.3934e-06
5:35374841 G T 0.044752 1.0086e-05
5:35377821 T C 0.413441 1.4438e-05
5:35386064 T C 0.020221 1.7511e-05
5:35386862 T C 0.098710 -9.7749e-05
5:35393350 C T 1.317642 -9.3855e-06
5:35395245 T C 1.763959 -6.0524e-05
5:35395972 T C 1.754803 3.2629e-05
5:35395998 C T 0.841860 2.9083e-05
5:35406454 T C 0.041361 5.1782e-05
5:35410024 G A 1.264350 2.5185e-05
5:35415164 T C 0.027618 8.8956e-06
5:35431383 T G 1.756958 2.2716e-05
5:35436016 C G 0.022934 -4.1756e-06
5:35439191 C T 0.092452 5.4922e-05
5:35440174 T C 0.064220 1.1849e-05
5:35449576 A C 0.061695 1.0185e-04
5:35451872 A C 0.178107 1.0628e-05
5:35453325 G A 0.055707 -6.0798e-06
5:35467259 T C 0.051415 -2.0017e-05
5:35471804 A C 0.126072 -9.0730e-05
5:35471987 A G 0.040244 -2.0036e-06
5:35473510 T C 0.164780 -2.3497e-07
5:35474020 T G 0.079028 2.5415e-05
5:35478774 C T 1.603132 5.4410e-05
5:35492336 C A 0.059147 -3.0854e-05
5:35493729 A G 0.384492 4.2115e-05
5:35503611 A G 0.167604 -2.0441e-05
5:35543266 G A 0.234298 -5.1440e-05
5:35556889 A G 0.168130 -3.8833e-05
5:35575273 A G 0.108171 8.7734e-05
5:35580554 G A 0.649339 -5.6324e-06
5:35618486 T G 0.218770 -2.0150e-05
5:35622892 G A 0.050702 1.2843e-05
5:35636329 C T 0.224496 1.0044e-04
5:35641582 C A 1.104215 1.3960e-05
5:35642167 T C 0.108327 1.1760e-04
5:35642939 G A 0.855113 -7.3835e-06
5:35649214 C T 0.153488 -1.8191e-05
5:35653770 T C 0.105341 6.2150e-06
5:35655248 G A 0.133047 8.3555e-06
5:35659239 A G 0.105295 1.0436e-05
5:35663283 T C 0.042445 -8.6643e-06
5:35663578 C T 1.098784 1.9311e-05
5:35667268 A G 0.029926 -5.0055e-05
5:35670303 A G 0.124663 9.7057e-06
5:35675616 T G 0.123913 5.8953e-06
5:35678371 T C 0.094737 4.8075e-05
5:35680423 G A 0.119713 -7.9645e-05
5:35688774 A G 0.229014 1.5965e-05
5:35693524 A G 0.035807 3.1760e-05
5:35696879 T C 0.051335 -6.7784e-05
5:35702091 T G 1.098025 -5.8051e-07
5:35705098 G T 1.224109 -2.8823e-06
5:35705844 C A 0.089995 4.7056e-05
5:35707707 C T 1.027047 -8.2860e-06
5:35717575 G A 1.576825 -5.5894e-06
5:35718654 T C 1.544913 -6.6845e-06
5:35727783 T C 0.048446 2.9599e-06
5:35727857 A G 0.105416 2.3293e-05
5:35730433 A G 1.292079 -1.4930e-05
5:35758733 T C 1.870001 -5.0364e-05
5:35762149 C T 0.084432 -1.4316e-05
5:35762397 T C 0.071608 -7.4535e-05
5:35762463 T C 0.034311 -7.9066e-07
5:35779112 G A 0.059446 8.8003e-06
5:35798289 G A 0.036557 1.9347e-06
5:35799994 G A 1.389571 2.2752e-05
5:35803577 T C 0.677710 6.0535e-05
5:35804865 G A 0.235499 1.4720e-05
5:35806960 C T 0.026255 7.8025e-05
5:35812270 T C 0.191928 -1.2575e-04
5:35824121 C T 0.504909 8.2596e-06
5:35826500 G A 0.028118 2.0057e-05
5:35826637 A G 0.048939 -4.0787e-05
5:35827902 C T 0.079738 1.2800e-06
5:35830823 A C 0.115565 3.7245e-05
5:35831133 T C 0.026031 8.5987e-05
5:35836551 A G 0.029329 7.4213e-06
5:35839220 G T 0.021604 2.0809e-05
5:35852311 A G 0.562800 1.0305e-04
5:35861068 C T 1.360691 3.6686e-05
5:35871190 A G 1.365936 3.8468e-05
5:35874575 T C 0.548457 1.2086e-04
5:35876251 C A 0.038670 -7.8795e-05
5:35876274 G A 0.519463 1.0030e-05
5:35880820 T C 1.360898 3.6637e-05
5:35893746 G A 0.272101 -8.3451e-05
5:35895782 G A 0.050663 9.3044e-05
5:35899776 G A 0.027229 -5.9891e-05
5:35901831 A G 0.054746 1.5009e-04
5:35908610 A G 0.138785 -3.6879e-05
5:35910308 T C 0.038485 1.3271e-05
5:35910529 T C 0.869553 1.0452e-04
5:35925660 G A 0.041627 4.8856e-05
5:35929829 C T 0.047797 8.1915e-05
5:35931966 T G 0.423830 -4.0490e-05
5:35933819 G A 0.248686 1.6327e-06
5:35940709 T C 0.058320 -5.8401e-05
5:35943042 C A 0.552330 1.1815e-04
5:35948563 A G 0.866843 -5.7824e-05
5:35962984 G A 1.557017 8.2577e-05
5:35965970 C A 0.277778 7.4074e-07
5:35973875 G T 1.605502 8.1846e-05
5:35984214 C A 0.050880 -3.9052e-05
5:35987551 A G 0.278693 1.1320e-05
5:35988950 T C 0.767627 1.1903e-06
5:36014646 T A 0.427884 3.6840e-05
5:36021463 C T 0.428631 3.8667e-05
5:36027059 G A 0.073977 2.2582e-05
5:36028200 T C 1.702400 -2.9642e-05
5:36034020 A G 1.564102 1.5821e-05
5:36035395 A G 0.054707 -3.2841e-06
5:36035727 G A 0.079742 -6.1009e-05
5:36041637 G A 0.074331 -2.8817e-05
5:36047460 A G 0.082520 -8.5771e-05
5:36047519 T C 1.904341 -2.2398e-04
5:36048437 C T 1.010377 -1.4719e-04
5:36056236 T C 0.102712 -1.9231e-06
5:36056800 T C 1.516711 -7.5085e-05
5:36058084 C T 0.032688 1.1277e-05
5:36076446 T C 0.324478 5.3760e-05
5:36084426 C T 0.080079 -5.1458e-05
5:36088903 T C 0.974839 -8.2683e-05
5:36090037 T C 0.031039 -1.2919e-06
5:36094118 A G 0.049972 -2.3391e-05
5:36112259 T C 0.778643 5.1015e-05
5:36143392 T C 0.845788 -2.9501e-05
5:36147160 C T 1.750265 -1.0170e-05
5:36157601 G A 1.781882 4.1243e-06
5:36157697 G A 0.067641 1.4616e-05
5:36158634 T C 0.069505 -2.7854e-05
5:36159771 T C 0.038826 -2.3241e-05
5:36160987 T C 0.033084 -1.1307e-05
5:36166383 G A 0.102942 -7.0979e-05
5:36167197 G A 0.030913 -2.4902e-04
5:36169706 A G 1.878570 -4.7029e-05
5:36172516 C T 0.054068 -3.6735e-05
5:36176718 A G 0.020374 -1.2109e-06
5:36178993 A G 0.051056 -1.9507e-06
5:36179044 C T 0.226106 -2.6577e-04
5:36181627 G A 1.153612 3.0426e-05
5:36191407 T C 0.835126 1.8873e-05
5:36203281 C T 0.020951 -1.1041e-05
5:36204503 C T 1.974647 -1.1502e-04
5:36207050 A G 1.975524 -9.2278e-05
5:36219710 T C 0.047248 -5.1753e-05
5:36225246 T C 0.797248 -1.9188e-05
5:36230339 T C 0.766848 -2.0031e-05
5:36233290 G A 0.137234 1.7664e-04
5:36242007 A G 0.238030 -1.1875e-05
5:36242354 G A 0.998513 -7.3309e-06
5:36243504 C T 1.931411 -8.9897e-05
5:36269551 C G 1.945085 -4.0207e-05
5:36275719 C T 0.081316 5.6119e-05
5:36281670 G A 0.077616 -1.9532e-05
5:36285126 A G 1.979990 -5.7439e-05
5:36300836 A G 0.989876 8.1980e-06
5:36301374 C T 0.414976 1.0865e-06
5:36306620 G A 0.590581 8.4773e-06
5:36312454 A G 0.061825 -3.1772e-05
5:36312512 C A 1.479521 -7.8430e-05
5:36345990 G A 0.926033 1.1065e-05
5:36346113 A G 0.021623 -1.4263e-04
5:36346158 A G 0.024035 5.4809e-05
5:36346994 G A 0.046667 -6.3209e-05
5:36351030 C T 0.091965 4.6283e-05
5:36355826 C T 0.741132 2.6805e-05
5:36358265 T C 0.086016 -1.2953e-06
5:36358286 A G 1.606199 -4.2906e-05
5:36360096 G A 0.043136 2.3820e-04
5:36362897 G A 0.043360 -7.1092e-06
5:36364690 T C 0.066126 -1.1402e-04
5:36364947 A G 1.245603 -1.9002e-05
5:36368839 C T 0.681793 -2.8926e-05
5:36371722 A G 0.610704 -4.7856e-05
5:36373608 G A 0.065126 -6.9741e-05
5:36379620 T C 0.021023 -6.8113e-05
5:36384963 C T 0.196219 -3.9912e-05
5:36390543 C A 0.263412 6.5229e-05
5:36394045 T C 0.035233 2.9175e-05
5:36398024 C T 0.475334 6.3678e-05
5:36403594 G T 0.118084 7.1874e-06
5:36404564 G A 0.038355 -1.3530e-05
5:36406387 T C 0.065279 -5.1659e-05
5:36407399 G A 0.062643 -3.9881e-05
5:36415695 G A 1.280287 -2.9256e-05
5:36419448 G A 0.175443 -5.1911e-05
5:36419546 C A 0.046849 4.1474e-05
5:36422300 A G 0.044717 1.8808e-04
5:36423931 T G 1.499216 -4.6517e-05
5:36425593 C G 1.498992 -6.8196e-05
5:36426411 C T 0.273584 3.4929e-05
5:36431978 T C 1.538181 3.3793e-05
5:36432834 T G 1.699064 1.1662e-05
5:36434126 T C 0.724728 -4.6505e-05
5:36436579 G A 0.063562 -4.8247e-06
5:36436820 C T 0.705188 1.0757e-05
5:36437083 T C 0.034626 1.6408e-05
5:36437654 C T 0.155773 8.4126e-05
5:36438345 C A 1.173742 -8.0221e-05
5:36440386 C T 1.585040 -5.8639e-05
5:36449552 A G 1.607202 -1.7277e-04
5:36451691 A G 1.480034 -9.9464e-05
5:36453541 G A 0.868966 -9.2908e-05
5:36456446 G A 0.168555 8.6148e-06
5:36456964 G T 0.042208 2.9623e-04
5:36457702 G A 0.021808 -2.4049e-05
5:36459584 C T 1.861621 -1.8881e-04
5:36460107 T G 0.644116 -2.8532e-05
5:36465332 C T 0.854233 -6.0021e-07
5:36465743 C T 0.039433 2.9664e-04
5:36471676 C T 0.887559 9.9123e-06
5:36471697 T C 0.050835 -5.0486e-05
5:36473237 T C 0.913043 -4.4704e-06
5:36483300 T C 0.023902 -1.5593e-06
5:36483958 C T 0.093990 5.9047e-05
5:36488440 C A 0.123611 -5.3821e-05
5:36490026 A C 0.396287 2.9948e-06
5:36491289 G A 0.811126 -1.5641e-06
5:36493479 T C 0.034528 -2.2626e-05
5:36497696 A C 1.459709 1.0190e-05
5:36499594 C G 1.197397 4.3874e-06
5:36504632 A G 0.724997 1.6704e-05
5:36507571 A C 0.200701 -9.3232e-06
5:36514539 T C 1.256132 1.6077e-05
5:36520332 A G 0.091894 -7.6100e-06
5:36523915 A G 0.258060 -1.2928e-05
5:36528088 G T 0.037157 -5.8267e-05
5:36529158 T C 0.245152 -5.1638e-05
5:36532804 A G 0.676262 1.2179e-05
5:36542942 A G 0.278648 -2.5288e-05
5:36544879 A C 0.051007 -2.4935e-05
5:36548461 A G 0.904127 -1.5940e-05
5:36567156 C T 1.617920 -1.2617e-04
5:36568670 A G 0.258063 -1.0060e-05
5:36568881 A C 0.034032 -5.0736e-05
5:36591642 C T 0.063782 5.9193e-05
5:36591726 A G 0.056385 -3.8568e-05
5:36593557 G A 0.344098 7.8061e-06
5:36594471 C T 0.045979 -7.4426e-05
5:36595127 A C 0.079277 1.8539e-05
5:36598166 C T 0.110404 1.6190e-05
5:36600810 A C 0.691475 3.9024e-06
5:36600919 G T 0.601852 -1.1334e-04
5:36602141 T G 0.117467 5.2699e-05
5:36602824 G T 0.280930 -1.4701e-06
5:36607778 T C 0.069842 6.6619e-05
5:36616406 T C 0.111044 6.0808e-05
5:36617288 A G 0.025151 -2.3459e-05
5:36617425 A C 0.035164 7.0638e-05
5:36618059 C T 1.444227 4.1327e-05
5:36627520 A G 0.060588 4.6748e-05
5:36627769 T G 1.277298 3.4529e-05
5:36630209 A G 0.060962 -1.8163e-05
5:36635565 T G 1.152414 2.5697e-05
5:36635755 T C 0.077275 -1.6430e-04
5:36635780 G A 0.047307 1.0902e-05
5:36639932 A G 0.051656 -3.4895e-05
5:36641007 A G 0.521161 -2.9394e-05
5:36646194 G C 0.479959 -2.3529e-05
5:36648950 T C 0.041367 -7.5821e-05
5:36651364 C T 1.050179 -3.3493e-05
5:36651809 C T 1.882325 -4.4395e-05
5:36651986 C T 0.085149 2.9789e-06
5:36652409 A C 0.802071 -4.3414e-05
5:36653518 C T 0.037755 -2.9544e-05
5:36658170 C A 0.320495 -8.0425e-05
5:36659319 T G 0.593398 -3.9170e-05
5:36659738 A G 0.049306 -3.1478e-04
5:36661944 G A 1.458712 -3.6313e-05
5:36662361 C T 0.131674 2.6387e-04
5:36665252 C T 0.050030 2.6683e-06
5:36666071 T C 1.768909 -2.4809e-04
5:36666700 T C 0.076756 1.0699e-04
5:36674708 A C 0.051121 -1.9328e-05
5:36679018 T A 1.068476 1.6180e-05
5:36681521 C T 0.234882 6.5810e-05
5:36686886 C A 0.620192 -3.4483e-06
5:36690635 G A 0.023493 3.8141e-05
5:36690994 T G 1.591574 -1.9381e-05
5:36691177 C T 0.611383 -5.7003e-07
5:36698586 G A 0.794830 -6.3919e-06
5:36712044 G A 1.475902 4.5066e-05
5:36730711 G C 0.181022 -4.1526e-06
5:36732562 G A 1.667541 8.3930e-05
5:36734418 T C 0.046236 2.4353e-05
5:36763519 C G 0.117620 2.6770e-05
5:36764235 A G 0.034337 3.5734e-05
5:36771782 T C 0.043581 5.3328e-05
5:36777472 G T 0.879271 3.6329e-05
5:36789654 G T 0.885058 -2.5247e-05
5:36805679 T C 0.029342 -6.0833e-05
5:36815059 G A 0.032928 -1.5454e-05
5:36828730 G A 0.530457 -2.0778e-05
5:36833115 G A 0.053146 -2.0684e-05
5:36835407 T C 0.038926 -4.4584e-06
5:36835408 A G 0.201548 -7.2730e-06
5:36856961 A G 0.130307 -1.5529e-05
5:36878780 G A 0.864130 -3.7955e-05
5:36898424 G A 0.068112 2.1216e-05
5:36911625 T C 0.047242 2.5824e-05
5:36926005 T C 0.311251 -3.5891e-06
5:36953080 T C 0.054951 2.8255e-06
5:36953198 A G 0.080284 5.7429e-05
5:36967172 C T 0.065464 -1.1836e-06
5:36977003 G A 0.295717 -6.2060e-05
5:36981056 A G 0.156442 -7.9322e-05
5:36985303 G A 0.218222 -2.3801e-05
5:37002535 G A 0.025901 5.3139e-05
5:37017489 C G 0.072906 6.0278e-05
5:37088659 C T 0.108833 -6.7664e-06
5:37093822 G C 0.196261 -2.6083e-05
5:37108256 A G 0.053276 9.1884e-05
5:37127179 T A 0.044733 -8.4196e-05
5:37140209 C T 0.162924 4.0968e-05
5:37140331 T C 0.422149 -2.1152e-05
5:37147152 C T 0.395164 -1.1839e-05
5:37153871 T G 0.029351 4.4333e-05
5:37161972 C T 0.059105 1.6386e-05
5:37173930 C A 0.195547 -3.1678e-05
5:37182902 A G 0.195466 -3.1548e-05
5:37187325 T C 0.248384 -1.1149e-05
5:37196028 T C 0.081793 3.1360e-05
5:37204651 A G 0.195884 -2.2144e-05
5:37207639 G A 0.074208 4.4856e-05
5:37217775 T C 0.043844 2.7200e-05
5:37222226 C T 0.429799 -2.7199e-05
5:37231315 C T 0.030111 7.5110e-06
5:37263054 G A 0.039329 -1.1059e-05
5:37272728 A G 0.102900 9.8289e-06
5:37276759 G A 0.717214 -5.0640e-05
5:37294473 C T 0.586004 -3.3773e-05
5:37304547 T C 0.086165 -7.6022e-06
5:37309104 T C 0.159087 -9.4675e-06
5:37322511 C T 0.167254 4.3138e-05
5:37324325 A C 0.140191 1.9144e-05
5:37369741 A G 0.292319 -3.1063e-05
5:37395306 T G 0.187416 -4.1165e-05
5:37397305 A G 0.224457 -2.8809e-06
5:37406465 T C 0.031237 8.6501e-05
5:37413944 C T 0.079794 2.3504e-05
5:37434525 T C 0.517194 -7.8762e-05
5:37464133 A G 0.217702 -4.9998e-05
5:37480251 C A 0.300229 -4.3422e-05
5:37488419 C T 1.401029 2.6597e-05
5:37488864 A G 0.101822 6.0640e-06
5:37502620 A G 0.099382 -4.5791e-05
5:37568411 T C 0.072504 9.7145e-05
5:37573983 T C 0.027342 1.0051e-06
5:37580818 A C 1.404168 4.3008e-05
5:37599231 A G 1.173395 5.1343e-05
5:37618169 A G 0.188030 -1.7950e-05
5:37619269 C A 0.084597 -5.5113e-05
5:37671211 G A 0.285470 -4.8120e-05
5:37688010 G A 0.632630 2.6544e-05
5:37709631 C T 0.056771 2.2809e-05
5:37709829 G A 1.075493 8.0371e-07
5:37712678 G A 0.072783 8.7072e-05
5:37735573 G A 0.145897 -8.1339e-05
5:37735849 G A 1.907873 -1.7370e-05
5:37751455 A C 0.515296 4.5311e-05
5:37754488 C T 0.032928 -1.2111e-04
5:37754537 T C 0.089829 1.0673e-05
5:37754628 T A 0.464237 -7.9402e-05
5:37755337 C T 0.152914 4.6576e-06
5:37755606 A G 0.245966 -4.0135e-05
5:37772780 A C 0.664552 -4.2486e-05
5:37774132 G A 0.106951 -6.5351e-05
5:37775861 G A 1.506753 2.7766e-05
5:37790375 G A 0.064065 -5.1522e-05
5:37790989 T C 0.118983 1.0488e-04
5:37791733 G A 0.347714 -3.3374e-06
5:37799460 G A 1.042211 4.3803e-05
5:37804733 T G 0.229377 -4.5035e-06
5:37806530 T C 0.678573 4.3571e-05
5:37814102 C T 0.324871 -9.4939e-06
5:37814148 G A 1.084545 -4.6932e-05
5:37814364 C T 0.055376 5.2028e-05
5:37817344 G A 1.304370 1.2149e-04
5:37820603 A G 0.042367 -8.5202e-05
5:37823918 T C 0.038624 -8.5023e-05
5:37824240 C A 0.504140 1.0657e-04
5:37824784 T A 0.830147 5.5405e-06
5:37824837 G T 0.069563 -1.4094e-05
5:37830577 C A 1.484273 4.4231e-05
5:37838922 T C 0.116045 5.3756e-05
5:37847174 T C 0.170989 -5.8349e-06
5:37849811 G A 0.153238 -4.9716e-05
5:37866418 A C 0.771324 -5.9085e-06
5:37870043 G A 0.063305 -4.6199e-06
5:37874409 A G 0.186472 -5.2830e-06
5:37875682 G C 0.040423 -1.1152e-04
5:37877690 C T 0.074367 -1.3859e-04
5:37878629 G A 0.192720 7.1188e-05
5:37881658 G T 0.144150 -7.0372e-05
5:37888115 T C 0.672958 -3.2370e-05
5:37890493 A G 0.116165 6.1491e-05
5:37893013 A G 0.277716 2.7867e-05
5:37896402 A G 1.031847 9.7716e-06
5:37897232 A G 0.133248 -2.5116e-05
5:37897768 A G 0.582450 2.0971e-05
5:37898176 A G 0.173125 4.5199e-05
5:37899486 G T 0.617073 -1.1132e-05
5:37901402 T C 0.117590 -1.0283e-05
5:37901492 G A 0.985329 -1.6187e-05
5:37904392 G A 0.521284 3.0906e-06
5:37906330 C T 0.088038 -1.6212e-05
5:37906452 A G 0.953904 -4.8814e-05
5:37907249 G C 0.239952 1.2628e-05
5:37908877 C A 0.290537 -2.0628e-04
5:37909180 G A 0.038478 -3.2541e-05
5:37909988 T C 1.623915 -9.1550e-06
5:37913527 A G 1.726484 -3.0993e-05
5:37913544 C A 0.345708 -9.5863e-06
5:37913971 T C 0.279137 1.1877e-05
5:37915028 G C 0.338107 -6.4602e-06
5:37916982 C A 1.661296 1.2343e-05
5:37917133 C T 0.250108 -1.7683e-05
5:37917361 C T 0.914426 -1.9548e-05
5:37918253 G A 1.339343 -6.8371e-05
5:37919491 G A 0.131057 2.2118e-05
5:37920265 T C 0.609958 -4.3759e-05
5:37921235 C T 1.036589 2.9266e-05
5:37922402 G T 0.210429 -1.3498e-05
5:37922538 A C 1.100583 6.0759e-06
5:37923133 C T 0.105857 3.0203e-05
5:37925239 A G 0.876025 1.0351e-05
5:37925518 G A 0.272536 3.8342e-05
5:37928455 T C 0.020786 -4.8570e-06
5:37930391 T C 0.044184 8.3613e-06
5:37930905 T C 0.103812 -1.9451e-04
5:37937217 A G 0.023905 4.0801e-05
5:37938341 C A 0.136451 4.8741e-05
5:37938540 G A 0.664000 6.1467e-06
5:37945741 A C 0.041594 2.0947e-04
5:37955465 C T 0.264620 -1.0196e-05
5:37955987 A G 0.030698 -2.6730e-05
5:37963089 T G 0.209815 1.2743e-05
5:37974259 T C 0.172557 -1.7447e-05
5:37977017 C T 0.027553 -2.0701e-04
5:37985073 G A 0.025599 8.9571e-07
5:37989879 C T 0.643672 1.6787e-05
5:37990464 A C 0.209361 1.5606e-05
5:37995206 A C 0.026751 -5.3639e-06
5:38003513 G A 0.063344 2.9881e-05
5:38011531 G A 0.633805 1.4330e-04
5:38019816 C A 1.657408 -1.9737e-05
5:38021139 A G 0.052571 1.0987e-04
5:38026407 T C 0.134926 -3.2784e-05
5:38028459 A G 0.068229 2.6891e-06
5:38029968 T C 0.043603 -1.8794e-05
5:38032630 C T 0.085035 3.6659e-05
5:38033255 T G 0.202269 1.4382e-05
5:38037584 A C 0.024155 2.2425e-05
5:38038366 A G 0.111316 -2.2151e-05
5:38042262 G T 1.146211 -7.2105e-06
5:38042801 A G 0.297603 -7.5582e-07
5:38042878 T C 0.548003 3.2428e-05
5:38051593 A G 0.594417 1.2194e-05
5:38056199 C A 0.207543 2.4223e-05
5:38056747 A G 0.058096 -1.9190e-05
5:38060626 A G 0.025586 1.4043e-05
5:38062156 C T 0.293212 1.0435e-05
5:38071094 G A 0.026541 2.3713e-05
5:38076068 G T 0.293747 1.1290e-05
5:38086957 C T 1.432386 -3.2914e-05
5:38089084 C T 0.054756 -9.1487e-06
5:38098713 T C 0.092621 -7.3764e-05
5:38099076 G A 0.039329 1.9877e-05
5:38099612 G A 0.093241 -5.6785e-06
5:38100579 G A 1.898405 -3.8739e-07
5:38101269 G A 1.663260 -1.5642e-05
5:38106852 A G 0.036151 -3.2978e-06
5:38108045 C A 0.042114 -2.6088e-05
5:38108898 G A 0.084704 -2.7214e-04
5:38109697 C T 0.453029 4.6606e-05
5:38112202 T C 0.041763 5.3403e-05
5:38112559 C T 0.756410 -2.4685e-05
5:38119094 A G 1.764982 -1.0613e-04
5:38119290 A G 0.521534 -7.4938e-06
5:38120428 G A 1.897395 -4.1450e-05
5:38125393 T G 0.043425 3.1172e-05
5:38127425 G T 1.478382 -4.1989e-05
5:38129234 T G 0.028952 -3.6010e-05
5:38129971 A C 1.457109 -3.3283e-05
5:38136423 G A 0.081095 -1.1242e-04
5:38136499 T C 0.063205 -1.6385e-05
5:38137340 G A 0.440169 1.6885e-05
5:38138017 T G 0.096308 4.5676e-05
5:38140896 T C 0.054577 -6.7203e-05
5:38143698 T C 0.178977 -2.1711e-05
5:38147661 G A 0.061046 1.8895e-05
5:38151803 G A 1.314598 7.6410e-08
5:38159453 C T 1.810333 -2.0844e-06
5:38160236 C T 0.096422 -4.3251e-05
5:38167037 G T 0.210630 1.7570e-05
5:38167488 C G 1.383099 -8.8833e-06
5:38178439 T C 1.126584 8.1603e-06
5:38180441 T C 0.147010 -1.2931e-04
5:38183276 T C 0.096749 -8.1655e-05
5:38188764 T G 0.046771 -2.9746e-05
5:38190636 T C 0.030591 -2.9792e-06
5:38190896 T C 0.081212 1.0395e-04
5:38196907 G A 0.263312 -2.4365e-05
5:38199902 G A 0.042435 -7.1014e-05
5:38203031 T G 1.017079 -5.7768e-07
5:38217689 A G 0.037722 -1.1437e-04
5:38218428 T C 0.026112 5.9118e-05
5:38219191 T C 0.024463 -1.6140e-04
5:38221718 A G 0.120398 -7.6587e-06
5:38226546 G A 0.287622 -1.1107e-04
5:38226706 T G 0.027044 -6.8580e-05
5:38234315 T C 1.794197 1.1550e-05
5:38245701 G A 0.247690 7.1885e-07
5:38245951 C T 0.104146 3.6288e-05
5:38248998 A C 0.951070 -4.3496e-06
5:38251349 T C 0.028436 8.9732e-07
5:38252906 G A 0.069816 -7.3625e-05
5:38259162 G A 0.153135 -2.0755e-06
5:38264619 T C 0.031610 -2.5058e-05
5:38267102 A G 0.289054 -4.3114e-05
5:38268211 T C 0.396394 -5.3113e-05
5:38271336 G T 0.220945 9.7667e-07
5:38289861 C T 0.037355 1.8372e-04
5:38292544 A G 0.028053 -2.0253e-05
5:38294643 A G 0.035265 -1.4527e-04
5:38304425 G C 0.076769 -1.2660e-04
5:38313936 T G 0.027563 4.1322e-07
5:38314195 C T 0.047375 -5.1243e-05
5:38317523 T C 0.157185 -2.7392e-05
5:38319423 T G 0.068398 1.1424e-04
5:38320379 T C 0.085996 -5.8636e-05
5:38321667 G A 0.527214 -2.4569e-05
5:38322909 G C 0.032954 3.5817e-05
5:38335431 T C 0.059099 7.3638e-05
5:38338761 T C 0.180597 3.0936e-05
5:38342655 G A 0.039166 1.1705e-05
5:38346711 A G 0.050325 4.1097e-05
5:38347528 T C 0.173758 2.5426e-05
5:38350643 A G 0.202564 5.1214e-05
5:38358592 A G 0.089911 1.1458e-04
5:38361312 G C 1.141473 1.5465e-05
5:38366133 A G 0.248703 8.5565e-06
5:38368719 T C 0.540658 1.5187e-06
5:38370537 C T 0.390224 -5.8423e-05
5:38377121 T C 0.259391 6.4404e-05
5:38381015 G A 0.212204 -1.3737e-05
5:38381042 A G 0.245376 1.1501e-04
5:38382139 C T 0.060907 1.3347e-04
5:38382360 G A 0.559409 -3.4338e-08
5:38382970 G A 0.036216 -5.1594e-05
5:38383277 G T 0.232191 1.1307e-05
5:38383391 T C 0.394804 1.0784e-05
5:38387967 A G 0.425469 -2.9106e-05
5:38398358 C T 0.348513 -2.2231e-05
5:38399161 C T 0.538837 -4.3112e-05
5:38401374 T C 0.069358 -6.1231e-06
5:38406251 T C 0.052743 -9.2071e-05
5:38407060 T C 0.033821 3.3348e-05
5:38410222 T C 0.078976 -7.5834e-05
5:38412674 T C 0.211360 -5.8122e-06
5:38413578 A G 0.060861 -6.1826e-05
5:38416268 T G 0.309856 -1.7356e-05
5:38416727 T C 0.050906 6.8889e-06
5:38417930 C T 0.071079 6.3391e-06
5:38421362 C T 0.099216 -1.1653e-05
5:38422880 G A 1.000724 3.2739e-05
5:38422991 A G 0.317347 1.7044e-04
5:38425110 A C 0.050066 -6.5152e-05
5:38428873 G T 0.053126 -4.1897e-05
5:38429062 C G 0.235213 3.6388e-05
5:38430151 T G 0.084193 -7.3575e-06
5:38433563 A G 0.036112 -2.5953e-05
5:38436556 T G 0.177874 8.4750e-05
5:38439213 A G 0.265353 -4.3819e-05
5:38440513 G A 0.048946 4.8510e-06
5:38447915 A G 0.234004 1.0822e-03
5:38449951 A G 0.073224 3.9008e-06
5:38453833 T C 0.047949 1.0371e-05
5:38456766 C T 0.196959 2.9287e-04
5:38457232 A G 0.060030 -6.6965e-05
5:38463803 A C 0.032873 -7.6135e-05
5:38464244 G A 0.064814 -3.7347e-05
5:38468420 G A 0.375420 6.4017e-05
5:38468961 G A 0.094127 7.5420e-08
5:38470649 A G 0.021461 -3.3637e-05
5:38472541 G T 0.681358 -3.3789e-05
5:38476843 C T 0.202249 5.1005e-05
5:38481271 T C 0.051182 -8.7461e-05
5:38484383 C T 0.065986 1.9874e-06
5:38486065 T C 0.456116 -1.6351e-06
5:38513174 T C 0.792353 -3.1309e-05
5:38515114 A G 0.021539 -1.1971e-05
5:38529002 C T 0.088379 -7.5841e-06
5:38536315 C T 1.929135 -4.4958e-05
5:38538569 T C 0.070793 -4.1787e-05
5:38552227 C G 0.187932 -1.2820e-04
5:38562307 C G 1.798208 2.6899e-05
5:38565506 A G 0.035648 3.1412e-05
5:38566685 C A 0.076804 -1.6388e-05
5:38585055 A G 0.047128 -1.9514e-04
5:38587488 A G 0.074675 -1.8808e-05
5:38591388 G A 0.715737 -6.8406e-06
5:38597478 G A 0.802347 3.3453e-05
5:38603018 G A 0.416446 7.4328e-06
5:38608156 T C 0.041091 8.3746e-05
5:38610029 T C 0.030312 8.3164e-06
5:38612588 A G 0.089382 7.0052e-06
5:38614272 C T 1.867609 -1.1960e-05
5:38622494 G A 0.039154 3.2487e-05
5:38633207 G C 1.092030 3.0381e-05
5:38635247 G T 1.060403 2.4734e-05
5:38646666 T C 0.181885 8.8443e-06
5:38655281 T C 1.011983 4.6462e-05
5:38655608 G A 0.100157 2.0148e-05
5:38664158 G A 0.031458 -8.0212e-05
5:38668158 G A 0.032045 3.9758e-05
5:38668980 T C 0.087415 -6.1095e-08
5:38672173 A G 0.075658 -8.4543e-05
5:38677743 G A 0.111910 5.3834e-05
5:38681364 A G 0.111602 -3.2059e-05
5:38681981 A G 0.143777 3.8339e-05
5:38690423 G A 1.237248 5.5421e-05
5:38691186 T C 0.887187 6.9463e-05
5:38693118 A C 0.088009 -2.8450e-05
5:38694483 T G 0.477989 4.7691e-05
5:38698659 G A 0.526782 4.6270e-06
5:38706683 T C 0.101157 1.6321e-04
5:38708554 T C 1.446320 -7.4743e-06
5:38708578 T G 1.641195 -1.6793e-05
5:38711202 A G 0.020325 6.9330e-06
5:38722363 G A 0.030526 -3.6712e-05
5:38723307 C T 1.141505 1.3789e-05
5:38723810 C G 1.046969 -1.0674e-05
5:38725043 C A 0.188877 2.9298e-05
5:38725316 A G 0.065561 2.8729e-05
5:38733853 T C 0.269845 -7.9496e-06
5:38734032 T C 0.028767 1.5907e-05
5:38739064 G A 0.093406 -1.0036e-05
5:38740864 C T 0.030095 6.7738e-05
5:38749866 G T 0.495253 -3.1320e-05
5:38753449 A C 0.024262 3.2316e-05
5:38754162 G A 0.125877 4.4473e-05
5:38757335 C T 1.312040 -6.8083e-06
5:38759530 T C 0.064354 -2.2444e-05
5:38761236 A G 0.639254 -7.4618e-05
5:38767551 T C 0.127023 4.2182e-05
5:38771989 T C 0.542109 -1.1860e-05
5:38781476 A C 0.064814 -2.4647e-05
5:38783633 C T 0.889755 -5.4670e-05
5:38788874 A G 0.045369 -6.6833e-05
5:38790632 C T 0.062692 -1.2958e-05
5:38792960 A G 0.023697 3.3854e-05
5:38793636 C G 0.125484 4.8226e-05
5:38795642 C T 0.608504 2.4902e-05
5:38799003 G T 0.247333 -3.0304e-05
5:38801315 T G 0.657609 -2.5228e-05
5:38802823 C A 0.045379 6.1586e-05
5:38804031 T C 0.077181 -4.6521e-06
5:38804071 C T 0.451880 1.0094e-04
5:38807772 A C 0.478452 -2.9762e-05
5:38808237 T C 1.743436 -6.4557e-06
5:38817255 A C 0.587238 -1.8366e-05
5:38826160 C A 0.486269 -1.5104e-05
5:38831637 G A 0.456242 1.0284e-04
5:38832756 A C 0.034339 8.2384e-06
5:38835732 G A 0.048057 -2.5456e-04
5:38837861 A G 0.846460 4.2310e-06
5:38838079 A G 0.347198 -2.6451e-05
5:38854849 G A 0.044389 -4.5574e-05
5:38856662 G A 0.556189 9.4787e-06
5:38866372 C T 0.052565 -4.4651e-05
5:38870352 A G 0.032597 1.9085e-05
5:38870908 G A 0.073705 1.0991e-05
5:38876573 C T 1.903319 -2.5003e-05
5:38877564 A G 0.332060 -9.3112e-06
5:38879626 C A 0.071105 -8.5393e-05
5:38881115 A G 0.392983 1.6915e-05
5:38881274 T A 0.106233 2.4857e-05
5:38881636 C A 0.071543 3.3961e-05
5:38884071 G T 0.131203 -8.4894e-06
5:38884850 A G 0.130353 -1.0271e-05
5:38886040 G T 0.689430 5.4586e-05
5:38888812 T C 0.076188 -2.0699e-05
5:38903923 C T 0.346598 1.2191e-04
5:38904082 C T 0.031016 3.2932e-06
5:38905288 G A 0.360149 1.3854e-05
5:38906517 T C 0.047122 2.6558e-05
5:38907814 T C 0.077132 3.3268e-05
5:38914325 C T 0.418166 -5.7234e-05
5:38916920 A G 1.180412 -1.3219e-05
5:38921864 A G 0.063987 -2.9863e-05
5:38923732 G T 0.337101 -8.2950e-07
5:38941278 A G 0.025145 2.0328e-05
5:38955796 A G 0.809880 -1.1934e-05
5:38957445 A G 0.021364 -4.7970e-05
5:38973337 G T 0.040156 1.0014e-05
5:39006909 C T 0.040825 -1.2490e-05
5:39008680 G A 0.041354 -6.2035e-05
5:39016921 G A 1.194917 -5.5033e-06
5:39018453 G A 0.039929 4.4640e-05
5:39019308 A C 0.041445 1.2576e-05
5:39023609 T C 0.102975 -3.0573e-05
5:39025756 A G 0.056778 -4.4478e-05
5:39042302 G A 0.105435 3.0457e-07
5:39047251 C G 0.073201 -1.3334e-05
5:39049988 G C 0.415830 -8.7798e-05
5:39056132 G A 0.031214 4.1162e-05
5:39068150 T C 0.053905 4.6516e-05
5:39070619 G T 0.339926 8.9792e-06
5:39075388 T C 0.890988 -1.1254e-05
5:39076092 T C 0.251731 -1.0003e-05
5:39082905 G A 0.033665 -3.9899e-06
5:39086368 T C 0.618215 8.6216e-05
5:39101784 A C 0.136192 -2.0334e-05
5:39104918 T C 0.784622 -2.0973e-05
5:39110076 G A 1.569091 8.0648e-05
5:39112873 T C 0.029786 -1.2631e-04
5:39115018 G A 0.039355 3.8156e-05
5:39115667 G A 0.083241 1.8011e-05
5:39116242 A C 1.861101 9.4951e-06
5:39119723 A C 1.414301 -7.6109e-05
5:39123712 T G 0.023843 -9.6213e-06
5:39133708 G A 0.055379 -3.3285e-06
5:39134735 T C 0.571084 1.7217e-04
5:39143602 G A 0.190941 2.1097e-06
5:39157794 C A 1.889956 -3.2227e-05
5:39164823 G A 0.426060 1.3308e-04
5:39178163 T C 0.025174 -9.6526e-06
5:39183105 T C 0.026170 4.0038e-05
5:39183405 A G 0.070757 -1.7594e-05
5:39191206 T C 0.277801 -1.1469e-05
5:39191294 T C 1.462091 -9.7615e-05
5:39191908 T C 0.036132 -2.9562e-05
5:39195423 C T 0.144913 6.3351e-06
5:39197725 C T 0.643694 2.0157e-03
5:39206778 T C 1.822350 1.9023e-05
5:39211189 G A 0.132005 5.5976e-05
5:39213274 T C 0.085938 5.5936e-05
5:39220825 C A 0.043198 5.1878e-05
5:39227944 A G 1.692387 -4.1305e-05
5:39232298 T C 0.081248 -1.7027e-06
5:39233593 A G 0.032036 4.2984e-05
5:39234066 A G 0.111797 -6.8232e-06
5:39249206 A G 0.023178 -1.0659e-05
5:39252520 A G 0.201282 2.4530e-06
5:39257884 C T 0.394398 2.6281e-06
5:39258392 A G 0.123933 2.3228e-04
5:39261967 C T 1.138681 -6.5343e-05
5:39267234 C T 0.029163 3.4311e-05
5:39271960 C T 0.032195 2.8032e-05
5:39274464 T C 1.868573 -1.2304e-05
5:39275425 C T 0.069969 -4.7775e-05
5:39286062 C T 0.047797 1.5422e-05
5:39292091 A C 0.930486 -3.6984e-05
5:39314747 C T 0.252539 1.6300e-05
5:39315745 A G 0.788471 -2.2531e-05
5:39320143 G T 1.111813 -1.5948e-05
5:39325366 A C 0.060760 -3.0424e-06
5:39331859 G A 0.037141 -2.7687e-05
5:39331894 A G 0.020507 -9.4209e-06
5:39338358 A G 0.103656 1.4093e-04
5:39341009 C T 0.102063 2.9650e-06
5:39343018 C T 1.977679 8.6253e-05
5:39343163 G A 0.779464 1.0621e-04
5:39349464 T A 0.589987 8.1893e-05
5:39349825 G T 0.063597 -1.1892e-05
5:39350581 C T 0.029358 9.1979e-05
5:39354542 A C 0.035879 -6.9969e-05
5:39355591 A G 0.752258 -2.3867e-05
5:39361855 A G 0.024642 -1.9959e-04
5:39364554 A G 0.792723 -3.1682e-05
5:39372075 G A 0.093582 4.7016e-05
5:39373418 T C 0.022392 1.4931e-05
5:39376988 T C 0.224687 -2.5049e-05
5:39377132 A G 0.024561 -2.0652e-04
5:39378615 C A 0.095321 5.8204e-05
5:39380435 G T 0.064143 7.8903e-05
5:39383521 A C 0.087252 5.7054e-05
5:39388167 T C 0.033769 4.3476e-05
5:39392727 A G 0.224135 -4.5823e-05
5:39394408 C T 0.072851 5.1649e-05
5:39395017 C G 0.023126 3.6340e-08
5:39397132 A T 0.849916 -1.4226e-04
5:39398942 A G 0.470576 1.7515e-07
5:39401256 G A 0.076885 5.8033e-05
5:39405734 G A 0.079469 -5.9828e-05
5:39412480 T C 0.081540 -8.4407e-05
5:39424010 G A 0.514140 3.1251e-06
5:39425714 A G 0.041026 -4.4518e-05
5:39425856 G T 0.081115 2.0587e-05
5:39427481 T C 0.025109 -1.5574e-04
5:39429049 T C 0.589597 7.6957e-05
5:39430941 A G 0.369061 1.8052e-04
5:39431828 G T 0.028189 -5.8511e-05
5:39436244 C A 0.222415 -2.6974e-05
5:39437999 C T 0.058635 -1.9336e-04
5:39438062 T C 0.100398 -9.9973e-05
5:39438575 G A 0.434798 -1.0732e-04
5:39439306 G A 0.718989 -1.1574e-04
5:39439911 G A 0.094539 4.2311e-05
5:39442222 C T 1.210818 -1.3163e-04
5:39449921 A G 0.036976 -7.3012e-06
5:39453531 A G 0.044107 -4.7376e-05
5:39456043 G C 0.544602 -1.6108e-05
5:39459262 A G 0.137471 -2.1191e-04
5:39464607 C T 0.093448 3.5621e-05
5:39465451 A T 0.037969 -1.1191e-04
5:39471932 C T 0.069878 -6.7845e-06
5:39472084 C T 0.529940 -2.1657e-05
5:39476642 A G 0.025583 3.5767e-06
5:39484662 C T 0.474883 -2.2436e-05
5:39491186 A G 0.075532 1.0861e-05
5:39502211 G A 0.083812 -8.7326e-06
5:39504200 C T 0.157000 6.8964e-05
5:39505889 G A 1.962012 -5.3496e-06
5:39508254 A G 0.020318 2.4288e-05
5:39523912 G A 0.074315 -1.1815e-05
5:39526068 T C 0.196189 -6.5039e-05
5:39527943 C A 0.414447 -5.9885e-06
5:39538100 T G 0.630825 -3.1036e-05
5:39541408 T C 1.705357 -6.8854e-05
5:39547178 G A 0.095094 -8.6697e-05
5:39566333 A G 0.029153 5.8223e-05
5:39567492 A G 0.021860 3.8252e-05
5:39568215 C G 0.021010 3.1612e-05
5:39568807 G A 0.177156 -9.0311e-06
5:39571678 A C 0.108411 -1.2070e-05
5:39572589 G T 0.041555 -1.1015e-07
5:39585449 T G 1.606404 -1.1810e-04
5:39590864 G A 0.765270 -1.2134e-05
5:39591602 C T 0.041439 -5.4249e-05
5:39598415 T C 0.472517 -5.8449e-05
5:39598531 A C 0.044739 -8.5054e-05
5:39608417 A G 0.055794 -1.8683e-06
5:39613702 A G 1.744579 -6.7170e-05
5:39615631 T G 0.044623 -8.4647e-05
5:39618809 T C 0.120917 -1.4820e-05
5:39639504 A G 0.037359 -8.5108e-05
5:39640712 C T 0.066879 4.5125e-05
5:39659809 C T 1.912095 1.5201e-04
5:39671414 G T 0.020026 -6.5468e-06
5:39675610 G A 0.492046 5.1004e-05
5:39675754 C T 0.088466 1.4694e-04
5:39679787 G A 0.284201 2.6430e-05
5:39693400 C T 0.030315 -3.7005e-06
5:39697283 A G 0.043042 1.4966e-04
5:39702215 G A 1.913267 1.5332e-04
5:39725968 T C 0.061598 -1.2616e-05
5:39730357 C T 0.061445 -3.4391e-05
5:39730931 G T 0.041572 -7.2254e-05
5:39736192 A G 0.120057 1.2673e-05
5:39742986 T C 0.121722 -4.2000e-05
5:39747837 T G 0.073614 7.6626e-05
5:39753460 A G 0.353060 -3.6384e-06
5:39762911 C T 0.073604 8.7515e-06
5:39771002 G A 0.079544 -9.7304e-05
5:39782744 A G 0.068651 3.0338e-05
5:39805083 A G 1.904971 9.9195e-05
5:39806217 G A 0.380616 1.5369e-05
5:39806255 C A 1.039599 2.5108e-06
5:39815606 A C 0.122293 -2.5923e-05
5:39845857 C T 0.079583 -8.4972e-08
5:39850048 T C 1.525250 2.6782e-05
5:39855119 G A 0.024405 -2.9444e-05
5:39874465 C T 0.025758 2.5971e-05
5:39877061 C T 0.038345 4.3807e-05
5:39882298 A C 0.106652 4.6932e-05
5:39884005 A C 0.154384 3.2269e-06
5:39901003 T G 0.512615 3.3808e-05
5:39904402 A G 0.936471 -3.5320e-05
5:39919579 C T 0.107662 1.6374e-05
5:39923355 A C 0.098827 -2.7542e-06
5:39928413 C T 0.027836 -1.0462e-04
5:39944866 T C 0.080031 -5.5025e-05
5:39965242 T C 0.550833 1.6651e-05
5:39968410 G A 0.059199 -1.2123e-04
5:39979172 T C 0.081189 -1.1735e-05
5:39979460 T C 1.054886 2.4269e-05
5:39989758 C T 0.822207 -3.1788e-05
5:40000651 A G 0.404723 1.8045e-05
5:40032326 A G 0.041591 -5.4503e-05
5:40034865 C A 0.052545 -1.0593e-05
5:40046054 G A 0.125516 1.2858e-04
5:40048051 C T 1.493030 -3.3498e-05
5:40054319 A G 0.042007 -7.5117e-05
5:40055369 T C 0.072614 -1.5558e-06
5:40055538 T C 0.148337 -3.3103e-05
5:40061363 G T 0.147915 9.7251e-05
5:40072742 G A 0.547665 7.8061e-05
5:40079598 G A 0.487382 1.2345e-05
5:40081912 T C 0.317214 -1.6556e-04
5:40083065 T C 0.041140 -4.1334e-05
5:40088101 G A 0.031149 4.2748e-05
5:40093342 T C 0.466109 3.8530e-05
5:40095930 T C 0.049014 -1.5415e-05
5:40115718 G A 1.709194 1.0414e-04
5:40119464 C G 0.085211 2.4147e-05
5:40134777 A G 0.954920 -1.5131e-06
5:40137136 C T 0.048534 4.9851e-05
5:40139081 C T 0.526532 1.5311e-05
5:40142362 A G 1.706276 8.7189e-05
5:40142597 T C 0.155666 -2.1328e-05
5:40147804 G A 0.140570 7.1373e-05
5:40160231 C A 0.024366 1.0067e-05
5:40165646 T C 0.021568 2.2244e-05
5:40190296 T C 1.365566 4.7700e-07
5:40191115 C T 0.104062 -3.6226e-05
5:40196353 G T 0.094023 3.6677e-05
5:40198911 T G 0.663643 -8.3586e-05
5:40204019 T G 0.040140 -5.2177e-05
5:40206515 G A 0.511212 -5.2863e-05
5:40211802 A G 0.174271 -9.8357e-06
5:40215704 G A 0.055038 5.2908e-05
5:40216771 T C 0.073383 3.3735e-05
5:40217845 G A 0.974122 2.6560e-05
5:40226919 T C 1.743816 -2.7727e-04
5:40227586 A G 0.112563 8.9991e-05
5:40228560 T C 1.145348 -5.6857e-06
5:40239689 A G 0.247641 9.1891e-06
5:40245041 G A 0.067216 4.5680e-05
5:40254723 T C 0.035194 8.9603e-07
5:40257771 C T 0.955134 -2.6835e-05
5:40260735 A G 0.052695 -3.9058e-05
5:40265904 G A 0.576348 -3.9699e-05
5:40267930 C T 0.694802 -5.1101e-05
5:40270509 A G 0.040565 -7.9875e-06
5:40277608 T C 0.063588 7.2948e-05
5:40279305 G A 0.113825 8.5358e-06
5:40281069 A G 0.379691 8.3443e-06
5:40286967 C T 0.133923 -1.7899e-05
5:40295128 G A 0.099839 8.1689e-05
5:40305136 C T 0.077895 8.1236e-06
5:40311005 C T 0.823308 -7.2450e-05
5:40311900 A G 1.646622 -1.5018e-05
5:40317304 T C 0.071134 1.2275e-04
5:40319748 A G 0.029906 3.0603e-05
5:40320709 C A 0.069248 4.9949e-05
5:40325280 C T 0.022373 2.4353e-05
5:40331465 G T 0.476785 4.4710e-05
5:40354057 A C 0.446469 -4.4868e-05
5:40372621 A G 0.037970 3.7596e-05
5:40377148 T C 0.057210 1.2333e-05
5:40385142 C T 0.180467 2.3542e-05
5:40398515 C T 0.049881 -1.4674e-05
5:40401509 G T 0.260076 2.4291e-04
5:40415881 T C 0.075941 3.3407e-05
5:40424426 C A 1.204804 -3.9911e-06
5:40425313 C T 0.065558 -2.4911e-05
5:40437948 T C 1.214573 -4.7231e-06
5:40457488 A G 0.047648 1.2134e-04
5:40457629 A G 0.088479 1.3484e-04
5:40468012 A C 0.062919 5.5891e-05
5:40477780 G T 1.372396 -3.4120e-06
5:40484477 G A 0.050293 4.0598e-05
5:40486213 C T 0.061397 4.3921e-05
5:40486896 T G 1.215356 -9.1527e-06
5:40490790 A G 1.219669 -5.0596e-06
5:40500921 T C 0.153271 -4.1503e-05
5:40502825 A G 0.401155 6.3666e-06
5:40509405 G A 0.057443 2.5313e-05
5:40510535 G C 0.056947 2.4029e-05
5:40520945 A G 0.054194 -6.1336e-05
5:40529745 G C 0.052169 3.0856e-05
5:40568214 C T 0.045953 4.9416e-05
5:40581400 C T 0.029481 4.9000e-06
5:40585451 T G 0.208027 -2.2278e-05
5:40585548 A G 0.041266 1.4812e-05
5:40596084 A G 0.353998 -2.3762e-05
5:40597754 A G 1.766322 -2.8243e-05
5:40600995 T C 0.071059 -2.2628e-05
5:40602383 T C 0.085636 2.3109e-04
5:40603203 T C 0.123371 5.8376e-07
5:40607868 A G 0.094714 8.6600e-06
5:40616848 C T 0.059680 -4.7247e-05
5:40619755 T C 1.062653 -1.7763e-05
5:40621134 C G 0.131713 -4.7898e-05
5:40623159 C G 0.308814 2.3091e-05
5:40624810 C T 0.291017 1.9139e-05
5:40626489 A C 0.068508 -8.3662e-05
5:40626753 C T 0.142063 -3.2590e-05
5:40640567 C T 0.062841 1.3045e-04
5:40641983 T C 0.962901 4.0759e-05
5:40646560 T G 1.323371 3.4550e-05
5:40669184 A G 0.970652 4.1968e-05
5:40673031 G A 0.049160 -1.1282e-05
5:40681254 T C 0.142336 -3.9756e-05
5:40691893 A G 0.056483 -5.3196e-05
5:40713645 C T 0.047287 -3.0204e-05
5:40716236 C T 0.062312 1.8219e-05
5:40727730 T C 0.074023 2.9467e-05
5:40732429 T C 0.037300 4.9356e-05
5:40736311 A G 0.037209 3.2117e-05
5:40741123 T C 1.368383 1.7308e-05
5:40747456 A G 0.047609 -3.0554e-05
5:40773699 C T 1.409500 3.1934e-05
5:40775499 T C 0.042912 -3.1480e-05
5:40782027 G T 0.350587 5.5576e-05
5:40791884 T C 0.527337 3.6131e-06
5:40813901 C T 0.121316 -3.1078e-05
5:40821816 C T 0.141810 -2.0072e-06
5:40830073 T C 0.045840 -8.3149e-05
5:40830927 T C 1.978052 -1.0426e-04
5:40831063 C T 0.274828 -1.1932e-05
5:40831202 C T 1.438105 -7.3487e-06
5:40832904 C T 0.058154 3.4798e-05
5:40841741 T C 0.240588 -5.0964e-05
5:40843550 G A 0.031143 6.6985e-05
5:40843735 A C 0.044548 7.2100e-05
5:40858242 A G 0.205888 1.6308e-05
5:40859998 G A 0.939665 7.4594e-05
5:40860521 T C 0.060348 -7.8742e-05
5:40866861 A G 0.206946 3.4832e-05
5:40872287 G A 1.977354 -8.6592e-05
5:40879495 C T 0.043113 2.8018e-05
5:40888168 G C 0.055519 1.2159e-05
5:40889807 G T 0.401967 3.5279e-05
5:40903166 T C 0.055259 -3.1990e-05
5:40904992 A G 0.398562 3.6531e-06
5:40905854 G C 0.140216 -1.3045e-05
5:40907136 C T 0.066483 2.9865e-05
5:40912811 G T 1.053970 9.6283e-06
5:40927226 A G 0.406738 3.1881e-05
5:40934471 A G 0.044889 4.2489e-05
5:40936843 T C 0.798432 -5.0724e-06
5:40939055 T C 0.061228 -1.9156e-05
5:40952521 A G 0.032113 -5.7958e-05
5:40952571 C T 0.336458 -1.1678e-05
5:40955561 C G 1.190688 5.0416e-07
5:40960161 G A 0.326802 -1.9209e-05
5:40960976 T G 0.233081 -1.7607e-05
5:40962863 T C 0.465834 1.1510e-05
5:40963830 C T 1.451851 -1.0509e-05
5:40964885 T A 0.322258 -3.8592e-06
5:40972017 G A 1.040004 -7.4903e-07
5:40975906 A G 0.040812 -1.6449e-05
5:40976171 C T 0.033116 6.4395e-05
5:40979662 T G 0.837781 2.9350e-05
5:40980585 G A 1.249848 9.6574e-06
5:40982175 C T 0.409679 -1.8447e-05
5:40988099 A G 0.334588 -1.2794e-06
5:40991344 T C 1.805440 1.4490e-05
5:40994663 A C 0.030656 -5.9852e-05
5:40998196 C T 1.309570 -6.9703e-05
5:40998235 T C 0.811341 -1.3363e-04
5:40998760 T C 0.081462 2.5175e-05
5:40998851 A G 0.993732 1.6741e-04
5:40999243 C A 0.496902 1.2248e-04
5:41000343 A G 1.390422 -5.3375e-05
5:41000735 T C 0.080949 3.0100e-05
5:41001927 T C 0.496853 2.3166e-05
5:41004807 T C 1.239868 1.0444e-06
5:41008780 G A 1.653273 -1.6758e-04
5:41015303 G C 0.246564 6.5398e-05
5:41016415 T C 0.948419 -1.7495e-04
5:41018452 T A 0.705302 1.9108e-05
5:41018798 G A 0.078018 1.2002e-05
5:41020206 C T 1.394677 -1.7318e-05
5:41022046 C T 0.039627 -7.8251e-05
5:41028508 T C 0.135851 -6.9807e-05
5:41032159 T G 0.329567 6.6758e-05
5:41032604 C T 0.441714 2.0451e-05
5:41033163 C T 0.055551 -1.0909e-04
5:41039000 G A 1.617482 1.0933e-05
5:41040331 C T 0.472994 1.0641e-04
5:41042204 A T 0.033655 8.5136e-06
5:41042284 T G 1.678460 2.7089e-05
5:41044023 G C 1.776241 1.0830e-05
5:41048533 T C 0.770619 -4.6267e-05
5:41049397 T C 1.776231 1.0686e-05
5:41049410 T C 0.095893 -1.9844e-05
5:41049480 A T 0.083455 8.7392e-06
5:41050204 T C 1.322076 -6.3462e-06
5:41054934 G A 0.454710 1.4751e-05
5:41055830 G A 0.027485 -1.8564e-05
5:41055888 T C 0.043922 -1.0249e-05
5:41061715 T C 0.423671 2.0257e-05
5:41061716 G A 1.706042 -1.2286e-05
5:41063221 G A 0.076067 -2.8851e-05
5:41069423 A G 0.318444 4.7796e-05
5:41069852 C T 0.736429 -3.2650e-05
5:41070235 C T 0.114507 1.7343e-06
5:41072576 C T 1.141304 -8.9081e-06
5:41086915 G A 0.575095 8.4901e-06
5:41092809 C T 0.822451 -3.4223e-05
5:41097510 G A 1.397683 -2.2801e-05
5:41099641 T G 0.080836 -2.4600e-06
5:41107671 C T 0.150742 -2.8279e-05
5:41120899 T C 0.418731 1.0485e-04
5:41124233 A C 0.031779 -1.1048e-05
5:41124947 T C 0.024226 -4.0491e-05
5:41124963 T C 0.736052 -3.1947e-05
5:41149080 T C 0.103910 8.0603e-06
5:41152829 T A 0.821672 -3.5660e-05
5:41158449 G A 0.055295 -5.5421e-05
5:41160065 G A 0.284532 1.2624e-06
5:41164649 A G 0.047183 -6.9858e-05
5:41173611 G A 0.057236 -2.7705e-05
5:41179520 G A 0.060270 3.4828e-06
5:41180409 T C 0.789292 -2.4548e-05
5:41185607 A G 0.146393 2.1464e-06
5:41186220 G T 0.085801 -8.9375e-06
5:41196079 C T 0.072322 1.0793e-05
5:41196230 T C 0.195320 -5.4199e-05
5:41197075 G A 1.187640 -8.5390e-06
5:41199959 T G 1.274126 -7.0228e-06
5:41215132 C T 0.029910 4.8960e-05
5:41215471 C A 1.745377 -4.2517e-05
5:41229823 A G 0.089235 2.1343e-06
5:41233698 C A 1.412555 -3.7789e-05
5:41250721 G A 0.551317 -4.7640e-05
5:41251295 C T 0.342622 4.1397e-05
5:41263324 C G 0.225800 2.3679e-05
5:41269407 G A 0.847505 1.0232e-05
5:41270503 T G 0.107043 3.3763e-05
5:41278228 C T 0.466882 3.1950e-05
5:41278286 G A 0.104864 3.4294e-05
5:41279237 C T 0.100352 -2.8740e-05
5:41285323 C A 0.220124 4.9419e-06
5:41288634 A C 0.060400 -6.1560e-05
5:41289750 C T 0.587254 -1.4857e-05
5:41290854 A G 0.058660 -5.9567e-05
5:41293370 G A 0.393168 -9.8996e-05
5:41294802 G T 0.050452 1.2175e-04
5:41295125 A G 0.049946 5.6117e-05
5:41303554 T G 0.055811 -1.0992e-05
5:41309040 A G 0.027690 -1.3084e-04
5:41313338 T C 0.109648 5.1370e-06
5:41326340 T C 0.040290 1.6050e-05
5:41334416 T C 0.118548 2.6703e-05
5:41335005 T G 0.037206 2.1318e-05
5:41336050 A G 0.368218 -2.0931e-05
5:41342364 T C 0.110485 -1.7036e-05
5:41347002 G A 0.170545 4.3051e-05
5:41349301 A G 0.249280 -4.6704e-05
5:41350800 T C 0.030549 -1.5256e-05
5:41355212 G A 0.088943 -3.2243e-05
5:41370645 T G 0.076379 3.6751e-06
5:41376035 A G 0.037209 6.8559e-05
5:41376639 C G 0.238329 -1.2942e-04
5:41378743 T A 0.127899 6.0819e-05
5:41388082 T G 0.225434 3.0678e-05
5:41388940 T C 0.093458 5.8171e-05
5:41390968 T C 0.099557 -1.1248e-05
5:41391349 G A 1.866067 -2.2406e-05
5:41405404 C T 1.735218 -4.3271e-05
5:41409171 C T 0.049718 -1.9314e-05
5:41414139 C T 1.290803 1.6658e-07
5:41420447 C T 1.885522 3.4075e-06
5:41429662 T C 0.043506 -8.3594e-04
5:41432443 T C 0.097590 -3.0595e-05
5:41434525 T C 0.090985 4.0679e-05
5:41434836 C A 0.131771 6.4323e-05
5:41436346 G A 1.602548 2.2964e-04
5:41436722 G A 0.049647 2.2255e-05
5:41437801 T C 1.845911 6.1895e-06
5:41443934 G A 1.776202 -1.0575e-04
5:41444909 C T 0.029335 5.3057e-05
5:41453420 A G 1.485855 1.2697e-04
5:41454719 T C 0.153326 1.8689e-04
5:41455441 T C 0.024768 4.0036e-05
5:41461918 T C 0.079015 5.0477e-05
5:41464841 G A 0.091881 -8.6680e-05
5:41473421 G C 0.167296 -8.1552e-05
5:41475329 A C 0.039926 -2.9392e-05
5:41502989 G A 0.436028 5.3171e-05
5:41503149 G A 0.125633 8.3416e-05
5:41506395 C T 1.822032 -1.6269e-04
5:41511884 A G 0.068920 -2.8015e-04
5:41523175 A C 0.293591 7.1433e-05
5:41525789 T C 0.048264 1.8796e-05
5:41526006 T A 0.109103 1.8590e-05
5:41540315 C T 1.040257 1.1074e-05
5:41560572 T C 0.405810 -8.6791e-05
5:41561373 A C 1.335942 -1.9462e-05
5:41581768 T C 0.662867 1.8265e-05
5:41584172 C A 0.067408 -7.8372e-05
5:41587402 C T 0.026576 4.7238e-05
5:41590236 T C 0.038397 -4.0600e-05
5:41593293 G T 0.115825 7.6175e-06
5:41593745 G A 0.152122 -7.3619e-06
5:41595283 G A 0.255551 -1.1499e-04
5:41601016 C T 0.305292 7.2838e-05
5:41612351 G A 0.106295 3.5601e-07
5:41615720 G A 0.154209 1.5759e-04
5:41618326 G A 0.061260 4.8765e-05
5:41622754 C T 0.154112 -1.0162e-05
5:41630861 G A 0.060024 3.2001e-05
5:41637293 G A 0.369853 -8.0104e-05
5:41654246 G A 0.054399 -2.7679e-04
5:41658236 T C 0.154615 -4.8240e-05
5:41675551 C T 0.070199 -2.4822e-06
5:41684432 A G 0.923069 1.4365e-05
5:41710790 A G 1.955290 -1.6176e-05
5:41726452 G T 0.848806 8.8138e-05
5:41742143 T G 0.025158 6.4667e-05
5:41759185 T G 0.040630 -5.9924e-05
5:41759624 C T 0.022399 3.8245e-05
5:41778471 C T 0.118181 -9.2756e-05
5:41787213 A G 0.106071 9.5196e-06
5:41799014 T C 0.025703 5.6153e-07
5:41808731 T G 0.248501 6.2968e-06
5:41810251 A C 0.064918 1.3173e-04
5:41817324 T C 0.504552 -3.3280e-05
5:41839395 A G 0.032487 -3.8519e-06
5:41839998 T C 0.394268 -3.7072e-05
5:41849288 G A 0.030656 -2.7809e-05
5:41869046 G T 0.029527 3.5697e-06
5:41877462 T C 0.047187 -2.4657e-04
5:41885215 G T 0.051140 1.5480e-06
5:41889987 C G 0.037485 3.4575e-05
5:41905430 A C 0.197786 -7.4373e-05
5:41908082 C A 0.023048 3.7345e-05
5:41926300 A G 0.486519 -2.1947e-05
5:41944980 T C 0.202983 -1.2242e-04
5:41987064 C G 0.180577 -6.2665e-05
5:41988664 G A 0.125753 1.6150e-05
5:42015534 T G 0.368795 7.9711e-05
5:42036506 A G 0.091449 -2.7400e-05
5:42036589 A G 0.195347 -1.0839e-05
5:42038403 T G 0.032711 5.3744e-06
5:42050414 T C 0.072153 4.2818e-05
5:42064452 A G 1.461763 2.2982e-05
5:42072401 T C 0.119843 -7.3201e-05
5:42085272 G C 0.055424 1.3153e-04
5:42095791 T G 0.040202 8.7723e-05
5:42100203 A G 0.050949 2.7617e-05
5:42126620 A C 1.460192 2.4900e-05
5:42127691 C T 0.060481 -1.8646e-05
5:42129176 C G 0.029114 -1.1938e-08
5:42135993 C A 0.020474 8.5331e-06
5:42143680 G A 0.031928 -1.2119e-05
5:42159544 C T 1.339892 3.1212e-05
5:42182789 G A 0.082455 -6.3471e-06
5:42196750 C T 0.422444 -1.8324e-05
5:42197565 A G 0.072325 -1.9912e-05
5:42201037 C A 0.121196 2.8606e-05
5:42226321 T C 0.058505 -3.1342e-05
5:42252627 T A 0.073065 1.3548e-05
5:42254097 T C 1.458729 4.7827e-05
5:42283891 G A 0.067784 -2.2180e-05
5:42288593 T C 0.122391 3.6358e-05
5:42290284 A G 0.058533 -8.6580e-05
5:42290392 C T 0.047907 1.5100e-04
5:42295257 A G 0.053961 3.6635e-05
5:42315043 A G 0.023032 -9.6632e-06
5:42315700 G A 0.121768 2.2962e-05
5:42331704 C A 1.340671 2.9529e-05
5:42352641 G C 0.022302 4.8041e-05
5:42360169 A G 0.739574 -6.0996e-06
5:42362473 A G 0.867323 -1.5961e-05
5:42368680 C T 0.058936 2.9536e-05
5:42373980 A G 0.104510 -7.6960e-05
5:42375243 C A 1.105828 4.4393e-05
5:42386598 T C 0.022392 3.2879e-05
5:42398102 C T 0.036979 -4.4662e-05
5:42422613 C G 0.097687 1.3231e-05
5:42422855 T C 1.605881 2.2356e-05
5:42433235 C T 0.031821 -2.2383e-04
5:42436916 C A 0.202694 -2.0341e-04
5:42446211 G A 0.418222 -4.4566e-05
5:42473114 G A 1.886840 -1.1122e-06
5:42473555 A G 0.538811 -2.1251e-05
5:42474667 A G 0.066434 3.0192e-05
5:42500136 A G 0.077505 -2.4990e-05
5:42501443 A C 0.377439 -1.1457e-05
5:42506563 A C 0.033178 5.5942e-06
5:42511763 G T 0.028767 -9.3781e-05
5:42513906 A G 0.932638 -3.0762e-05
5:42540669 C T 0.094399 -5.8592e-05
5:42553879 A G 0.603733 1.0203e-05
5:42555677 A G 0.029669 4.8006e-05
5:42555931 A G 0.535945 -1.9697e-05
5:42562318 G A 0.048358 4.3347e-05
5:42573791 A G 0.106123 1.2565e-05
5:42594190 T C 0.159337 -1.3229e-05
5:42600274 G C 0.384518 4.3770e-06
5:42611213 G A 0.082419 -2.8908e-05
5:42611524 T C 0.122342 2.7200e-05
5:42619316 A G 1.627297 2.2326e-04
5:42622849 C A 0.096347 -2.9348e-05
5:42623159 A G 0.073529 7.1054e-06
5:42627165 T C 0.042980 -9.2804e-05
5:42636608 A G 0.105974 2.9934e-05
5:42640937 A G 0.047622 4.5972e-05
5:42645658 C T 0.180181 6.7518e-05
5:42645847 A G 0.066587 -4.3641e-05
5:42646985 G A 0.022672 1.0910e-05
5:42651224 T C 1.666905 8.3169e-05
5:42654804 C G 0.113345 -2.7455e-05
5:42657725 T G 0.564131 2.1026e-05
5:42688230 G A 0.093348 2.3124e-05
5:42689338 G A 0.022834 8.0804e-06
5:42710621 A G 0.041955 -2.8279e-05
5:42711280 T C 0.044723 4.9561e-05
5:42714692 C A 0.112125 4.2281e-05
5:42719239 C A 0.903358 1.6746e-05
5:42719344 A C 0.020377 2.9266e-05
5:42721460 C T 0.128525 -3.6534e-05
5:42724294 G A 0.223110 -2.9971e-04
5:42733957 T C 0.167211 -2.4282e-05
5:42741635 A G 0.592019 -6.4089e-06
5:42763512 T G 0.901219 1.8045e-05
5:42774763 C T 0.032743 -9.3031e-05
5:42794647 G A 0.030374 1.2951e-05
5:42801268 T C 0.483663 -1.8502e-05
5:42810880 A G 0.022805 8.7552e-06
5:42811923 A G 0.060209 -9.0327e-06
5:42824857 T G 1.151350 -3.9963e-06
5:42828101 A G 0.582103 5.2140e-06
5:42832209 G A 0.071871 2.4764e-05
5:42832324 T C 0.032850 -1.0523e-03
5:42846876 T G 0.474948 -4.2647e-05
5:42847866 T C 0.198140 -5.0354e-04
5:42851183 C G 1.079011 -1.2244e-05
5:42856197 A C 0.024729 4.2199e-07
5:42857978 C T 0.028985 -1.2937e-06
5:42860681 G A 1.482828 -1.8031e-05
5:42873580 G A 0.102478 -5.7246e-06
5:42874501 G A 0.423279 2.3703e-06
5:42878407 C G 0.041464 -2.5173e-05
5:42884742 C T 0.172385 -2.0812e-04
5:42897322 C G 0.049676 6.9111e-05
5:42898839 G A 0.804262 -2.4697e-05
5:42908384 C T 0.261520 2.0444e-05
5:42920397 A C 0.033428 3.4329e-05
5:42930149 G A 0.062763 7.2543e-05
5:42949635 G A 0.093952 -2.9211e-05
5:42954045 G C 0.054175 7.1107e-05
5:42954404 A C 0.268174 5.6289e-05
5:42966717 A G 0.055064 -7.3190e-05
5:42975219 A C 0.114231 -2.9172e-05
5:42992239 T C 0.034028 6.4869e-05
5:42993924 A G 0.127879 1.5720e-04
5:43001601 C T 1.285694 4.3556e-05
5:43002823 T C 0.940768 -2.9629e-06
5:43021560 C T 0.052584 6.4593e-05
5:43021593 T G 0.214408 1.6323e-05
5:43038026 A G 1.596157 1.3112e-04
5:43039793 C T 0.644778 7.1415e-05
5:43071156 G A 1.654003 6.2430e-05
5:43075830 C T 0.020468 7.6105e-05
5:43084411 A G 0.054162 -7.1049e-05
5:43095718 T C 0.418929 6.6732e-05
5:43096437 A G 0.227079 1.4434e-05
5:43107411 G A 0.069518 -4.7606e-05
5:43124929 G C 0.151333 -9.5969e-06
5:43137649 C A 0.045983 3.4580e-05
5:43153888 T C 0.102894 1.9242e-04
5:43155517 T G 0.155322 5.6193e-05
5:43157311 A G 0.243457 -1.3713e-05
5:43161351 A G 0.224869 -3.3658e-04
5:43164968 A G 0.438099 1.4876e-04
5:43172896 G A 0.514199 -8.5723e-06
5:43180439 T C 0.346341 2.5167e-05
5:43198675 T C 0.155261 4.3815e-05
5:43198974 A G 0.078116 1.8776e-04
5:43199829 G A 0.118879 -2.5647e-05
5:43205412 A G 0.075321 -4.8816e-05
5:43207870 G A 0.037865 -5.0669e-06
5:43209222 C T 0.050793 3.4629e-05
5:43209421 T C 0.046245 -1.1410e-05
5:43235743 T G 0.030702 -1.1248e-04
5:43241029 T C 0.067320 1.2730e-04
5:43244846 G A 1.054022 -2.7275e-05
5:43245337 T C 0.060812 -3.7988e-05
5:43249760 T C 0.571872 7.3949e-06
5:43256189 A G 0.568730 -1.6076e-05
5:43256445 T C 1.961142 2.8283e-06
5:43257196 A G 0.099856 2.9033e-04
5:43275395 G A 0.600318 1.7718e-04
5:43282085 T C 1.016865 2.6657e-05
5:43294192 T C 0.251968 1.2445e-04
5:43297032 T C 1.076678 1.4730e-05
5:43304368 G T 0.061231 -6.9194e-05
5:43322153 G A 0.031695 4.4529e-05
5:43349006 G A 1.014762 2.9716e-05
5:43354027 C T 0.116912 -9.0737e-05
5:43354604 A G 0.063906 -1.6123e-05
5:43354901 T C 0.035229 -1.5046e-04
5:43356042 A G 0.136364 2.8433e-04
5:43370366 C T 0.561398 -6.1013e-05
5:43372189 G A 1.015015 4.4806e-05
5:43379219 C T 0.033139 -3.3882e-05
5:43383502 G T 1.156364 4.1472e-05
5:43399164 C T 1.212545 3.0809e-05
5:43399355 G A 0.026446 -3.6209e-05
5:43399874 C T 0.022165 4.3428e-06
5:43402568 A G 0.050592 4.7619e-05
5:43418520 G A 0.036307 -2.1957e-05
5:43426473 C T 0.038634 4.1532e-05
5:43430011 G A 0.075360 1.2089e-05
5:43477344 G A 0.026031 3.4149e-05
5:43480252 A G 0.171587 5.2396e-04
5:43480764 A G 0.071676 1.2541e-04
5:43483927 A G 0.023327 -8.1091e-05
5:43484257 T C 0.190055 2.1680e-05
5:43485663 C T 1.055424 4.4131e-05
5:43502947 C T 0.985378 6.6959e-05
5:43507705 A C 0.042915 -7.6317e-05
5:43515794 T C 0.064357 -2.1818e-05
5:43524484 G A 0.025736 -5.3448e-05
5:43524742 T C 0.331200 6.4111e-06
5:43545200 C T 0.088788 7.4444e-05
5:43551081 A G 0.130411 -3.0000e-05
5:43561694 G T 0.926078 -3.8021e-05
5:43610467 T C 0.066109 -1.5208e-05
5:43612195 G A 0.068628 -1.0595e-04
5:43617221 A G 0.057473 1.3499e-05
5:43625801 A G 0.085782 9.2119e-05
5:43630716 G A 0.084974 1.8056e-04
5:43642143 C T 0.203249 -2.5551e-05
5:43643528 C T 0.034077 -1.5778e-05
5:43648175 T C 0.021682 -8.7366e-05
5:43653243 T C 0.072409 -1.8556e-04
5:43654976 C T 0.032477 -2.8879e-04
5:43663640 A G 0.143534 -2.6417e-04
5:43664831 A C 0.067155 -8.4138e-05
5:43678781 T C 0.371892 8.4343e-07
5:43682207 G A 0.201431 -3.5108e-05
5:43684286 A C 0.029481 1.7998e-05
5:43714947 A G 0.035174 -1.5528e-05
5:43727446 T G 0.020594 9.5931e-06
5:43732754 T C 0.035194 -1.3938e-04
5:43736509 A G 0.156757 2.6454e-04
5:43762306 T G 0.045580 -9.2954e-05
5:43767249 C T 0.023814 -7.9947e-05
5:43771713 T C 0.093380 3.0278e-04
5:43774868 G C 0.500028 -4.1392e-05
5:43780014 A G 0.032633 -4.2005e-05
5:43791046 A G 0.065785 5.6689e-05
5:43799779 A G 0.040643 -4.4395e-05
5:43801787 C A 0.034071 -5.2507e-05
5:43807938 T C 0.035041 -2.7111e-04
5:43821814 T C 0.021049 -8.2352e-06
5:43833353 C T 0.039910 -5.8231e-05
5:43839312 G A 0.119924 -3.4484e-04
5:43845213 T C 0.022120 4.4172e-05
5:43848668 G C 0.074146 6.7959e-05
5:43854967 T C 0.024317 4.0959e-05
5:43855246 T G 0.114942 6.7569e-06
5:43855373 C T 0.063273 -7.6739e-05
5:43856812 G A 0.064896 -1.0086e-04
5:43865985 T G 0.041838 -2.5450e-05
5:43878486 T C 0.088408 1.3889e-04
5:43882728 A C 0.049157 8.2219e-05
5:43883079 A G 0.087330 2.7825e-05
5:43883568 T C 0.036924 -2.4455e-05
5:43883949 A G 0.172223 4.0364e-04
5:43885633 G A 0.029403 3.0794e-05
5:43893217 A G 0.051815 -1.6818e-04
5:43899897 T G 0.037216 -7.4668e-06
5:43904012 T C 0.027965 -1.2773e-04
5:43906602 G A 0.036109 -2.5856e-05
5:43917438 G A 0.059965 -7.8527e-05
5:43925108 T C 0.158860 -1.2517e-05
5:43925910 C T 0.496564 -2.2488e-06
5:43927216 A G 0.086879 -1.4096e-04
5:43941111 A C 0.022289 1.2835e-04
5:43944352 C T 0.031786 -7.6789e-05
5:43951695 A C 0.823051 -9.2439e-07
5:43951868 A G 0.032652 -1.0892e-05
5:43959921 G C 0.064642 7.0430e-05
5:43983499 T G 0.057846 3.5102e-05
5:43997974 T C 0.189393 5.6652e-05
5:44004646 G A 0.219101 -8.1956e-05
5:44011533 A C 0.053513 -3.4802e-04
5:44013254 G A 0.033224 2.2349e-05
5:44022697 T G 0.094643 1.5188e-06
5:44026232 A G 0.118282 -4.3840e-04
5:44026916 A G 0.037576 -2.3037e-06
5:44034122 T G 0.024278 2.6784e-05
5:44035480 C T 0.083120 -5.3367e-04
5:44040384 A G 0.029497 -7.8957e-05
5:44051305 A C 1.726649 1.1094e-04
5:44052529 A G 0.067057 4.6435e-05
5:44059937 G A 0.539048 3.4198e-05
5:44066093 G A 0.284214 -3.8091e-05
5:44068846 A C 0.223068 -6.3441e-05
5:44070619 G A 0.051896 -1.3011e-05
5:44088038 G A 0.263409 -1.0011e-04
5:44095849 C T 0.027975 3.5596e-05
5:44097390 A G 0.048521 2.6502e-05
5:44101553 T C 0.074088 8.0324e-06
5:44124113 C A 0.551943 -1.1066e-04
5:44146273 T C 0.040741 -3.9012e-05
5:44165084 C T 0.051234 -4.8571e-05
5:44166065 T C 0.023765 -2.7242e-05
5:44186668 A C 0.324565 -2.3127e-05
5:44189416 A G 0.111803 -2.4055e-05
5:44219251 A G 0.576650 1.1529e-05
5:44225620 A C 0.253052 3.9835e-05
5:44226834 C T 0.071478 8.8822e-06
5:44228425 C T 0.431756 -2.9096e-05
5:44233778 C T 0.482958 1.4348e-05
5:44238878 C T 0.090212 -2.2231e-05
5:44244344 G T 0.059884 1.7247e-05
5:44258746 G T 0.022039 -6.6764e-05
5:44258898 G A 0.047644 1.2699e-05
5:44270934 A G 0.206608 -2.3776e-07
5:44279163 C T 0.428326 -1.1111e-04
5:44280834 T C 0.334449 3.4830e-05
5:44297010 G A 0.088512 3.9369e-05
5:44305374 T C 0.047768 -1.7022e-05
5:44310249 A G 0.059745 4.0190e-05
5:44312489 G A 0.037803 1.6223e-05
5:44339810 A G 1.346471 -4.2904e-06
5:44352344 C T 1.390123 5.2683e-06
5:44357807 A G 0.027027 -3.3521e-05
5:44360214 T C 0.061426 -3.6506e-06
5:44365545 A C 1.344004 -4.6656e-07
5:44368250 T G 0.038222 1.6284e-05
5:44377060 A G 1.592506 7.2559e-06
5:44384881 C T 0.072468 3.0371e-05
5:44385504 T G 0.074204 -3.8502e-05
5:44387344 T G 0.031821 4.3545e-06
5:44390364 A C 0.037596 7.1707e-06
5:44392977 G A 0.022302 -3.1026e-05
5:44393569 T C 0.188919 -8.0809e-06
5:44400313 C A 0.057726 -9.1464e-06
5:44403117 C T 0.378458 -3.8856e-05
5:44412065 A G 0.309943 1.6892e-04
5:44414606 T C 0.046541 2.7288e-05
5:44414650 T G 0.782038 4.8483e-05
5:44416203 G A 0.121151 6.9687e-05
5:44417992 T C 0.063639 1.7563e-05
5:44422633 A G 0.309486 -3.9580e-05
5:44430090 T C 0.038803 8.3607e-05
5:44431935 G C 0.174083 -6.8267e-05
5:44433419 T G 0.189354 -5.9999e-05
5:44436605 C A 0.040588 3.5741e-06
5:44438277 A G 0.058037 -3.0843e-05
5:44440877 G A 1.572742 5.8049e-06
5:44443392 A G 0.039274 -6.5687e-05
5:44446133 C T 0.069401 -4.3066e-05
5:44452855 A G 0.043629 6.5048e-06
5:44493802 A G 0.372369 1.0469e-05
5:44512761 A C 0.026664 3.4709e-05
5:44515072 C T 0.059936 1.6208e-05
5:44523174 G C 0.144709 -3.5587e-05
5:44528543 C A 0.238183 8.7675e-05
5:44539267 T C 0.034697 -1.4480e-04
5:44542953 T C 0.093643 1.3010e-04
5:44549403 T C 0.150986 -1.9913e-05
5:44562551 C T 0.077612 -6.9410e-04
5:44573113 C T 0.379854 4.8805e-05
5:44574323 T C 0.036041 -1.0732e-04
5:44576171 C A 1.097025 -3.1070e-05
5:44587423 G A 0.075360 -8.7023e-07
5:44595157 T C 0.069738 2.0213e-05
5:44603535 A C 0.387312 3.5340e-05
5:44604890 A G 0.058599 7.7095e-06
5:44631348 C T 0.025122 -1.1316e-04
5:44631795 C T 0.088590 -2.2585e-05
5:44639852 A G 0.042474 -2.8542e-06
5:44662515 T C 0.796514 -1.2184e-05
5:44674816 G A 0.109469 -4.6442e-06
5:44690214 C T 0.036881 4.7299e-05
5:44694361 A G 0.020766 -3.5122e-06
5:44701418 C T 0.790003 -1.1275e-05
5:44705629 C T 0.080011 1.4154e-05
5:44712742 T C 0.044402 6.7433e-05
5:44718509 A G 0.141232 -2.0953e-04
5:44724514 A G 0.045366 -1.1815e-04
5:44724634 G A 0.033480 3.1490e-05
5:44725795 C G 0.071079 4.9661e-05
5:44728480 C T 0.070371 2.2864e-05
5:44740143 T C 0.073951 -2.5247e-04
5:44748538 A G 0.028926 -1.3069e-05
5:44751744 C T 0.113601 -6.0805e-06
5:44782387 C T 0.063665 -1.2072e-04
5:44795797 A G 0.409627 6.2878e-05
5:44802928 T A 0.086425 -3.4086e-05
5:44803546 G A 0.291300 5.4560e-05
5:44806448 C T 0.036145 -9.2086e-07
5:44809015 A G 0.044567 8.4493e-05
5:44809369 T C 0.023850 -1.2874e-05
5:44832972 C G 0.054915 -1.4276e-05
5:44833874 G A 0.053899 -3.3821e-05
5:44841555 G T 0.041452 5.9890e-05
5:44846783 A C 0.023149 3.9565e-06
5:44853352 G A 1.250660 6.9774e-06
5:44853593 C G 0.629588 -1.8010e-05
5:44855090 G A 0.057732 -8.1346e-07
5:44875005 C A 1.555734 3.8765e-05
5:44901349 G A 0.306084 2.6310e-05
5:44916789 T C 1.194482 1.4610e-05
5:44920937 T G 0.090219 3.9501e-05
5:44944054 G A 0.174742 1.7921e-06
5:44956360 A C 0.073474 4.2450e-07
5:44961224 A G 0.064999 2.0374e-05
5:44964638 C A 0.027255 -5.2543e-05
5:44970516 C G 0.382869 1.0846e-05
5:44976813 C T 0.072091 -7.7606e-05
5:44990697 A G 0.098453 1.3373e-05
5:44991858 G T 0.060780 -9.5466e-05
5:44992980 T G 0.300209 4.6210e-05
5:44993093 G A 0.055954 -1.9297e-05
5:45000260 T G 0.032282 1.7086e-05
5:45025097 T C 0.029397 6.2498e-05
5:45040038 G A 0.097188 5.6862e-06
5:45068172 A G 0.073627 -7.5561e-06
5:45069819 T G 0.114481 -3.0790e-05
5:45078333 T C 0.047158 -1.7602e-05
5:45088820 T C 0.085782 -4.9307e-05
5:45090306 G T 0.658482 -9.3300e-06
5:45099458 A G 0.394025 -3.2199e-05
5:45100100 C A 0.102478 -9.0794e-05
5:45107945 A C 0.060566 -3.2623e-05
5:45135217 G A 0.092592 -2.2251e-04
5:45140201 A G 0.210464 -1.1487e-05
5:45185730 T C 0.030948 -2.9096e-05
5:45188547 T C 0.113929 -5.6736e-05
5:45191100 T C 0.063218 -2.9528e-05
5:45197779 A G 0.346078 -2.8906e-04
5:45216292 A G 0.037855 -1.7861e-05
5:45249604 C T 0.076996 1.2485e-04
5:45257029 T C 0.082536 1.8128e-06
5:45266078 C T 0.056768 -7.2719e-07
5:45272603 A G 0.036271 2.3797e-05
5:45285718 C A 0.938882 4.3080e-05
5:45286288 A T 0.301930 7.8753e-05
5:45320111 A G 0.045762 -7.8203e-05
5:45330427 A G 0.100268 -7.3276e-05
5:45335416 G A 0.086373 -7.4230e-05
5:45342971 A G 0.029124 -2.3994e-05
5:45343810 A G 0.364527 2.6657e-05
5:45346407 C T 0.082763 1.3164e-04
5:45353775 C T 0.044723 6.4112e-05
5:45363651 G A 0.020773 -8.0423e-05
5:45388789 C T 0.377163 2.9707e-05
5:45411926 G A 0.099073 -1.1297e-04
5:45417690 T C 0.111810 -9.0321e-05
5:45419343 A C 0.067813 -2.1379e-05
5:45421964 A G 0.035187 -7.2667e-07
5:45427937 T C 0.290849 4.6150e-05
5:45442849 C T 0.072147 1.4046e-05
5:45456593 C T 0.070322 1.1975e-05
5:45460388 C T 0.261303 -1.3428e-04
5:45467426 A G 0.120421 8.9075e-05
5:45485388 G A 0.036911 3.0568e-05
5:45509355 C T 0.026638 -4.4587e-05
5:45530622 A C 0.053209 -1.6935e-05
5:45538384 A G 1.442983 -2.3082e-04
5:45553387 T C 0.854743 2.4439e-06
5:45572545 T C 0.094432 8.7707e-06
5:45576786 T C 0.038835 -2.2412e-05
5:45617179 C T 0.029134 -5.3589e-05
5:45630390 G A 0.102176 -1.1315e-04
5:45633307 G A 0.040040 -3.6688e-05
5:45642624 C T 0.197838 1.8513e-05
5:45655070 C T 0.863114 6.4804e-06
5:45666146 G A 0.123871 1.7098e-06
5:45673778 G T 0.558711 3.1754e-04
5:45675439 T C 0.055269 2.5825e-05
5:45686918 T C 0.080524 6.9887e-06
5:45689447 A C 0.090868 3.0339e-04
5:45700536 C A 0.057768 -3.1221e-05
5:45707454 T G 0.021532 -9.8294e-05
5:45711956 A G 0.106000 -7.1257e-06
5:45719487 A G 0.030267 -3.9221e-05
5:45719790 A G 0.049043 2.7030e-05
5:45753922 A G 0.099583 3.2782e-05
5:45757561 T C 0.048313 2.6900e-05
5:45765543 A C 0.047729 2.6390e-05
5:45771614 T C 0.032350 1.7753e-05
5:45772052 G T 0.169883 -1.6418e-06
5:45777783 C T 0.196098 -1.1391e-04
5:45802137 C T 0.197569 4.4450e-05
5:45829842 G A 0.063649 -1.0067e-04
5:45831138 A T 0.071088 3.8740e-05
5:45831523 A G 0.059754 2.3423e-05
5:45846620 T C 0.268537 3.0750e-05
5:45855123 T C 0.038436 -1.9823e-05
5:45857537 T C 0.619991 8.8248e-05
5:45859209 T A 0.044184 -6.7227e-05
5:45863699 A C 0.825336 1.3383e-05
5:45887541 C T 0.027696 -4.8455e-05
5:45887984 G T 0.035012 -2.4922e-05
5:45906203 A C 0.092183 -1.0764e-04
5:45915513 A G 0.083166 -2.9986e-05
5:45935240 A G 0.023538 1.0642e-06
5:45939294 A G 0.056690 1.5151e-05
5:45939331 A G 0.032285 1.6985e-05
5:45969363 C T 0.205644 -2.7949e-05
5:45987518 T G 0.181866 -2.6141e-06
5:46006046 A C 0.259534 3.7849e-05
5:46006884 A G 0.098015 7.2880e-05
5:46026414 A C 0.073065 -5.3540e-05
5:46026685 G A 0.086584 -5.6819e-06
5:46027845 A G 0.058664 -1.3517e-05
5:46043469 G A 0.234512 -2.0879e-05
5:46096340 A G 0.053169 -2.8483e-05
5:46097465 T A 0.058099 -1.6326e-05
5:46097487 A G 1.138941 -1.8774e-05
5:46098947 C T 0.026713 1.0402e-06
5:46099780 T C 0.194959 1.6605e-05
5:46100884 A G 0.055236 -5.9804e-07
5:46112936 A G 0.083075 -2.2400e-05
5:46113454 A G 0.063120 -1.0735e-04
5:46114611 C T 1.341440 -8.4923e-05
5:46117075 G A 0.036774 3.4711e-05
5:46117611 G A 0.048553 1.9522e-05
5:46117891 T C 0.058953 7.2945e-05
5:46148828 T C 0.057859 -1.4673e-05
5:46150198 A G 0.033233 1.3078e-05
5:46173032 A G 0.652315 2.6827e-04
5:46185641 C A 0.028692 -4.1090e-05
5:46195001 T C 0.716146 1.0263e-04
5:46202104 T C 0.918415 2.3334e-05
5:46204748 G A 1.203798 1.0051e-05
5:46208855 A G 0.040127 -8.4172e-05
5:46247483 A G 0.202340 -1.1362e-04
5:46253457 T C 0.082056 -2.5834e-05
5:46257879 C T 0.038397 5.8709e-05
5:46278644 A G 0.020052 5.0207e-06
5:46286169 C A 0.093445 1.1481e-05
5:46290246 A G 0.107814 6.6257e-05
5:46291956 A G 0.022592 8.2828e-06
5:46292784 A G 0.069595 1.2782e-04
5:46293630 C G 0.059865 1.2278e-05
5:46297727 T C 0.190419 -3.9972e-05
5:46309059 C A 1.282786 -9.3859e-05
5:46318624 G A 0.102352 -6.2436e-05
5:46403633 T G 1.289255 -1.1317e-04
5:49441779 A C 1.087317 -9.1883e-06
5:49441808 G A 1.288534 -1.0672e-04
5:49562999 C T 0.026732 -5.2587e-05
5:49563298 C T 1.572836 -9.5014e-05
5:49565100 T C 0.031964 7.3108e-07
5:49570057 C T 0.202042 -1.7393e-04
5:49571145 A C 0.021740 8.8446e-05
5:49585575 T G 0.113011 -5.1158e-05
5:49586040 T C 0.146299 -4.5067e-05
5:49586503 G A 0.094997 -5.4630e-05
5:49597122 G A 0.070245 -8.0664e-05
5:49612774 A G 0.068820 1.2178e-04
5:49613786 G A 0.097804 3.3728e-05
5:49635872 G A 0.201691 -1.5804e-04
5:49648210 C T 0.109544 -6.0349e-05
5:49648514 A G 0.283565 1.6639e-05
5:49651872 A G 0.913094 9.9039e-06
5:49658206 T C 0.087690 -1.5288e-04
5:49677520 G T 0.119836 -6.3166e-05
5:49726461 A G 0.105682 3.3691e-05
5:49735844 A C 0.089330 -8.1053e-05
5:49737223 T G 0.021354 9.1805e-05
5:49773605 C T 0.073175 7.5115e-05
5:49773650 G A 0.112800 5.9715e-05
5:49790037 G A 1.288775 -8.9853e-05
5:49799916 T C 1.071952 -1.2504e-05
5:49831270 A G 1.560476 -1.8293e-04
5:49834558 G A 0.253321 6.5028e-05
5:49834851 G A 0.028465 1.3379e-05
5:49836715 T C 1.077466 -3.2969e-05
5:49844036 G T 1.560713 -1.8351e-04
5:49849445 G A 1.637845 -1.2655e-04
5:49853168 C G 0.036495 5.7940e-05
5:49857003 T C 0.119856 1.5539e-05
5:49871733 T C 0.359331 -1.2421e-04
5:49880111 G A 1.780675 5.5524e-05
5:49909556 T C 0.140194 -5.0220e-05
5:49911863 C A 1.785430 1.7249e-05
5:49912509 G A 1.244707 1.0161e-05
5:49943048 C A 1.785573 3.3685e-05
5:49946100 A G 1.641747 6.1108e-05
5:49949720 T C 1.695944 5.0308e-05
5:49981300 G A 0.122521 2.0508e-05
5:49985554 A G 0.029166 6.0004e-05
5:50011952 T C 0.039868 -5.9777e-05
5:50026465 T C 1.256771 9.0146e-06
5:50035253 G A 0.026391 -7.2614e-05
5:50036050 G A 0.073880 7.5938e-05
5:50049090 T C 0.271439 9.0890e-05
5:50052920 T C 0.079703 6.0933e-05
5:50053666 C T 0.126672 -5.5629e-05
5:50064659 G T 0.124952 3.4653e-05
5:50073078 T C 0.141440 -6.1320e-05
5:50080403 G C 0.095370 -6.5107e-05
5:50081654 G A 0.022938 -4.6364e-05
5:50088022 C T 0.076551 -7.5587e-05
5:50088850 A G 0.384888 2.8704e-05
5:50103264 T C 0.020815 4.6979e-05
5:50133376 G A 0.418455 9.7837e-05
5:50145469 T C 0.059569 -1.6412e-05
5:50148861 C T 1.820474 1.0012e-05
5:50153445 T C 1.789227 2.5075e-05
5:50161542 G A 0.824080 -2.6803e-05
5:50162580 C T 0.314851 5.6390e-05
5:50162734 A G 1.506006 6.4834e-05
5:50163085 A G 1.108668 3.6330e-05
5:50166858 G A 0.129606 -3.2259e-06
5:50168461 T C 0.222253 5.4821e-05
5:50169141 G A 0.060994 -5.0833e-05
5:50177455 A G 0.109878 -2.1265e-05
5:50195622 A G 0.425716 1.0999e-05
5:50196884 A G 0.041244 -2.1868e-05
5:50196995 T C 0.102316 -4.4131e-05
5:50201787 A G 1.012207 -3.6033e-05
5:50215836 A G 0.766147 1.2738e-05
5:50225401 C T 0.078739 3.0531e-05
5:50242248 T C 0.020403 4.6303e-05
5:50243920 T C 0.043133 2.8999e-05
5:50247357 T C 0.129710 -2.0351e-05
5:50262669 T G 0.148912 1.0535e-04
5:50266646 C A 0.287142 -2.1851e-05
5:50268993 G A 0.122793 -5.0766e-06
5:50273359 A G 0.089907 9.2285e-05
5:50290939 A C 0.058056 7.0658e-05
5:50301740 G A 0.378477 -3.9660e-05
5:50302633 C T 1.630358 -3.2050e-05
5:50309399 T G 0.024210 5.8084e-06
5:50319315 T C 0.721021 8.0101e-06
5:50319451 T C 1.929223 -6.3492e-05
5:50319916 T C 0.024720 5.3732e-05
5:50326372 T C 0.029975 -1.1649e-04
5:50328050 C G 0.273237 3.6336e-05
5:50329574 G A 0.031980 1.8059e-04
5:50330033 G A 0.463678 -7.4153e-05
5:50333229 A G 0.021075 6.7005e-05
5:50334704 A C 0.094153 -7.1593e-05
5:50339099 A G 0.029523 -1.1546e-05
5:50340102 A G 0.424655 -6.0499e-05
5:50340458 A G 1.445411 -3.9930e-05
5:50343971 A G 0.071179 1.0394e-05
5:50344689 C A 0.110313 -1.0367e-05
5:50354076 G A 0.203314 -1.3792e-05
5:50354193 A G 0.263708 -2.0471e-05
5:50356611 G T 0.134553 4.6942e-05
5:50372411 A G 0.046229 -1.2404e-04
5:50374894 A G 0.141755 -2.0692e-05
5:50376594 G A 0.042467 -1.8417e-05
5:50389371 G T 1.686584 1.3963e-05
5:50402778 A G 0.229400 2.3866e-05
5:50405164 G A 0.030546 4.0177e-05
5:50420111 T C 0.355501 4.1831e-05
5:50420976 G A 0.054808 2.6394e-05
5:50436201 C T 0.104572 -3.1451e-04
5:50474292 A G 0.103491 -7.9671e-06
5:50475893 A G 0.064902 1.3726e-04
5:50478828 G T 1.311735 1.6741e-05
5:50484253 C T 0.559071 -1.6699e-04
5:50484395 C T 1.772564 1.1852e-05
5:50492202 C T 0.104536 -2.7167e-04
5:50497076 T C 0.090310 -8.3029e-05
5:50499659 G A 0.056794 -7.3492e-06
5:50505881 C A 0.359743 -2.0122e-07
5:50553370 C T 0.579772 -1.6202e-05
5:50573050 G A 0.056726 9.2052e-05
5:50578165 A G 0.036122 -9.0976e-05
5:50593230 A C 0.103299 -4.4040e-05
5:50595385 C T 0.124948 -7.8646e-06
5:50596500 G A 0.197657 -5.6515e-05
5:50598482 G A 0.165861 3.7112e-05
5:50606563 G T 0.120369 1.7132e-05
5:50607670 C G 0.068745 7.4083e-06
5:50626030 C G 0.369380 3.5679e-05
5:50632997 G A 0.851296 7.0975e-07
5:50635268 A G 0.060244 -6.3621e-06
5:50652787 A G 0.032915 1.5619e-04
5:50660453 T G 0.031909 1.6534e-04
5:50666618 G A 0.777393 -3.4719e-06
5:50668404 A C 0.199068 8.8209e-06
5:50673453 A C 0.040971 -6.4970e-05
5:50673945 C T 0.025060 1.2026e-05
5:50681615 G A 0.052042 -3.0129e-05
5:50689983 T G 0.073685 -5.5299e-05
5:50695334 A G 0.062773 3.5494e-05
5:50697846 T G 0.039991 3.3754e-05
5:50716485 A G 0.031029 -8.6272e-07
5:50726190 G A 0.040332 2.1366e-05
5:50735307 C T 0.050783 3.7727e-05
5:50738447 T C 0.776426 -5.2441e-06
5:50742055 C G 0.045869 -1.4645e-04
5:50743690 C T 0.061374 3.1608e-05
5:50754403 A G 0.042951 -5.4916e-05
5:50766108 T C 0.118519 4.3544e-05
5:50767515 G A 0.193401 -3.5172e-05
5:50771372 C A 0.043373 2.7540e-05
5:50780490 T C 0.034558 -9.4049e-06
5:50790766 T C 0.112410 -1.6340e-05
5:50791154 T C 0.181580 1.0562e-05
5:50799239 T C 0.085750 -2.7856e-05
5:50882522 C T 0.666103 -2.5442e-05
5:50893266 G T 0.040783 -5.9260e-05
5:50899444 T C 0.059355 -6.4634e-05
5:50899804 T C 0.060783 2.7719e-04
5:50902865 A C 0.039673 4.7538e-04
5:50905979 G C 0.320005 -3.8979e-06
5:50909705 C A 0.053539 -9.1742e-05
5:50920764 G A 0.159866 -1.6730e-05
5:50922671 T C 0.497548 -4.4009e-05
5:50929324 G A 0.338061 -5.3969e-05
5:50932343 T C 0.052565 6.7645e-05
5:50943521 A C 0.047515 -1.5400e-05
5:50943996 A G 0.122287 -8.0279e-06
5:50944231 A G 0.030857 6.5139e-05
5:50950593 G C 0.037183 6.4920e-04
5:50998979 A C 1.676785 8.0158e-05
5:51009290 C A 0.029504 2.4753e-05
5:51011889 C T 0.786462 -1.4764e-05
5:51016906 A G 1.520972 1.0974e-04
5:51022880 A G 1.677132 7.2311e-05
5:51046573 T C 0.271420 5.1696e-05
5:51062239 G A 0.026706 -1.0805e-04
5:51068839 G A 0.133696 6.4635e-05
5:51074674 T C 0.022844 1.5283e-04
5:51087134 G C 0.101125 3.8716e-05
5:51088659 A C 0.063334 1.3956e-05
5:51090842 A C 0.084305 6.9274e-06
5:51092307 C T 0.034833 5.3685e-05
5:51105168 T G 0.112504 -1.8370e-04
5:51113618 T G 0.067586 4.8628e-05
5:51115572 T C 0.047920 -8.1514e-05
5:51123116 T G 0.078281 -1.3345e-05
5:51123678 T C 0.756728 7.6592e-05
5:51127636 C T 0.278249 -5.8787e-05
5:51128858 A G 0.021435 -9.2114e-05
5:51150915 G A 0.139431 4.1162e-05
5:51154123 T G 0.035035 1.0050e-05
5:51164136 A C 0.729457 1.0962e-04
5:51173324 A G 0.065120 -1.3705e-04
5:51174717 A G 0.832688 -1.2177e-04
5:51178554 T C 0.041266 -2.5139e-05
5:51186371 A G 0.684980 4.6164e-05
5:51186562 T C 1.025109 -7.1582e-05
5:51187577 A G 0.039598 -2.4048e-05
5:51193222 T C 0.126922 3.8187e-05
5:51199072 A C 1.826183 1.2015e-05
5:51199515 A G 0.169535 6.8743e-05
5:51209744 C T 0.057184 -6.5102e-05
5:51217851 G C 1.627891 4.8312e-06
5:51233486 A G 0.077320 2.0322e-05
5:51236319 T C 0.918360 -2.8956e-04
5:51239487 G A 1.499382 -2.9666e-06
5:51246015 A C 0.047508 -8.3148e-05
5:51257958 G C 0.054619 5.8841e-06
5:51259134 T C 0.031159 -3.2850e-05
5:51263587 C G 1.810526 -3.1832e-06
5:51263599 C T 0.045278 -6.1669e-05
5:51264127 C T 0.056635 -3.0104e-05
5:51264245 T G 0.044512 -7.4983e-06
5:51264823 G A 0.059238 2.2145e-05
5:51271264 A G 0.038550 5.4065e-05
5:51273347 T C 0.057560 2.1195e-06
5:51274191 T C 0.127785 2.7898e-05
5:51274350 T C 0.038540 5.5655e-05
5:51275428 C T 0.241562 3.3408e-06
5:51279859 G A 0.060780 -8.9053e-07
5:51280787 A G 0.044145 -1.2665e-05
5:51283963 C T 0.198046 1.9172e-05
5:51298041 C A 0.076343 1.5427e-05
5:51303178 A G 0.119103 7.3855e-05
5:51317811 T C 0.062159 -1.1011e-04
5:51335511 G A 1.551921 -1.3624e-05
5:51337520 T C 0.200312 1.5300e-05
5:51356560 C T 1.548857 -1.4032e-05
5:51371596 A C 0.169324 1.0165e-05
5:51373618 A G 0.091348 -6.0528e-05
5:51373699 T C 0.448414 7.2233e-05
5:51376821 A C 0.231172 -1.2785e-05
5:51390509 A G 0.323767 8.8799e-05
5:51400114 G A 1.713384 2.5604e-06
5:51401580 T C 1.001775 -1.2972e-05
5:51402604 C T 0.024733 9.0405e-05
5:51419442 G A 0.082147 -6.1063e-05
5:51425511 G A 0.188861 5.6616e-05
5:51435779 C T 0.095247 5.0355e-05
5:51460902 C T 0.392668 3.4957e-05
5:51472628 G A 0.096211 -1.7034e-05
5:51481667 A G 0.053931 -4.7843e-06
5:51482070 G A 0.034236 -3.6755e-05
5:51482999 A G 0.054688 1.5181e-05
5:51483914 T C 0.225625 4.4024e-05
5:51491064 C T 0.787033 -8.8235e-06
5:51492113 A G 0.096168 -6.2170e-06
5:51497015 C T 1.095341 8.5032e-06
5:51497243 C A 0.029105 -4.0126e-05
5:51505400 T C 0.672539 -1.1291e-05
5:51519306 G T 0.040361 -6.3763e-06
5:51522821 G T 1.065369 -7.8194e-06
5:51528556 C T 0.639364 3.6258e-05
5:51532178 G A 0.048326 -1.5320e-05
5:51546441 G T 0.055915 -5.3077e-06
5:51551643 A G 0.054045 4.3819e-05
5:51552052 T C 0.040416 -1.2087e-04
5:51564912 A G 1.849689 3.2981e-05
5:51566705 C G 0.111599 3.6048e-05
5:51583424 A G 0.077009 -2.7864e-05
5:51585615 A C 0.640763 -8.4591e-06
5:51590228 A C 0.121677 8.2523e-05
5:51596846 A G 0.032143 3.9130e-05
5:51607401 G A 0.637251 -3.9416e-06
5:51614897 A G 0.049592 -5.5016e-05
5:51615490 G A 0.165517 1.5229e-05
5:51641623 G A 0.046606 7.1959e-05
5:51660526 A G 1.251114 1.8197e-05
5:51673520 T C 0.672702 8.8767e-06
5:51676481 A C 0.158299 -1.0763e-06
5:51685355 G A 0.301183 -1.1998e-04
5:51688530 A G 0.137493 1.7647e-05
5:51688602 A G 1.046804 2.5807e-06
5:51699878 T C 0.556306 1.7108e-05
5:51700018 C T 0.713952 1.2324e-05
5:51706801 G A 0.062030 -2.1408e-05
5:51707208 A G 0.169850 1.2052e-04
5:51707470 T C 0.657797 2.7692e-05
5:51707644 G T 0.055113 2.1750e-05
5:51720930 G A 0.925977 -1.0970e-04
5:51723317 G A 0.050416 9.1955e-05
5:51723646 A G 0.029767 8.3654e-05
5:51731120 T C 0.096402 -1.3296e-06
5:51734445 T G 0.037167 -3.0014e-05
5:51735885 T C 0.248118 1.0562e-05
5:51737640 T C 0.035031 -1.8688e-06
5:51743224 A G 1.594268 -2.0010e-05
5:51755876 A G 0.041786 1.4236e-04
5:51763596 G A 0.108421 1.5374e-05
5:51767997 A G 0.177937 3.6725e-05
5:51771178 C A 0.047310 -9.0062e-05
5:51781867 G A 0.116941 -1.9488e-06
5:51782197 T C 0.033211 -2.1965e-05
5:51783027 A G 1.545669 6.9082e-06
5:51788575 T G 0.131606 1.1611e-04
5:51793154 G T 0.341161 4.7744e-05
5:51809445 C T 1.640893 1.5326e-05
5:51826323 C T 0.182155 9.1959e-06
5:51826726 T C 0.216479 6.2346e-05
5:51828723 T C 0.918016 -4.1612e-05
5:51839867 G A 0.041344 1.0327e-04
5:51840058 G A 0.037699 3.6117e-06
5:51853187 A G 0.216073 6.9893e-05
5:51857480 A G 0.146289 4.4785e-05
5:51878694 G A 1.787958 2.3754e-05
5:51889383 A G 0.930953 -2.6383e-05
5:51892258 A G 0.022165 1.1471e-05
5:51895123 C T 0.081222 -1.2965e-05
5:51901337 T C 1.793651 -2.1107e-05
5:51905568 C G 0.215667 7.3659e-07
5:51931384 C T 0.468278 -1.2554e-04
5:51949137 A G 0.025551 1.1289e-04
5:51951205 C T 1.646541 -1.4588e-04
5:51955408 A G 0.619822 -2.7802e-05
5:51963226 T C 1.031029 -5.3710e-06
5:51970661 A G 0.045538 1.5399e-04
5:51972476 G A 0.522264 -1.3309e-04
5:51984047 T C 0.038420 3.7941e-05
5:51990574 A C 0.047732 1.6875e-05
5:51998210 C T 1.828660 1.6776e-05
5:52007218 A G 0.232010 -1.9210e-05
5:52008382 A G 0.030400 -5.2195e-05
5:52022142 G A 0.040630 1.2356e-05
5:52022713 C T 0.613126 6.0842e-05
5:52025719 T C 0.121352 3.6754e-05
5:52028827 A G 0.038894 5.4587e-06
5:52030263 T C 0.319155 -2.4937e-05
5:52035224 C A 0.049628 2.0138e-05
5:52037812 A T 0.093582 8.6773e-05
5:52050094 G A 0.431448 -5.5575e-05
5:52050702 C T 0.113507 2.9788e-04
5:52059860 A C 0.091540 -1.9997e-05
5:52062282 A G 0.247664 -1.7061e-05
5:52065181 A G 1.539077 5.8282e-05
5:52065419 C A 0.047541 1.7754e-05
5:52080909 C T 0.084617 -2.1548e-05
5:52084011 C A 1.583833 -4.8014e-06
5:52095943 A G 0.045840 2.6472e-05
5:52105307 C T 1.836184 -4.4009e-05
5:52105776 T C 0.623392 -9.0736e-06
5:52114702 C A 0.502897 -2.4277e-05
5:52119356 C T 1.210211 -1.3082e-05
5:52123144 C T 0.496597 2.2299e-06
5:52125265 A G 0.987338 7.4770e-06
5:52126758 T C 0.244003 4.0771e-05
5:52131315 C T 0.212594 5.2287e-05
5:52131591 G T 0.605125 4.0807e-06
5:52140640 A G 0.228533 -6.5007e-05
5:52147308 A C 0.064526 -1.2045e-05
5:52153608 A C 0.497554 7.1928e-05
5:52159101 T C 0.333913 -1.1495e-04
5:52162735 T C 0.060222 1.3895e-04
5:52163677 T C 0.886905 1.7087e-05
5:52164587 T C 0.734001 9.7695e-06
5:52166732 A C 0.924806 -4.7621e-06
5:52168715 C T 0.250828 -1.3662e-05
5:52168865 G A 0.050676 1.9378e-05
5:52171635 C T 0.477668 2.3485e-06
5:52174656 C G 0.651205 2.8772e-05
5:52175726 C T 0.175998 1.3789e-05
5:52175899 A G 0.392343 7.8445e-06
5:52176010 G A 0.033824 -1.5596e-05
5:52177064 C T 0.030624 -1.3950e-04
5:52177534 A G 0.260384 6.6822e-05
5:52179119 T C 0.400513 1.1207e-04
5:52179868 T C 0.400344 1.1052e-04
5:52182162 T C 0.398199 1.4223e-04
5:52184564 A C 0.320548 -1.1367e-04
5:52184613 G A 0.632944 -4.5356e-05
5:52190170 G A 0.070124 2.3193e-06
5:52192004 T G 0.026855 -3.9798e-05
5:52193125 G A 0.149035 -3.3583e-06
5:52193237 G A 0.162297 2.7055e-07
5:52193287 T C 0.970519 2.2750e-05
5:52193442 G A 0.078119 -8.6489e-05
5:52195033 A G 0.456362 8.0853e-05
5:52196334 A G 0.099989 -3.4186e-05
5:52199328 A G 0.022870 -9.3622e-05
5:52201722 T C 0.114851 -4.7637e-05
5:52203235 T C 0.508515 4.3018e-05
5:52205790 C G 0.393096 9.0946e-05
5:52211821 A G 0.023214 2.2754e-05
5:52212511 C A 0.045061 -3.9674e-05
5:52214581 A G 0.115312 -3.7206e-05
5:52218333 G A 0.912709 -7.7968e-06
5:52218694 T C 0.064279 -1.8608e-05
5:52219646 A G 1.601785 8.4856e-06
5:52223350 G A 1.079164 -1.4810e-05
5:52228442 T C 0.488833 5.0738e-05
5:52232437 C A 0.603609 1.8430e-05
5:52232838 A G 0.486941 6.1013e-05
5:52240810 G A 0.030221 -1.5926e-05
5:52246131 T C 1.167656 1.3513e-05
5:52259815 A G 0.195372 4.2321e-06
5:52277424 G C 0.145186 7.2319e-06
5:52278110 A G 0.635599 -2.1250e-05
5:52283027 C T 0.416966 -3.5700e-05
5:52285510 G T 0.027602 9.8383e-06
5:52288367 G A 0.072296 -1.0496e-05
5:52290880 A G 0.237066 -2.8324e-06
5:52292723 A G 0.170821 1.1149e-04
5:52297242 T C 1.732946 6.8614e-06
5:52325775 T C 0.731612 4.6522e-05
5:52327230 A G 0.568344 -4.8712e-05
5:52332435 A G 1.455788 -4.7513e-05
5:52334318 A G 0.819825 -6.8764e-07
5:52346196 A G 0.972772 -4.3747e-05
5:52347369 T C 0.801315 -1.6185e-05
5:52351236 T C 0.118700 1.6013e-05
5:52352999 G A 0.086769 -1.9278e-04
5:52355516 A G 0.138409 1.2769e-05
5:52358262 G A 0.172259 -5.6692e-05
5:52363759 G A 0.146653 -8.5932e-05
5:52366905 G A 0.370892 3.6996e-05
5:52373126 A G 0.029682 2.2565e-05
5:52386315 A G 0.025473 -1.0440e-04
5:52386458 A G 0.021406 -1.1415e-05
5:52395227 C T 0.256681 -2.9385e-05
5:52395310 T C 0.926691 1.2100e-05
5:52395679 A G 0.114799 3.7792e-05
5:52398005 C T 0.070017 5.6764e-06
5:52399103 G A 0.671595 3.9432e-05
5:52399846 C T 0.181077 -6.8536e-05
5:52412830 C G 0.036495 2.5996e-05
5:52417094 A C 0.037673 1.4889e-05
5:52420938 T C 1.269524 -2.6060e-05
5:52422356 T G 0.074347 6.7050e-06
5:52436204 C T 0.719054 6.6465e-05
5:52444488 A C 0.305604 4.6997e-06
5:52450851 A G 0.056291 -2.5746e-05
5:52452763 A G 0.209017 -1.9234e-05
5:52478173 T C 0.043480 9.1580e-05
5:52490369 C T 0.771791 1.3694e-05
5:52494094 G A 0.163050 -2.4384e-05
5:52507445 G A 0.026771 -4.9570e-05
5:52511418 C A 0.049339 5.9449e-05
5:52512511 A G 0.022201 5.0784e-05
5:52515331 T G 0.039420 3.1945e-05
5:52533366 A G 0.023889 -1.7681e-05
5:52533496 C A 0.150330 1.7772e-05
5:52534232 C T 0.047381 2.7477e-05
5:52542812 G C 0.061208 1.4534e-05
5:52551715 A C 0.224531 -7.3856e-06
5:52557804 T C 0.058699 3.3491e-06
5:52563524 A G 1.360077 -5.2572e-06
5:52571758 C T 0.269605 -4.3340e-06
5:52573485 T C 0.033623 6.1396e-05
5:52588167 G A 0.052331 1.1953e-04
5:52588337 T C 0.046664 -2.9734e-05
5:52598266 A G 0.391889 9.4534e-07
5:52620656 C A 1.335169 3.1822e-06
5:52625853 G T 0.966484 -1.9182e-05
5:52640726 T C 0.278242 -2.6618e-08
5:52648879 A G 0.039871 2.1141e-05
5:52649893 C T 0.305244 -3.7226e-06
5:52654165 T C 0.063484 6.9330e-05
5:52659781 A G 1.759626 -3.0424e-05
5:52663322 T C 0.085295 -5.4600e-05
5:52663996 A C 0.653662 5.6394e-05
5:52670974 G T 0.230500 2.4501e-06
5:52672171 A G 0.048628 1.4218e-04
5:52682016 T C 0.488181 -8.4271e-05
5:52682322 T G 0.601386 -1.2869e-05
5:52682374 G A 0.404937 -2.5942e-05
5:52682838 C T 0.046573 -8.5521e-05
5:52694292 A G 0.812292 9.5891e-06
5:52697514 T G 0.180431 2.1847e-05
5:52714131 A G 0.242584 -2.6808e-05
5:52714715 C A 0.057086 -4.2828e-05
5:52724564 A G 0.063630 -4.3691e-05
5:52727026 A G 0.117048 -5.2633e-05
5:52734894 A G 0.024580 -6.1148e-05
5:52751024 C T 0.048703 1.1237e-04
5:52757924 C T 0.603775 9.4836e-06
5:52768346 T G 0.400636 -6.2590e-06
5:52770301 T G 0.460806 -5.4341e-05
5:52774332 T C 0.075457 3.1742e-05
5:52775683 G A 0.098096 3.9966e-04
5:52783356 G A 0.387669 3.5563e-05
5:52785878 A G 0.561960 4.3307e-06
5:52785902 T C 0.024859 -5.1104e-05
5:52787358 C G 0.624359 2.9258e-05
5:52787926 G A 0.357951 -7.9744e-06
5:52797496 A G 0.039696 -1.7202e-04
5:52800358 C A 0.203733 -5.9188e-06
5:52812695 T C 0.054305 3.4014e-05
5:52828824 C T 0.033980 -2.6846e-04
5:52833027 G T 0.125413 -3.6720e-05
5:52836514 C T 0.025950 -5.2342e-05
5:52840956 G A 0.058706 -3.9770e-05
5:52848456 A G 0.073059 2.4453e-05
5:52856504 C G 1.193817 -2.4098e-05
5:52861694 C A 0.040215 -4.0643e-05
5:52876423 G A 0.277622 3.5640e-08
5:52880175 A G 1.537006 -5.2343e-05
5:52885100 G A 0.436372 -2.2914e-05
5:52890105 G A 0.278726 -1.4561e-05
5:52911019 G T 0.278658 -4.1589e-06
5:52932120 A C 0.982810 -2.4791e-05
5:52940660 A G 0.069131 -7.7320e-05
5:52953284 T C 0.307814 -1.1629e-05
5:52954588 C T 0.033259 -4.1502e-05
5:52963448 T C 0.073692 -2.0569e-04
5:52986713 C T 0.046336 -1.7777e-05
5:52993102 T C 0.237200 -1.9060e-05
5:52995133 C A 1.538525 -4.0395e-05
5:53000794 T C 0.345296 -2.3007e-05
5:53020039 T G 0.548211 -6.8802e-06
5:53021800 A G 0.082858 3.7501e-05
5:53029426 C T 0.037755 -5.4936e-06
5:53034312 T C 1.937321 -5.4900e-05
5:53061637 T C 0.074149 -5.5406e-05
5:53073163 A G 0.042594 1.3093e-05
5:53075037 A G 0.301738 2.0857e-05
5:53076745 C T 0.053565 -5.5277e-05
5:53077259 C T 0.193317 -2.0510e-04
5:53077300 A G 0.306565 -3.4531e-06
5:53091467 A G 0.036090 4.0074e-05
5:53107352 G T 1.698470 -1.0790e-05
5:53111334 G A 0.331768 3.9344e-05
5:53111797 C A 0.150590 1.3289e-05
5:53116940 G C 0.036771 -7.1609e-05
5:53120189 C T 0.278787 6.9131e-06
5:53125213 T C 0.250014 7.6293e-05
5:53129289 A G 0.043149 -4.1635e-05
5:53141339 T C 0.713277 -5.4704e-05
5:53153743 A C 0.973742 -4.9414e-05
5:53165398 T C 0.035707 5.6563e-05
5:53167426 A G 0.417128 2.5579e-05
5:53178196 C A 0.033782 2.9875e-06
5:53179816 T C 0.279242 2.2572e-05
5:53180676 G T 0.023132 5.1107e-05
5:53188320 A G 0.055668 -3.0970e-05
5:53190520 T C 0.160155 -6.1256e-05
5:53191101 A G 0.311034 -2.0594e-05
5:53191143 T C 0.891313 -1.6923e-05
5:53194893 T C 0.276298 5.5229e-06
5:53206771 C T 0.483546 4.1707e-05
5:53213945 T C 1.366809 5.2754e-05
5:53215635 C T 0.162226 1.2107e-05
5:53219787 A C 0.837495 4.7526e-05
5:53222576 C T 0.091754 -2.2619e-05
5:53223726 T C 0.032509 5.6805e-05
5:53224090 A G 0.135494 3.7921e-05
5:53227390 C T 0.089635 7.0818e-05
5:53228833 A G 0.158195 1.7359e-05
5:53232567 G A 0.075811 -7.0798e-05
5:53232958 A G 0.076931 -2.1541e-05
5:53239609 A G 0.077518 -4.0720e-05
5:53246464 G A 1.497814 2.7650e-04
5:53249112 G C 0.744757 9.4876e-06
5:53263963 C T 0.106999 1.0906e-05
5:53264063 T C 0.027196 3.6442e-05
5:53271846 A G 0.068320 2.1582e-05
5:53273848 G A 0.063441 -6.5921e-05
5:53276301 A G 1.385933 1.5866e-05
5:53280118 C G 0.099145 1.1317e-04
5:53282649 C T 0.885308 -4.2050e-07
5:53284841 G T 1.258277 4.4504e-06
5:53287863 G T 0.097918 8.8314e-06
5:53290648 G A 0.522144 6.8072e-05
5:53297308 G A 0.149662 -9.3969e-06
5:53300662 G A 0.505743 3.9847e-05
5:53314757 G A 1.510813 7.0273e-06
5:53321543 G A 0.060871 -3.7448e-05
5:53326735 G A 0.425839 2.3128e-04
5:53338308 T C 0.045820 9.8153e-06
5:53339518 C T 0.407813 1.1273e-04
5:53342469 T C 0.112881 2.8182e-04
5:53348822 A G 0.071520 -8.2486e-05
5:53359856 T C 0.149571 9.8789e-05
5:53363522 C T 0.318038 1.3864e-04
5:53371793 A C 1.273772 -3.2333e-04
5:53376039 T C 0.038196 -5.6588e-05
5:53380555 C T 1.605307 -5.3207e-05
5:53382062 T C 0.212496 1.9739e-05
5:53383448 A G 0.024677 -3.2204e-05
5:53388648 G A 0.292296 1.6859e-05
5:53407580 C A 0.401376 1.0121e-04
5:53417301 A T 0.026579 1.3829e-04
5:53418699 T C 0.023545 4.2257e-05
5:53424125 T C 0.023455 -3.4547e-05
5:53431157 C T 0.103377 3.9876e-05
5:53444623 A G 0.096892 -6.6099e-05
5:53449779 C A 0.389490 1.2810e-04
5:53454894 G A 0.360658 -1.2790e-05
5:53465786 C T 0.485840 -2.3451e-04
5:53469964 C T 1.821073 -2.5434e-04
5:53481259 G C 0.060063 1.2090e-04
5:53481715 C T 1.302809 -1.6408e-04
5:53483757 T G 0.090696 5.1716e-06
5:53488912 C G 0.025778 -7.7315e-05
5:53492097 A C 0.433980 6.7432e-06
5:53498407 A G 0.419432 2.3249e-05
5:53506789 C G 0.183553 1.1716e-04
5:53513531 T G 0.414690 -5.0216e-05
5:53516514 A G 0.119989 -1.4166e-04
5:53518192 A G 0.528587 -1.6864e-05
5:53519661 C T 1.092880 2.1862e-05
5:53519916 G A 0.128610 -3.5141e-05
5:53521147 C T 0.252763 1.1214e-04
5:53534700 T C 0.226138 -1.0675e-04
5:53537742 A G 1.398306 1.6242e-05
5:53549403 C T 1.063607 -1.6675e-05
5:53550452 T C 0.161723 -1.8795e-07
5:53555169 C T 0.126951 5.6081e-05
5:53556082 A G 0.446830 -8.6620e-05
5:53559549 C T 0.042071 -1.2413e-05
5:53572404 C T 1.878800 -1.6000e-05
5:53576401 T C 0.215450 7.0211e-06
5:53583114 A G 0.389714 1.3744e-06
5:53583875 G A 0.059216 -1.5386e-05
5:53590359 C G 0.033928 2.5443e-05
5:53592163 T C 1.692241 -2.2159e-05
5:53593329 C T 0.058706 -1.9673e-05
5:53593968 T C 0.054908 7.6129e-06
5:53596799 T G 0.066359 2.6209e-05
5:53597527 G A 0.918347 8.8379e-07
5:53598709 G A 0.144491 1.6590e-05
5:53598785 T C 1.622263 -4.1011e-05
5:53599674 C T 0.482458 -5.2387e-05
5:53606295 C T 1.690527 -4.7052e-05
5:53611507 A G 1.562064 1.4631e-06
5:53611730 T C 0.111281 -1.9046e-05
5:53616127 C G 0.196793 1.7474e-05
5:53617732 G A 0.039069 3.4277e-05
5:53617743 G A 0.045382 -2.7204e-05
5:53621582 G A 0.303825 -1.1124e-05
5:53621745 T C 0.055606 1.0492e-04
5:53621830 C A 0.028634 3.4672e-07
5:53626989 G A 0.149704 -2.5924e-05
5:53630277 T C 1.270981 -1.6446e-05
5:53652697 T G 0.025564 6.9583e-06
5:53659570 G T 0.060890 2.0976e-05
5:53668342 T C 0.031341 -5.5496e-05
5:53668777 G C 1.575397 2.3375e-05
5:53680380 T C 0.057589 3.6000e-05
5:53681137 T C 0.041448 -7.5769e-05
5:53684474 A G 0.332245 -3.8820e-06
5:53685902 C T 0.579247 -7.5580e-07
5:53686888 C T 0.511125 -3.4635e-06
5:53690669 T C 1.947977 -9.4070e-05
5:53692638 T C 0.344046 3.4972e-05
5:53694171 C T 1.232542 2.5180e-05
5:53696274 C T 0.178023 1.5298e-06
5:53696760 A G 0.225762 1.1069e-06
5:53698535 A G 0.688849 -1.6639e-05
5:53702552 T C 1.319642 -2.1256e-05
5:53704180 T C 0.046216 -2.1077e-05
5:53706280 A C 0.114744 -5.8930e-05
5:53706716 C T 0.375329 3.2718e-05
5:53706803 G A 1.273464 2.0605e-05
5:53707581 A G 0.207780 -4.1030e-05
5:53714011 C A 0.256470 9.8035e-05
5:53715831 T C 0.064552 -1.8739e-06
5:53717252 T C 0.070469 -2.1933e-04
5:53720626 A G 0.654740 -5.2139e-05
5:53720786 G A 0.144864 4.3932e-05
5:53728808 C T 0.085876 -3.2670e-05
5:53730534 C A 0.065431 -5.4018e-05
5:53732835 C T 1.417576 3.5378e-05
5:53738967 T C 0.641078 3.5632e-05
5:53741588 A G 0.279923 1.0734e-04
5:53744075 G A 0.041753 -4.9784e-05
5:53745470 T G 0.598117 1.7250e-05
5:53746278 T C 0.044486 -1.3705e-06
5:53747669 C G 1.288375 -2.2776e-05
5:53749085 T C 0.274944 6.4414e-06
5:53751901 A G 1.190740 -6.1035e-05
5:53751988 C T 1.237858 -4.3870e-05
5:53754925 A G 1.942596 2.1391e-05
5:53755199 C T 0.039202 2.9565e-05
5:53755627 A G 0.148964 -2.2146e-06
5:53757512 A G 0.036434 -2.6737e-05
5:53758329 A G 0.024054 -7.1711e-06
5:53765965 C T 0.729561 -4.9310e-05
5:53771189 G A 0.649358 -2.1380e-05
5:53775024 C G 1.792535 -4.9054e-07
5:53775566 T G 0.333991 -5.3319e-05
5:53778130 G A 0.982278 -6.4218e-05
5:53787568 G A 1.616904 2.8747e-05
5:53808043 A G 0.162953 -5.8920e-06
5:53810795 A G 0.158652 -2.8415e-05
5:53810830 G T 0.061595 -4.8087e-05
5:53814394 C T 1.954446 -3.8872e-05
5:53815066 A C 0.780315 -4.3581e-05
5:53815219 A G 0.090751 4.4405e-05
5:53815240 C G 0.519999 1.0577e-04
5:53815495 C A 1.100274 -3.3990e-05
5:53815560 C A 0.333728 -5.0983e-05
5:53820872 A G 0.086743 1.4210e-07
5:53821231 T C 0.154712 3.3790e-05
5:53823704 T C 0.072961 3.4110e-05
5:53837568 A C 0.092088 8.3520e-06
5:53843527 C T 0.305753 -2.7062e-05
5:53846771 G T 0.219546 2.7258e-05
5:53847677 A G 0.290375 3.2369e-05
5:53850293 C T 0.399195 5.4456e-07
5:53853327 A G 0.646726 9.0959e-06
5:53865607 G A 1.176923 2.9284e-05
5:53866672 C A 0.244743 1.5782e-05
5:53873836 G T 0.050757 -8.2592e-06
5:53874543 A G 0.064211 -2.3394e-05
5:53874591 T C 0.043642 -2.0227e-04
5:53879213 T G 0.145676 -7.7784e-05
5:53885216 T C 0.398241 3.3707e-05
5:53885262 C T 0.105935 2.9782e-06
5:53889199 G A 0.308531 -7.4686e-05
5:53889275 A G 0.040919 -3.3646e-05
5:53892256 A C 0.154904 -2.4638e-05
5:53902339 A G 1.948195 -1.9168e-05
5:53912253 G A 0.249822 -4.1862e-05
5:53914687 A C 1.353475 -2.2235e-04
5:53920469 C T 0.422178 3.3061e-08
5:53929893 A G 0.154534 -4.9069e-05
5:53933170 T C 0.292854 -4.8869e-05
5:53935686 T C 0.887580 -2.9514e-05
5:53935743 A G 0.206923 3.4577e-05
5:53935883 T C 0.068407 -5.0640e-05
5:53936917 A G 0.095389 -2.6591e-05
5:53939283 A C 0.049086 6.3302e-05
5:53940980 A G 0.443610 -6.2092e-06
5:53943268 A G 1.350054 5.1199e-05
5:53951043 T C 0.070316 -2.6687e-05
5:53953688 C T 0.063143 -3.2439e-05
5:53954092 A C 0.057297 -3.5170e-06
5:53962772 T C 1.730035 4.6473e-05
5:53963971 C T 0.985926 1.7496e-05
5:53971660 A G 0.041851 1.0886e-07
5:53979211 T C 1.884951 3.5392e-05
5:54000021 T G 0.319557 -2.3278e-05
5:54002871 C T 0.304701 -7.1786e-05
5:54003452 A G 0.030611 1.4622e-05
5:54005176 A G 0.050455 4.2845e-05
5:54011005 A G 0.229936 -6.7516e-05
5:54016510 G A 0.533160 4.9663e-05
5:54022788 G A 0.080394 -3.1585e-05
5:54025811 T C 1.214593 -6.1163e-06
5:54028587 T C 0.023330 -2.0690e-06
5:54029142 T G 1.622000 1.2003e-05
5:54032140 T C 0.840163 -2.5575e-05
5:54032382 A C 0.087054 -2.4090e-05
5:54033719 C T 1.102017 -1.4244e-05
5:54035460 T C 1.083919 -1.6738e-05
5:54037611 A G 0.064084 -1.8718e-05
5:54039425 T C 1.656791 2.4709e-05
5:54042403 A G 0.279540 -1.2770e-04
5:54043585 C T 0.021390 -1.5368e-05
5:54050609 C T 0.150713 4.9052e-05
5:54051157 A G 0.117422 7.5647e-06
5:54053955 G T 0.035986 -7.3419e-05
5:54058698 A G 0.057765 9.1959e-06
5:54060101 C T 0.117980 1.3546e-05
5:54061791 T C 0.039076 -7.2546e-05
5:54064917 C T 0.177040 2.6200e-05
5:54065337 C T 0.084399 -1.4842e-05
5:54067240 T C 0.124588 -3.8478e-05
5:54068792 A G 0.097282 3.3776e-05
5:54071695 T C 0.046401 1.4666e-04
5:54091136 A G 0.602558 1.8824e-05
5:54092737 G A 0.098035 1.4357e-04
5:54106378 G A 1.827904 -3.4206e-05
5:54107036 T G 0.245327 5.1755e-05
5:54107810 G C 0.026885 -2.2448e-06
5:54107894 A G 0.057550 2.4855e-05
5:54117762 A G 0.606680 1.8077e-05
5:54125338 A G 0.044772 -1.2716e-05
5:54131513 G A 0.094214 -2.0955e-04
5:54136861 A G 1.959055 1.1842e-05
5:54147595 A G 0.051708 -4.1987e-05
5:54147715 A C 0.065512 2.1141e-05
5:54151890 G A 1.868719 -3.6600e-05
5:54159081 T G 0.094244 3.3845e-05
5:54169170 A G 0.033649 1.4434e-05
5:54170161 T C 1.219854 -7.7073e-05
5:54176258 A G 0.055639 -3.2863e-06
5:54176331 G A 0.559162 2.2721e-05
5:54176976 G A 1.888236 -2.7209e-05
5:54181886 A G 0.031815 5.5390e-05
5:54191031 T G 0.180717 1.1849e-04
5:54191244 G A 0.078898 1.9489e-04
5:54193154 A G 0.078719 -1.7754e-05
5:54196948 C A 0.042117 -4.1917e-05
5:54197285 T C 0.041851 -7.5214e-05
5:54197347 G A 0.062299 -2.2948e-05
5:54200299 T G 0.274639 1.9737e-05
5:54200414 T C 0.049835 1.0382e-05
5:54201566 A G 0.476437 3.8413e-05
5:54206107 A G 0.147182 -1.1697e-05
5:54206696 T C 1.585527 2.5910e-05
5:54211050 T C 0.721998 -1.4823e-05
5:54224443 G A 0.122826 -1.9724e-04
5:54229845 A C 0.458375 4.9040e-05
5:54232607 T C 1.016096 -1.1432e-04
5:54232659 A G 0.398098 -6.3934e-06
5:54233119 G A 0.716500 -2.1133e-05
5:54234022 A G 1.333335 -6.2032e-06
5:54242094 G A 0.770181 -2.1453e-05
5:54242191 G A 0.086814 5.0838e-05
5:54247304 A G 0.041169 -4.8499e-05
5:54249529 G T 1.353148 -1.2870e-05
5:54252345 C T 1.126259 1.2609e-05
5:54253094 C T 0.529421 -4.2339e-05
5:54254134 T C 0.036804 -1.5095e-05
5:54254599 A G 0.342699 3.7399e-05
5:54255787 T C 0.046590 -3.2794e-05
5:54256773 T G 0.040049 2.5613e-05
5:54259475 A C 0.058596 -2.4709e-05
5:54260704 A G 1.003444 -2.9622e-05
5:54264056 T G 0.083406 -1.6015e-05
5:54265160 A G 0.333355 3.6334e-05
5:54265168 G A 0.125987 2.6287e-05
5:54265606 C G 0.221007 -4.5629e-05
5:54271578 T C 0.066320 -4.2992e-05
5:54273279 C T 0.022876 4.7820e-05
5:54274874 T C 1.054519 -3.6529e-06
5:54277826 T C 0.028076 3.3582e-05
5:54279164 G T 0.488758 8.7686e-06
5:54282141 A G 0.030273 -8.8715e-05
5:54284536 A G 0.102446 6.3928e-05
5:54286050 T C 0.355621 -3.3298e-05
5:54299597 G A 0.040296 -3.1750e-05
5:54302005 C T 0.518201 1.6572e-05
5:54302098 C G 0.203804 -4.6837e-06
5:54308622 A G 0.649553 -5.7899e-05
5:54316028 C T 0.414246 -6.7092e-05
5:54326830 A G 0.587296 -2.9566e-04
5:54329913 C T 0.395927 -1.2585e-04
5:54330135 A G 0.536523 2.7301e-06
5:54366234 C T 0.042081 1.5348e-05
5:54378505 C T 0.397566 3.9397e-05
5:54386583 C A 0.032487 5.8101e-06
5:54387652 G A 0.262481 5.7113e-06
5:54406118 G A 1.957942 -1.9738e-05
5:54410120 C A 1.958071 -2.4735e-05
5:54411825 A G 0.383382 1.4993e-07
5:54414831 T C 0.125283 4.8387e-05
5:54417835 T C 0.083708 -3.7917e-05
5:54437390 G A 0.311793 -6.4413e-05
5:54439466 A G 1.663409 -3.0712e-05
5:54439892 G A 1.351528 8.0971e-06
5:54442124 A G 0.041010 -8.1676e-05
5:54452264 A G 0.098022 2.3424e-04
5:54453668 A C 0.076970 -8.9710e-07
5:54459961 G A 1.647833 2.1003e-05
5:54468450 C T 0.029913 6.1377e-05
5:54470075 T C 1.481030 2.4189e-05
5:54487446 G A 0.201152 -8.3944e-06
5:54488978 A G 1.634252 6.1177e-06
5:54491351 C T 0.033409 2.1020e-04
5:54491464 A G 0.419958 1.3287e-04
5:54503782 A G 0.097252 2.0180e-04
5:54513338 T C 0.057758 6.8759e-07
5:54523849 C T 0.062929 -2.3639e-05
5:54533872 A G 1.825956 8.2544e-05
5:54540122 C T 0.030293 -4.1608e-05
5:54546811 A G 0.033697 1.3266e-04
5:54548730 G A 0.061741 -6.2360e-06
5:54553132 T C 0.188731 8.7835e-05
5:54573380 A G 0.048998 -2.1870e-05
5:54601148 C G 0.089511 3.5877e-06
5:54602446 C T 0.020075 5.3619e-06
5:54603856 T C 0.025508 -5.0342e-05
5:54608063 C A 0.053769 3.6981e-05
5:54642159 A G 0.032902 -1.0687e-05
5:54650738 T C 0.059368 -5.9615e-06
5:54651510 G C 0.102783 6.2377e-05
5:54679960 G A 0.078645 -4.0257e-05
5:54681788 A G 0.031825 6.6173e-05
5:54697445 G A 0.048589 -1.5253e-04
5:54702185 A G 0.353894 -1.3561e-05
5:54721982 A G 0.190376 8.2159e-05
5:54742941 A G 1.242221 -5.4325e-06
5:54753045 G T 1.823246 9.8100e-05
5:54761894 T C 0.034181 1.7537e-04
5:54764768 A G 0.033204 1.6908e-04
5:54778053 T C 1.553884 1.1913e-04
5:54781226 A G 0.556809 -9.5902e-05
5:54783384 T C 0.062484 -1.3012e-05
5:54786796 C T 0.022730 7.7826e-05
5:54796795 G T 1.760065 1.9953e-05
5:54801136 A G 0.186705 -4.3496e-05
5:54801396 T C 0.124166 -2.6953e-05
5:54804870 A G 0.053045 3.6470e-05
5:54810847 A C 1.792846 1.0613e-04
5:54822325 C T 0.173265 -5.2108e-05
5:54828112 T C 0.064016 3.9850e-05
5:54830502 T G 0.115292 3.9535e-05
5:54836623 G A 0.032409 5.9558e-06
5:54840048 G A 0.106052 -6.8078e-05
5:54846973 A C 0.028468 1.8681e-05
5:54847837 A G 1.754521 2.5730e-05
5:54853491 G A 1.811107 5.5433e-05
5:54865551 C T 0.165160 -1.1244e-05
5:54872229 C A 0.043805 5.5912e-05
5:54875243 A C 1.324114 2.5840e-05
5:54889265 C T 0.335702 1.2087e-05
5:54898346 C T 0.063386 5.8582e-05
5:54899194 A G 0.067564 2.1413e-05
5:54906367 G A 1.394086 2.9778e-05
5:54914457 T A 1.775725 7.3766e-05
5:54925854 C T 0.031948 2.3667e-05
5:54932734 G A 0.036203 9.1017e-06
5:54941617 G A 0.037284 1.3406e-05
5:54954478 C T 0.378559 1.3533e-05
5:54976988 G A 0.203746 5.2895e-06
5:54986218 G A 1.332657 1.7342e-05
5:54990425 G A 0.032458 2.4869e-05
5:55001899 A G 1.380519 2.5839e-05
5:55007837 T C 1.295448 1.4013e-05
5:55010392 G A 0.087064 1.9059e-05
5:55016978 A G 1.535595 -1.3800e-05
5:55025311 A C 0.076291 8.7257e-05
5:55028160 C T 1.922936 2.1021e-05
5:55028393 G A 0.257645 -3.2805e-05
5:55032243 A C 0.077388 8.1493e-06
5:55045907 G A 0.102884 -4.1331e-05
5:55046489 G A 0.225680 1.0424e-08
5:55051338 G C 0.620416 -3.4547e-05
5:55061273 G A 0.040283 2.6851e-07
5:55062399 C T 0.349110 -1.2488e-05
5:55062764 C T 0.504750 -7.2962e-05
5:55066957 C T 0.161239 -7.4357e-05
5:55067482 T C 0.031640 3.1914e-05
5:55072105 A G 0.020601 -3.8389e-05
5:55080769 A G 0.265178 -4.0076e-05
5:55081694 G A 0.231591 -7.7057e-05
5:55084986 A G 0.089476 -2.4718e-05
5:55085630 G A 1.925805 3.4519e-05
5:55098021 C T 0.059134 1.2841e-04
5:55105716 C A 0.144219 -3.3402e-05
5:55108598 C T 0.123897 -6.2967e-05
5:55123018 T C 0.030361 -3.1686e-05
5:55128163 G A 1.906451 7.7972e-05
5:55129428 G A 0.418796 -2.0856e-05
5:55132411 T C 0.106983 9.3215e-05
5:55136432 C T 1.403940 3.7786e-06
5:55147452 A G 0.020750 -1.1406e-04
5:55158830 G A 0.139924 4.5494e-07
5:55162833 G A 0.035083 -3.4481e-05
5:55167146 C T 1.091637 -3.0896e-05
5:55168132 G A 0.040199 -1.6394e-04
5:55178976 A G 0.078907 -1.0771e-04
5:55179387 A G 0.046716 2.0840e-04
5:55189100 T G 0.043652 7.7629e-05
5:55191416 A G 0.093789 4.5172e-06
5:55196275 G A 0.482712 2.1482e-04
5:55199643 T G 0.040082 -1.4010e-04
5:55206444 A G 0.606582 -5.7845e-05
5:55207582 T C 0.466879 -5.5797e-06
5:55210440 A G 1.592979 1.1379e-06
5:55216836 A G 0.166747 -7.6975e-05
5:55219484 G A 0.056547 -1.0814e-04
5:55221681 C G 0.117684 -3.9119e-05
5:55223929 C T 0.700424 2.2509e-05
5:55226602 C T 0.130827 -6.8723e-05
5:55236006 C T 0.140664 -9.9264e-05
5:55246984 G A 0.061942 -2.0275e-05
5:55248135 T C 0.050621 -3.6059e-05
5:55251828 T C 0.032685 -3.9012e-05
5:55251931 C G 0.240890 -1.6957e-04
5:55257708 A G 0.048790 4.9381e-05
5:55265047 A G 0.064392 -4.2771e-05
5:55271621 G A 0.267220 -2.0561e-04
5:55272085 C G 0.023726 -7.4281e-05
5:55288899 A G 0.077132 -8.2431e-05
5:55297299 A C 1.858730 -4.3587e-05
5:55299869 G A 0.568876 9.4445e-05
5:55323506 A G 0.436865 4.6300e-05
5:55333925 A G 1.316708 9.0183e-06
5:55337167 A C 0.896878 3.3072e-05
5:55338125 T G 0.034587 -5.4130e-05
5:55350083 G A 0.164605 5.7760e-05
5:55351594 G A 0.031172 5.6787e-05
5:55352102 A G 0.298411 -3.1635e-07
5:55352143 T C 0.408673 -5.6096e-05
5:55352823 G C 0.187403 -7.1968e-05
5:55355867 T C 0.525672 -2.4667e-05
5:55356747 C T 0.195436 1.8631e-05
5:55363835 C T 0.237696 4.4151e-05
5:55368726 G T 0.532105 -2.1434e-05
5:55372927 T C 0.890667 1.8112e-05
5:55384379 G A 0.141814 1.6780e-04
5:55384562 A G 0.349454 -3.0749e-05
5:55385145 A C 1.482965 -6.6194e-06
5:55389502 T G 0.102429 -6.6556e-06
5:55390288 G C 0.445285 5.0899e-07
5:55392955 C A 0.050874 -8.4371e-05
5:55392980 G C 0.020000 3.7701e-05
5:55397691 C T 0.531826 6.2616e-06
5:55401598 G A 0.594696 -1.7452e-05
5:55402013 A G 0.111050 1.9095e-05
5:55406423 A G 0.050299 -7.9204e-05
5:55407542 T C 0.509450 -2.2849e-05
5:55408595 T C 0.082358 -4.9984e-06
5:55411100 T C 0.809078 1.8263e-04
5:55412085 T C 0.193382 7.9945e-06
5:55416979 T C 0.034661 -4.9794e-05
5:55417599 T C 0.108742 -7.5528e-06
5:55419106 A G 0.074471 -4.0174e-05
5:55419913 T C 0.042691 -1.1813e-04
5:55420756 G A 1.169428 -1.1834e-05
5:55421064 G A 0.140392 1.0097e-04
5:55423372 A G 0.035327 1.5206e-05
5:55423845 T C 0.067155 1.8880e-05
5:55424472 G A 0.705172 5.1430e-05
5:55426163 T C 0.245502 1.4212e-05
5:55428838 C T 0.232279 -3.0602e-05
5:55432248 C G 0.449790 -1.3538e-05
5:55438580 A C 0.407115 -5.2956e-05
5:55444040 T C 1.439007 -1.3873e-05
5:55444120 A G 0.021954 -3.1015e-05
5:55444683 A G 0.749941 -2.1089e-05
5:55445129 C T 1.272653 -3.1514e-06
5:55448425 T C 0.551781 -3.5149e-05
5:55455600 T C 0.073507 -2.8368e-05
5:55455645 C G 0.295104 -1.1334e-04
5:55457939 C G 0.103884 1.5855e-05
5:55459364 G T 1.323014 -1.4569e-05
5:55464522 G A 0.227073 -1.5637e-05
5:55465914 T C 0.130742 5.3961e-06
5:55473321 G A 0.130648 -1.0947e-05
5:55479045 T C 0.052954 3.2108e-05
5:55479882 A G 0.047187 -6.3083e-05
5:55489812 C T 0.055671 7.0629e-05
5:55496271 A G 0.119648 -4.7640e-05
5:55497402 A G 0.343586 1.1760e-05
5:55509466 C T 0.434093 -3.7914e-05
5:55512537 G A 0.051296 4.0217e-05
5:55528267 A C 0.511862 -4.2267e-05
5:55536488 A G 0.562330 -3.9999e-05
5:55541671 G T 0.070579 -3.3437e-06
5:55550264 G A 0.053221 -3.9895e-05
5:55560027 G T 0.972804 -3.4332e-05
5:55563484 G C 0.060076 5.9491e-05
5:55566866 A C 0.906448 7.9130e-05
5:55567205 T C 0.573424 3.4078e-05
5:55567581 A G 0.544647 5.1226e-05
5:55567749 C A 1.896970 1.5844e-04
5:55568796 A G 0.370165 -6.0650e-06
5:55569469 G A 0.535199 1.3151e-05
5:55574191 A G 0.332563 2.1378e-05
5:55576016 A G 0.994044 -5.3966e-05
5:55579285 T C 0.034713 -2.9594e-05
5:55579422 G A 0.076473 -5.1471e-05
5:55579678 C G 0.126727 -1.0094e-04
5:55587868 C T 1.353586 -3.5508e-05
5:55590201 T C 0.232198 -6.4611e-06
5:55597295 T C 0.196894 2.1391e-05
5:55599891 A G 0.048466 6.9832e-05
5:55602029 G A 0.344329 -7.9423e-05
5:55602209 T C 0.264782 -9.1949e-06
5:55603036 G T 0.295987 1.5473e-05
5:55615552 T C 0.059813 2.1929e-05
5:55626681 G T 0.053458 7.1109e-05
5:55633137 C T 0.248709 -3.5328e-06
5:55638478 G A 0.056048 6.6822e-05
5:55642843 C T 0.482166 8.1409e-05
5:55643774 C T 0.983992 -6.4626e-05
5:55647811 T C 0.056411 -8.4104e-05
5:55648949 G A 0.076282 -1.0460e-05
5:55649106 T G 0.111560 1.1161e-05
5:55651761 G A 0.287671 -4.7736e-05
5:55653508 A G 0.038634 -5.7261e-06
5:55655396 T C 0.339895 -2.0839e-05
5:55660279 C G 0.055506 4.7423e-05
5:55660376 G A 0.040530 -1.0106e-05
5:55661690 A C 0.786501 2.0104e-06
5:55667286 T C 0.350642 -2.5142e-04
5:55671714 C T 0.065850 1.7352e-04
5:55673940 G A 0.131563 1.3235e-04
5:55673992 T C 0.032574 3.8835e-05
5:55674184 T C 0.626385 -2.8818e-04
5:55674277 C T 0.070998 -4.5032e-05
5:55679060 A G 0.107149 1.3607e-04
5:55679090 T C 0.250011 -3.0172e-05
5:55680256 A G 1.905782 -5.8478e-05
5:55682838 A C 0.068339 -9.0831e-05
5:55684799 G A 1.906649 -7.8162e-05
5:55685444 T G 0.057739 -5.5654e-06
5:55692939 C T 0.720142 -6.4937e-06
5:55700252 T C 0.053496 -1.7989e-05
5:55705457 C T 1.142375 1.6901e-04
5:55706045 A G 0.061312 2.9807e-05
5:55710331 C T 0.578607 3.5582e-05
5:55721749 C T 1.300508 -5.1733e-05
5:55725213 A G 1.896960 -9.4090e-05
5:55733940 C T 0.125150 -1.9942e-04
5:55735846 G A 0.653649 9.8913e-06
5:55739061 A G 1.673987 -2.0449e-04
5:55739268 G A 1.366017 -2.7817e-05
5:55746342 T C 0.126328 -2.3317e-05
5:55747132 T G 0.282127 1.4938e-05
5:55747502 A C 0.071897 -1.0684e-06
5:55749615 A G 0.134387 1.6274e-05
5:55756185 T C 0.038641 5.6966e-05
5:55756394 T C 0.368870 4.2580e-05
5:55757933 C T 0.243788 -7.0964e-06
5:55765448 T G 0.783567 1.5996e-05
5:55766875 G A 1.380694 -3.1504e-06
5:55767865 T G 0.276204 -2.5233e-05
5:55770154 A G 1.051409 3.2067e-05
5:55770850 T C 0.033061 9.3098e-06
5:55776584 T C 0.117600 2.1648e-05
5:55780435 C T 0.124303 -8.2947e-05
5:55781913 A G 0.047388 -1.3231e-04
5:55782130 C T 0.166406 -4.6078e-05
5:55788732 C T 0.242422 -4.5473e-05
5:55788945 A C 0.187556 1.0877e-05
5:55789840 A G 0.060426 -1.2195e-05
5:55792288 T C 0.035116 -5.7049e-05
5:55792645 C T 0.475373 1.3653e-05
5:55793006 T C 0.390746 -1.8522e-06
5:55795788 C T 0.056164 -2.8596e-05
5:55796854 C A 0.133290 -5.3060e-05
5:55799508 A G 0.041205 -5.3219e-05
5:55803929 G A 0.249280 -1.4141e-05
5:55807370 T C 1.492666 3.3950e-03
5:55807424 C A 0.023415 -3.9912e-05
5:55807498 A G 0.025294 6.0634e-05
5:55808214 G A 0.133348 -7.0431e-05
5:55814890 A G 0.100553 -1.2250e-04
5:55815125 C T 0.094938 4.0557e-05
5:55815503 T G 1.969042 9.8737e-05
5:55818093 C T 0.327743 -2.1110e-05
5:55820249 G A 0.042727 -2.3230e-05
5:55821031 G T 1.130385 4.3962e-05
5:55825904 A G 1.776747 3.6533e-05
5:55828080 T C 0.040416 -1.4833e-04
5:55828636 T C 1.643071 3.9561e-05
5:55828785 A G 0.261958 7.6046e-06
5:55829376 T G 0.943566 3.8615e-07
5:55829497 A G 0.059644 -9.8100e-06
5:55830865 T C 0.671299 -4.7644e-05
5:55831021 G A 0.282202 -8.7332e-06
5:55832217 A G 0.727853 1.1922e-05
5:55834422 A G 0.027816 -3.0809e-05
5:55840393 A C 0.027777 7.4094e-05
5:55843895 T C 0.051328 -1.0786e-04
5:55845916 G A 1.224090 -5.7521e-05
5:55846806 A G 0.248206 6.1018e-05
5:55846975 A G 0.027332 3.3050e-05
5:55849742 C T 0.029033 -3.5276e-05
5:55854153 T C 0.277739 6.3597e-05
5:55858764 T C 0.079511 5.0229e-05
5:55860866 T G 0.401506 3.2830e-04
5:55861894 A G 0.400240 6.3810e-04
5:55862106 C G 0.139090 -2.3645e-05
5:55862596 G A 0.733868 9.5595e-05
5:55869622 A C 0.037699 -1.1299e-04
5:55874237 G T 0.050799 -5.1463e-05
5:55874891 T C 0.060968 -1.4824e-05
5:55878680 G A 0.282481 6.4146e-04
5:55878858 G C 1.414100 1.2514e-04
5:55880301 C G 0.231218 -2.6753e-06
5:55884741 G T 0.092183 2.3271e-04
5:55888986 C A 0.423960 8.7837e-04
5:55892197 C A 0.063182 1.8153e-04
5:55897152 T C 0.421409 2.7043e-05
5:55898777 A G 0.149665 -2.2943e-05
5:55903787 T C 0.199159 -1.1196e-04
5:55905734 A G 0.071556 6.2018e-06
5:55910973 C T 0.047868 -6.7466e-06
5:55913197 T C 0.227664 -1.1248e-04
5:55915617 A C 1.966195 8.2061e-05
5:55916925 T C 0.024908 -5.4355e-05
5:55917733 T C 0.021493 4.4702e-05
5:55920862 C T 0.736571 1.8882e-04
5:55927726 C T 0.157166 -1.6624e-05
5:55928124 G A 0.283163 -7.4418e-05
5:55928303 G A 0.033392 -5.6688e-05
5:55929160 A G 0.157351 -7.9047e-06
5:55929388 A G 0.419734 4.3329e-05
5:55930580 G A 1.285289 -2.2305e-06
5:55934119 A G 0.067878 -1.8292e-05
5:55934534 C T 0.054668 -1.2049e-06
5:55934938 T C 0.411818 -4.6416e-05
5:55942947 C G 0.114429 2.4034e-05
5:55946174 A G 1.137828 1.6683e-05
5:55951138 C T 0.661802 1.0168e-04
5:55953400 T G 0.160480 9.2534e-05
5:55965964 C T 0.263432 -6.5710e-05
5:55968018 C A 1.593986 1.6336e-05
5:55968209 A G 0.031182 -7.9162e-05
5:55969146 C T 0.033327 -5.4782e-05
5:55970422 C T 0.451069 3.8697e-05
5:55972578 C A 0.189909 1.3959e-04
5:55973059 C T 0.058401 -4.1467e-05
5:55978422 C T 0.063364 1.0472e-04
5:55980650 A G 0.596634 -9.6506e-06
5:55983585 A C 0.295299 2.9317e-05
5:55984025 T C 0.284821 1.8146e-04
5:55985778 T C 0.030851 -2.5280e-05
5:55986057 C A 0.084889 -2.0108e-07
5:55989823 A C 0.082520 1.1728e-04
5:55994713 T C 0.040341 3.2964e-06
5:55995035 G T 0.154663 6.3515e-05
5:55995669 G A 0.084153 1.2753e-04
5:55998242 T C 1.284782 -1.5684e-05
5:56001359 A G 0.027991 -7.6455e-06
5:56006959 C A 0.105078 1.5431e-05
5:56010465 A C 0.172494 -7.5965e-05
5:56023083 G T 0.324783 1.6253e-04
5:56026473 T C 0.040562 -4.2615e-05
5:56030717 C T 0.062555 4.9506e-05
5:56031884 A C 1.433960 -1.2613e-05
5:56033307 A G 0.034090 3.0354e-05
5:56036982 C T 0.100031 9.1797e-05
5:56038219 G A 0.061552 7.2182e-05
5:56045110 T C 0.196102 8.3291e-05
5:56056471 G A 0.042166 1.3570e-04
5:56060400 T C 0.106100 5.0594e-05
5:56062614 T C 0.324958 -3.8720e-05
5:56066812 G A 0.022516 -5.4430e-05
5:56088292 A G 0.092075 2.8848e-05
5:56099603 T C 0.026975 4.4523e-05
5:56105996 G A 0.152128 2.5656e-04
5:56113850 T G 1.305980 -3.8480e-05
5:56132180 A G 0.036044 -1.2284e-04
5:56141033 G A 0.078778 -3.5966e-05
5:56148116 A G 0.036417 2.4787e-05
5:56152795 A G 0.106776 5.6401e-05
5:56166195 A G 0.112839 -3.1642e-07
5:56167987 G A 0.091579 2.5748e-05
5:56177443 A G 1.453591 -3.3247e-05
5:56177743 A G 1.654882 5.5043e-06
5:56177843 G C 0.045281 8.4873e-06
5:56180170 T C 0.065924 -2.0317e-05
5:56187075 A G 0.097820 3.7495e-05
5:56193199 G A 0.027573 -7.7390e-07
5:56205357 G A 1.696895 -4.0972e-06
5:56207123 A T 1.540690 -8.1446e-05
5:56209735 G A 0.670358 -8.9817e-06
5:56210256 C T 0.060374 -3.8977e-05
5:56213672 A G 1.303192 -3.6196e-05
5:56224192 A G 0.044778 5.9453e-05
5:56225769 C T 1.509112 -3.8559e-06
5:56235512 T C 0.162612 2.1015e-05
5:56246208 A G 0.046771 -6.7250e-05
5:56248633 T G 0.048868 -5.3388e-05
5:56254485 T G 0.206024 -4.8840e-05
5:56256483 T C 0.123494 6.1768e-05
5:56257515 C T 0.707937 3.6070e-05
5:56259593 G T 0.047482 -3.6815e-07
5:56261196 A C 0.046427 -4.4326e-05
5:56273400 C T 1.587540 -2.0590e-05
5:56273693 A G 1.330862 -8.2542e-05
5:56277932 G A 0.073046 1.5559e-05
5:56279658 G T 0.049517 2.1707e-05
5:56284519 G A 0.121430 -1.3145e-04
5:56285684 T C 0.253587 1.5050e-04
5:56285937 C T 0.110593 4.7070e-05
5:56289473 A C 0.807079 -6.9722e-05
5:56291606 A G 0.033951 -8.6541e-05
5:56301157 T C 0.891738 -1.0722e-04
5:56305261 C A 0.184787 -2.3347e-05
5:56305266 T C 0.533618 -7.2306e-06
5:56309839 C T 0.028903 -1.4672e-05
5:56313489 T C 0.048242 -9.6738e-05
5:56313924 A G 0.348694 1.8563e-04
5:56325380 A G 0.201409 -7.3519e-05
5:56326081 G A 0.390039 -5.6602e-06
5:56326354 T C 0.291105 6.2400e-05
5:56327623 G C 0.071293 4.6793e-05
5:56331390 T C 0.033671 -3.9630e-05
5:56331771 C T 0.020831 -9.0053e-05
5:56332053 G T 0.205755 4.7633e-05
5:56333088 A C 0.081014 2.3188e-05
5:56333433 T C 0.623421 -1.7228e-06
5:56333946 C T 0.755384 2.2006e-05
5:56335027 T C 0.055694 -1.9338e-05
5:56336189 T G 0.251952 -3.4888e-05
5:56338010 T C 0.166072 -4.9366e-05
5:56339063 G A 1.944709 -5.5355e-06
5:56340739 C T 0.311125 1.4668e-05
5:56342728 A G 0.368075 4.8482e-06
5:56343247 G A 0.416910 5.3505e-05
5:56344425 T C 0.039134 5.7815e-05
5:56344981 A G 0.241481 1.0253e-04
5:56345122 A G 0.043922 3.0176e-05
5:56352591 G A 0.057632 -3.6593e-05
5:56355056 C T 1.144527 -2.9618e-04
5:56357091 T C 0.038167 3.9098e-05
5:56357455 C T 0.047050 -1.1006e-05
5:56359779 A G 0.081163 8.6391e-05
5:56362973 C T 0.095042 -2.4840e-05
5:56364124 T C 0.451624 6.5277e-05
5:56380977 C T 0.144894 2.1485e-05
5:56382328 G A 1.572187 -4.1230e-05
5:56385064 T C 0.053019 -2.0352e-05
5:56385429 A G 0.042032 -4.1150e-05
5:56390713 T C 0.114513 1.0680e-05
5:56409545 T C 0.266561 1.9941e-04
5:56411555 T A 0.041477 -4.4097e-05
5:56412370 G A 1.503533 -7.2606e-05
5:56415072 C T 0.953930 -3.7816e-05
5:56416945 G A 0.024622 4.4449e-05
5:56424121 T G 0.030010 -7.2849e-05
5:56430330 A C 0.918642 -3.0565e-05
5:56448431 C A 0.031068 1.9420e-05
5:56454947 T C 0.057966 1.0622e-04
5:56455984 T C 0.059764 2.6280e-05
5:56462218 C T 0.304825 1.5088e-06
5:56480360 G A 0.649676 -1.3705e-05
5:56495540 A G 0.172927 9.4223e-06
5:56513502 A G 0.056132 -4.6012e-05
5:56529081 A G 0.045866 2.3461e-05
5:56536186 T A 0.216164 9.2240e-06
5:56542226 G A 0.025181 1.0495e-05
5:56555060 T C 0.030491 1.6282e-05
5:56558225 A G 0.079969 1.1796e-04
5:56558949 A G 0.077976 -1.9738e-05
5:56567494 C A 0.054387 -5.0134e-05
5:56582269 G A 0.069777 5.8776e-05
5:56588810 T C 0.514127 2.0945e-05
5:56590586 A G 0.081838 1.8646e-05
5:56592970 T C 0.030676 1.5463e-05
5:56594919 T G 0.167874 -2.0855e-06
5:56595742 T C 0.628219 8.0161e-08
5:56603520 T A 0.073240 -8.7484e-05
5:56611440 T C 0.055343 -1.7485e-05
5:56612389 G A 1.954193 -7.2911e-05
5:56613090 C A 0.043850 -8.3393e-06
5:56616664 T C 1.268972 3.1008e-05
5:56617033 C T 1.407835 2.3369e-05
5:56622492 A G 0.208481 1.3318e-05
5:56623761 T C 1.294253 -5.9817e-05
5:56631872 G T 1.662997 9.6000e-07
5:56636059 T C 1.930265 -5.8291e-05
5:56639058 A G 0.272319 -4.6164e-06
5:56642863 G A 0.037738 6.8510e-05
5:56655347 A G 0.027352 -5.4338e-06
5:56659057 G A 0.925572 1.1441e-05
5:56663771 C T 0.030510 -2.8704e-05
5:56671458 T C 0.068433 -1.0030e-04
5:56680861 T C 0.190422 -5.7305e-06
5:56681358 C T 0.069832 -2.4945e-05
5:56684180 T C 0.027222 -3.5618e-05
5:56684845 C A 0.040338 -4.3666e-06
5:56698899 T G 0.159457 2.9041e-05
5:56706566 A G 0.064691 -1.8961e-05
5:56727379 G A 0.318801 2.7909e-05
5:56728348 G T 0.048638 3.0913e-05
5:56730670 A C 0.876749 -1.1061e-05
5:56734046 C A 0.230939 -1.4846e-05
5:56751630 T G 0.039397 1.9486e-05
5:56753728 A G 0.377393 4.0439e-07
5:56754596 G A 1.905773 1.4851e-06
5:56755139 C T 0.195608 -1.1378e-04
5:56774441 T G 0.811126 -1.6825e-05
5:56785096 T C 0.128593 2.3610e-05
5:56785672 G T 0.176498 -1.6874e-05
5:56789655 G T 0.054188 9.8545e-07
5:56794159 G A 0.375975 -2.7419e-05
5:56797320 A G 0.097473 -4.8926e-05
5:56799445 T C 0.144092 -4.1776e-05
5:56806699 C T 0.028770 6.4977e-05
5:56811719 G A 1.503991 -8.0387e-06
5:56811853 G A 0.354254 6.8784e-05
5:56815695 T C 0.057580 -6.2293e-05
5:56818832 A G 0.133482 3.8996e-05
5:56818931 A G 0.271439 1.8051e-05
5:56829686 C T 0.036404 1.0351e-05
5:56836190 C T 0.047969 -2.5389e-05
5:56837495 A G 0.057440 -1.4926e-05
5:56853631 A G 0.312280 -6.8769e-05
5:56854456 G T 0.063114 3.0637e-05
5:56856744 C T 0.062847 7.2386e-05
5:56859262 T C 0.062851 -8.7909e-05
5:56863619 A C 0.036495 -1.0431e-04
5:56865572 G T 1.652244 -2.1199e-05
5:56865792 A G 0.616907 -7.8403e-06
5:56868081 T C 0.050277 -1.2088e-05
5:56869253 G C 0.176261 -3.9464e-05
5:56871053 T C 0.022006 -1.4217e-04
5:56873045 A G 0.024749 7.5019e-05
5:56877048 G A 1.851676 4.4521e-05
5:56877324 A G 0.049290 4.7340e-05
5:56880023 A C 0.143566 1.2507e-05
5:56881357 C T 0.589020 2.0902e-04
5:56883493 C A 0.042010 -5.0780e-05
5:56887297 A G 0.028391 -4.2022e-05
5:56889034 G A 0.256324 -7.5579e-05
5:56892739 A T 0.040578 -7.7632e-05
5:56892862 T C 0.330801 -6.5600e-06
5:56893050 T C 1.250660 3.5278e-05
5:56893288 T G 0.076613 4.4228e-05
5:56894962 T C 0.206887 1.3032e-04
5:56901664 G A 0.173703 2.2575e-05
5:56914968 A G 0.076087 4.2810e-05
5:56917496 T C 0.201915 4.5103e-05
5:56918154 C T 1.597433 1.0013e-05
5:56925529 C A 0.272069 -3.6150e-05
5:56928624 C T 0.118564 -5.3070e-05
5:56929520 G A 0.041997 2.1275e-05
5:56932554 A G 0.794388 -2.0197e-06
5:56944366 C T 0.383904 -2.5976e-05
5:56947141 A G 0.485250 1.5948e-05
5:56949522 C T 1.388276 7.1296e-06
5:56954182 A G 0.763239 8.2474e-06
5:56962806 C T 0.091890 -1.0220e-04
5:56971868 A T 0.089810 -1.9853e-06
5:56973792 A G 0.063500 4.8635e-05
5:56983473 A C 1.813937 3.4602e-05
5:57002387 G T 0.092497 -2.4959e-05
5:57006307 T C 0.043743 -1.9140e-05
5:57006839 G T 1.270978 2.3938e-04
5:57012521 C T 0.051114 1.9139e-05
5:57016891 C T 0.058378 -4.3399e-05
5:57018097 C T 0.038761 3.4833e-05
5:57018744 G A 0.028196 3.0170e-05
5:57043958 C G 0.090806 -1.8959e-04
5:57044866 C A 1.029108 4.9005e-05
5:57049829 C T 0.038861 -1.2675e-04
5:57052981 T G 0.983327 6.2978e-05
5:57053865 G C 0.139275 2.1058e-05
5:57061814 G A 0.073435 8.8920e-06
5:57066699 A G 1.552791 2.7209e-05
5:57068587 A G 0.042448 -1.4621e-05
5:57069732 C T 0.070657 -3.2569e-05
5:57079334 T C 0.256346 2.7919e-05
5:57080169 C T 1.620273 3.1245e-05
5:57086338 C T 0.264688 1.2225e-05
5:57086428 A C 0.234421 -8.9623e-05
5:57091157 T C 0.242555 -1.2513e-04
5:57111084 C T 0.938636 5.1801e-04
5:57133093 G A 0.028131 -5.0284e-05
5:57149357 G T 0.292663 1.8661e-05
5:57169823 T C 0.038777 8.1013e-06
5:57174012 G A 0.140992 -2.1889e-05
5:57175422 C A 1.545867 2.2441e-04
5:57179493 T C 0.297996 -1.6178e-04
5:57182428 C G 0.320872 1.7256e-05
5:57189117 G A 1.455217 1.1535e-04
5:57189995 C T 0.080491 9.3258e-05
5:57190102 C T 0.317947 -2.5454e-05
5:57193457 G A 0.062296 3.1917e-05
5:57194420 G A 0.057726 -3.7399e-05
5:57194449 G A 0.104172 -8.6949e-05
5:57194537 T C 1.610490 3.7949e-05
5:57201338 C T 0.184573 -3.2621e-05
5:57203732 T C 0.171149 -8.7675e-05
5:57209095 C T 0.083799 8.9059e-05
5:57209665 C A 1.911053 -2.7661e-05
5:57226249 A G 0.041088 4.0611e-05
5:57226733 T G 0.061504 2.8912e-05
5:57228721 C T 1.253045 7.0674e-05
5:57254667 G A 0.242467 7.1759e-06
5:57256854 G A 0.055558 1.0935e-05
5:57261146 T C 0.142274 1.2108e-06
5:57283265 A C 1.741736 1.1664e-05
5:57291367 T C 0.147328 1.7447e-05
5:57292407 A G 0.052354 -4.1190e-05
5:57298365 T C 0.070673 1.7562e-05
5:57298461 A C 0.023197 4.7048e-05
5:57304602 C T 1.901037 -3.0234e-05
5:57305082 C T 0.191486 1.4935e-05
5:57308786 A G 0.070832 2.3914e-05
5:57309750 A C 1.157039 6.0202e-05
5:57311359 G A 0.045888 1.1069e-05
5:57312513 T C 1.300579 6.0019e-05
5:57317319 T C 0.173459 -4.6784e-05
5:57319352 G T 0.082449 3.4876e-05
5:57320954 G C 1.569269 3.1674e-05
5:57337435 C G 0.072345 3.9408e-05
5:57340474 G A 0.082114 1.6254e-05
5:57340745 C T 1.471403 -1.3379e-05
5:57340901 T C 0.059086 1.5831e-06
5:57343829 A G 1.873500 1.1165e-04
5:57344693 C A 0.123407 6.8217e-05
5:57346509 C T 0.099307 8.2154e-06
5:57351525 G A 0.325705 4.6653e-05
5:57358233 G A 0.189033 3.6426e-05
5:57358921 G A 0.275181 1.4074e-05
5:57377254 A C 0.173885 -2.9958e-05
5:57377454 A T 0.033022 2.2641e-05
5:57377872 C T 0.088181 5.0093e-05
5:57379832 A C 0.079086 -1.3541e-04
5:57387620 A C 0.066028 -2.0630e-04
5:57392587 T C 0.602256 2.1100e-04
5:57403925 A C 0.078365 5.5937e-05
5:57406809 T C 0.050342 1.1286e-05
5:57409699 T C 0.156465 6.5037e-06
5:57414311 T C 1.599546 5.3527e-05
5:57418828 C T 0.043295 -5.8561e-05
5:57424267 G T 0.210257 5.9064e-06
5:57426479 A G 0.132209 1.4034e-04
5:57438428 T C 0.032837 -4.9409e-05
5:57439506 C A 0.034145 -1.3035e-04
5:57439957 G A 0.192370 -6.0460e-06
5:57440046 T C 0.156864 6.2083e-04
5:57445697 T C 0.372547 4.9486e-05
5:57446970 G A 1.842571 -5.9519e-06
5:57460746 C T 1.830036 -4.1189e-05
5:57473240 G T 0.273422 -1.7781e-04
5:57475579 C T 0.155981 3.3420e-04
5:57479300 T G 0.144673 2.8494e-05
5:57479518 A G 0.026336 8.2006e-05
5:57480980 G A 0.135127 -1.5087e-05
5:57488840 A G 0.390182 -3.2562e-05
5:57490467 T C 0.744524 -1.2832e-04
5:57490633 T C 0.300531 -2.3515e-06
5:57493544 G T 0.056966 -5.1165e-05
5:57498014 T C 0.044132 -7.3063e-05
5:57506940 C T 0.232143 9.3234e-06
5:57511570 G A 0.045230 4.0189e-05
5:57540013 A G 0.217485 2.0708e-05
5:57546018 G A 0.033629 -1.6080e-04
5:57551371 T C 0.031149 7.1305e-06
5:57563163 C T 0.064250 -1.2923e-04
5:57569470 A G 0.036891 2.5815e-05
5:57570622 C A 1.053665 -2.1032e-05
5:57572577 G A 1.853162 -2.7618e-05
5:57573780 C T 1.952674 4.3874e-06
5:57577463 T C 1.375910 -2.2206e-06
5:57579342 A G 0.153372 1.2789e-04
5:57590808 G T 0.104273 3.3219e-05
5:57595353 C A 0.095159 2.1881e-05
5:57615766 G T 0.147315 5.5686e-05
5:57622342 A G 0.154047 8.9668e-05
5:57625508 T C 0.210250 -8.3084e-06
5:57630221 A G 1.398861 -1.0648e-05
5:57634895 C T 0.122329 1.2452e-05
5:57653519 C T 0.052130 -6.4625e-05
5:57674358 T G 0.096529 -6.9305e-05
5:57674743 A G 0.829355 4.5518e-05
5:57679728 T A 0.029189 -1.0235e-04
5:57691003 T C 0.243357 -1.8516e-05
5:57700750 T C 0.520352 8.3097e-06
5:57701001 A G 0.170016 -1.1432e-05
5:57706621 G A 1.847070 4.7987e-06
5:57707773 A G 0.149006 4.6106e-05
5:57719874 G A 0.488200 -6.4070e-05
5:57721338 A G 0.198114 -2.0745e-05
5:57722451 T C 0.774742 1.0567e-04
5:57729538 T C 1.638491 1.1476e-05
5:57730241 C T 0.908135 1.5517e-04
5:57749769 T C 0.211363 1.4202e-06
5:57755703 T C 0.666817 1.1418e-04
5:57757113 T C 0.306954 -2.6688e-05
5:57763856 A G 0.149821 5.4473e-05
5:57768505 A C 0.449744 4.7397e-05
5:57769535 C T 0.278356 2.7894e-06
5:57769993 A G 0.047547 -4.3015e-05
5:57783063 T C 0.667015 -1.0832e-05
5:57787376 G A 0.927139 -1.4025e-05
5:57790867 G A 0.021737 5.2260e-05
5:57793648 A G 0.082776 -3.3470e-05
5:57796846 T C 1.237076 -3.1241e-05
5:57797276 G A 0.026284 4.6324e-05
5:57798586 T C 0.039770 -3.0036e-05
5:57817252 T C 0.088237 -3.7821e-05
5:57840739 C T 0.137081 1.8549e-05
5:57842787 A G 0.020497 6.0575e-06
5:57856668 C T 0.052649 -2.6615e-05
5:57868045 T C 0.221484 2.5990e-05
5:57876800 T C 0.824807 9.0509e-07
5:57877020 C A 0.190272 3.5041e-05
5:57878858 A C 0.077872 -3.0350e-05
5:57884481 T C 1.387867 -1.2484e-05
5:57890984 A G 0.187371 -3.9691e-05
5:57901393 A G 0.049628 1.7224e-05
5:57909106 G C 0.386761 4.6027e-07
5:57910297 A G 0.342527 -1.4407e-06
5:57919813 T G 0.423947 9.4362e-06
5:57928956 C T 0.138795 3.9520e-06
5:57930760 C A 0.078330 -2.5204e-05
5:57932677 A G 0.042454 -4.0645e-05
5:57936147 C A 0.031065 2.3796e-05
5:57937240 C G 0.261377 3.3356e-05
5:57948445 A C 0.053467 -4.4050e-05
5:57949715 T C 0.050806 -1.0269e-04
5:57950532 C T 0.059160 8.2403e-05
5:57961359 C T 0.116399 7.9958e-06
5:57966893 G A 0.047106 2.5823e-05
5:57971093 A G 1.366923 -2.4045e-05
5:57972033 G A 0.358211 2.1366e-05
5:57976949 T C 0.047424 -2.3013e-04
5:57978176 G T 0.362077 -8.5264e-05
5:57989733 A C 1.189476 -4.8030e-05
5:58018427 G A 0.063045 5.9217e-05
5:58019508 T C 0.047761 -1.3406e-04
5:58036975 G C 1.382466 -9.1202e-05
5:58037893 G A 0.091602 -4.6046e-05
5:58040838 C T 0.391555 6.2210e-06
5:58048600 A G 0.032912 -2.2961e-05
5:58049332 G A 0.358363 1.7750e-05
5:58050530 A G 0.732174 2.1482e-04
5:58055243 C T 0.091654 2.7702e-05
5:58058148 G A 0.036080 -5.2988e-05
5:58059073 T C 0.038832 2.6115e-05
5:58059327 C T 0.674957 -1.3231e-04
5:58061855 T C 0.355718 -6.9611e-06
5:58062415 G A 0.034067 7.9702e-05
5:58064736 C T 0.031692 1.8532e-05
5:58071799 G A 1.204846 -1.4763e-04
5:58074884 A G 0.282478 2.6521e-05
5:58077479 A G 1.571191 -1.1382e-04
5:58080642 C G 0.076168 -1.6030e-05
5:58083981 A G 1.959870 -1.3925e-04
5:58084072 T C 0.058002 4.9418e-06
5:58086666 G A 0.131768 3.8465e-05
5:58091485 G A 1.229267 -6.6138e-04
5:58093015 G A 0.406180 1.4450e-04
5:58095931 C T 1.188977 -4.6528e-04
5:58107687 T C 0.417498 1.4575e-05
5:58108598 G A 0.047343 -2.4955e-04
5:58109616 C A 0.045707 5.3300e-05
5:58109742 A G 1.104546 -4.2180e-05
5:58120427 A G 0.120933 2.0194e-05
5:58122015 C T 0.160473 6.9242e-05
5:58123362 C T 0.633512 1.2602e-05
5:58124459 T C 0.078382 -1.3281e-06
5:58128215 C T 0.087032 -5.7294e-05
5:58129006 A G 0.159879 8.2698e-05
5:58129972 G A 0.112313 -2.1151e-05
5:58132702 C T 1.692046 -5.8224e-06
5:58138812 A G 0.058488 4.4574e-05
5:58139715 G A 1.171100 -3.5480e-05
5:58142620 T G 0.072176 8.1870e-05
5:58155653 C T 0.061423 -1.2313e-05
5:58158346 G A 1.862971 -3.2603e-05
5:58159443 G T 1.219121 -2.9279e-05
5:58162785 T C 0.055194 1.9945e-05
5:58166115 A G 0.883221 -6.7378e-05
5:58168456 A G 0.024960 4.2278e-05
5:58173068 C G 0.213570 -1.1451e-04
5:58173470 C G 0.502874 -1.0015e-05
5:58174165 G A 0.084263 -3.5898e-05
5:58175865 G A 0.524140 2.8882e-05
5:58177646 T C 0.100342 -1.6747e-04
5:58177715 C T 0.125218 -1.4519e-04
5:58178353 G A 0.276756 1.9198e-05
5:58179746 G T 0.199565 -6.3295e-05
5:58186847 C T 0.049426 -1.4390e-05
5:58194892 C T 0.143780 3.3533e-05
5:58203067 T C 0.783096 3.7462e-05
5:58212326 G A 0.053286 5.0378e-06
5:58223798 A C 1.297301 8.0058e-06
5:58225764 A G 0.100433 -2.8775e-05
5:58228318 A G 0.081024 -6.7900e-06
5:58229656 T C 1.957059 -1.9490e-05
5:58230707 T G 1.369003 -7.4272e-07
5:58234866 A G 0.279514 5.4507e-05
5:58262199 G A 0.184995 1.2786e-05
5:58270494 T C 0.056340 1.7841e-06
5:58272531 G T 0.063370 -1.2192e-06
5:58275288 G T 0.337980 -1.4258e-05
5:58286244 A G 1.705880 -1.7719e-05
5:58297891 G A 0.179075 -1.5761e-05
5:58300399 C T 0.132910 1.4763e-05
5:58301611 G T 0.417004 5.6550e-05
5:58312176 T C 0.284227 4.5911e-05
5:58313474 G A 0.286996 5.5489e-05
5:58315791 C T 0.201052 -1.1630e-05
5:58333596 T C 0.039202 -1.9525e-04
5:58333808 T C 0.265597 -8.1692e-06
5:58340271 A C 1.113793 -6.2932e-05
5:58342315 G T 0.632522 -4.9593e-05
5:58358869 A G 0.042967 -1.5049e-05
5:58361255 G A 0.032360 1.1800e-05
5:58364489 C A 0.026654 -1.5334e-06
5:58377128 A G 0.067028 2.7100e-05
5:58381807 A G 1.308084 -2.9269e-05
5:58382491 T C 0.103205 -2.6817e-05
5:58386260 C T 0.052753 -4.7115e-05
5:58388213 G A 0.619332 -5.9383e-05
5:58408025 C T 0.752038 -1.9509e-05
5:58410221 C T 0.133939 3.3168e-05
5:58418387 C T 0.235749 -4.2843e-05
5:58418501 A G 1.922719 -1.7363e-05
5:58419621 C T 0.633305 4.5537e-06
5:58420346 T C 0.281780 1.7833e-05
5:58423752 T C 0.140155 -9.6274e-06
5:58427205 G A 0.332245 -4.8123e-05
5:58428609 T C 0.086305 -1.5591e-06
5:58429438 T C 0.038751 -1.8879e-05
5:58436835 G A 0.110829 1.3111e-05
5:58437980 A C 0.478826 9.5454e-05
5:58438118 A C 0.315464 -2.9285e-05
5:58439284 T C 0.052747 -3.1837e-05
5:58443848 T C 0.082231 2.0798e-06
5:58445471 A C 0.320817 -8.0661e-05
5:58448482 A G 0.116217 -1.3230e-05
5:58454130 C T 1.214638 -2.5302e-04
5:58454191 C A 0.892608 -8.1126e-05
5:58455403 A G 1.488969 -1.0971e-05
5:58460646 T C 0.044256 1.1963e-05
5:58471810 A G 0.413545 -4.9721e-05
5:58473022 C T 0.047979 8.1232e-05
5:58474488 A C 0.480475 1.0484e-04
5:58479220 C T 0.163443 -7.8807e-05
5:58485320 G A 1.237076 -1.3610e-05
5:58485754 C T 0.211376 6.1686e-05
5:58491406 C T 1.797001 3.9839e-05
5:58493275 A G 0.045635 -1.3333e-05
5:58500802 G T 0.641562 -1.7613e-05
5:58506640 A G 0.160791 1.1381e-05
5:58510401 A G 0.086217 -3.9761e-06
5:58511506 G T 0.065486 1.5110e-04
5:58515131 C T 0.286477 -2.6916e-05
5:58522610 A C 1.294912 3.8036e-05
5:58525099 C T 0.065516 -1.0866e-04
5:58526609 A G 0.220474 1.5083e-05
5:58534487 G C 0.588426 7.5543e-06
5:58542675 G A 0.543842 -2.6696e-05
5:58546725 C T 0.078271 1.1153e-04
5:58557098 C G 0.256161 8.0633e-05
5:58558099 G A 0.058518 -3.7702e-05
5:58560717 C T 0.263230 9.8770e-05
5:58560943 A G 0.074630 -3.2267e-05
5:58566588 T C 0.057599 -1.0268e-04
5:58568885 A G 0.143014 -4.0440e-05
5:58578605 G T 0.377328 4.7199e-05
5:58581880 A G 0.031519 1.4546e-05
5:58583798 C T 0.053555 -6.1542e-05
5:58594684 C A 0.482127 4.9298e-06
5:58606700 C A 1.039001 1.0531e-05
5:58616197 T C 0.168717 3.0598e-05
5:58623964 T C 0.085561 -1.0254e-04
5:58624520 C T 0.078658 -3.7539e-06
5:58638442 G A 0.058631 8.0672e-06
5:58639732 T C 0.051169 -1.5472e-05
5:58659306 C T 0.240893 -8.5745e-05
5:58663967 T C 0.146585 2.9372e-05
5:58666122 G T 0.217553 3.3052e-05
5:58676988 C T 0.054639 2.2131e-05
5:58679021 A G 0.074094 -1.2279e-04
5:58681231 C T 0.589630 -2.5724e-05
5:58686591 G A 0.112485 -1.2713e-05
5:58690251 T C 1.256525 3.5262e-05
5:58698145 C T 0.818621 -9.6523e-06
5:58698272 T C 0.080543 7.5217e-05
5:58708019 C T 0.234188 8.4342e-06
5:58715692 T C 0.045934 3.5115e-05
5:58716732 T C 0.046911 -7.6105e-06
5:58717318 C T 0.227040 -1.7001e-05
5:58722174 T C 0.102728 -2.9763e-05
5:58732661 A G 0.159428 -1.2835e-05
5:58737707 A G 0.161418 -7.4624e-05
5:58738700 G T 1.951236 4.4520e-05
5:58765828 A G 0.109765 -4.6364e-06
5:58770561 G T 0.236378 -5.7614e-05
5:58770936 A G 0.388831 -1.0176e-05
5:58793151 A G 0.026625 3.1935e-05
5:58797620 T G 0.080105 3.2656e-05
5:58798909 A G 0.096087 -7.1441e-07
5:58806620 T C 0.131167 1.2847e-04
5:58809342 T C 0.036236 9.7638e-05
5:58810668 A G 0.295870 6.3035e-05
5:58810721 G A 0.516227 -6.5152e-05
5:58811623 A G 0.818725 2.3558e-06
5:58825335 C T 0.020494 6.1281e-05
5:58833192 A C 1.351304 -1.9448e-05
5:58834033 A C 0.406235 7.8596e-06
5:58842774 T C 1.174303 -1.4514e-05
5:58845875 T C 0.049936 3.1994e-05
5:58853772 T C 1.413304 -1.2441e-05
5:58859445 T G 0.131612 -6.4543e-05
5:58865857 T C 1.932673 6.5590e-06
5:58867697 T C 0.045522 6.5506e-06
5:58872636 G A 1.768433 -1.2644e-05
5:58878067 G T 0.215148 2.1505e-05
5:58883802 C G 0.817826 -2.1203e-05
5:58892889 T C 0.168883 -1.3307e-04
5:58905451 G A 0.073539 -3.6134e-05
5:58905980 T C 0.079310 1.7286e-05
5:58908643 C T 0.132524 -1.5650e-05
5:58915833 A G 0.110395 4.4241e-05
5:58923601 T C 1.538766 3.3794e-05
5:58923915 G A 0.027592 -1.0956e-04
5:58935530 G A 0.516409 3.5687e-05
5:58939801 C A 0.780701 4.2867e-05
5:58939840 C T 1.535669 7.4281e-05
5:58947868 T C 0.049663 -4.7387e-05
5:58977030 A G 0.127139 1.7827e-05
5:58995827 G T 1.464876 3.6074e-04
5:58999042 G A 0.444710 8.2291e-05
5:59009470 T C 0.095720 1.1392e-05
5:59018442 G A 0.649806 -9.3282e-05
5:59023250 G C 0.075301 3.9777e-06
5:59042794 A G 0.248754 -9.8209e-06
5:59061282 G A 1.098496 -3.3267e-05
5:59065032 T C 0.031743 -7.5491e-06
5:59065790 C T 0.864548 -1.1707e-05
5:59076250 T C 0.411360 -9.9422e-05
5:59087286 G A 0.084568 7.6083e-05
5:59105113 G A 0.074016 -9.7062e-05
5:59113831 G A 0.043104 -2.9780e-05
5:59122948 C T 0.050072 1.2728e-04
5:59126334 T C 0.556757 4.2205e-05
5:59132382 T C 0.128902 2.2457e-06
5:59133693 C T 0.064896 7.3900e-05
5:59134993 A G 1.924186 3.9018e-06
5:59146977 A G 0.074623 -4.1639e-05
5:59165074 C T 0.141888 -2.5282e-05
5:59174157 A G 0.030484 -3.1359e-06
5:59189995 T C 0.070368 3.8561e-06
5:59191522 A C 0.086834 -3.9457e-05
5:59203493 T C 0.103507 4.3748e-05
5:59207614 C A 0.255743 5.1160e-05
5:59212568 T C 0.785569 1.3135e-05
5:59214499 T C 0.040134 -8.0547e-05
5:59225762 G T 0.892988 2.7892e-05
5:59234558 A C 0.185563 -7.7330e-06
5:59248207 T C 0.026962 -3.6931e-05
5:59254262 T C 0.038050 -3.6229e-05
5:59261986 C T 1.681056 -2.0299e-05
5:59270555 T C 1.455515 -4.8239e-06
5:59273506 G A 0.049848 2.8783e-05
5:59281355 A G 0.610448 -3.3775e-05
5:59295868 A G 0.049335 -5.1137e-05
5:59321070 A G 0.040380 1.1283e-05
5:59351627 T C 0.190931 1.1060e-05
5:59362895 G T 0.604298 -4.8510e-05
5:59381780 C T 0.058596 2.5676e-05
5:59388766 A G 0.067220 -1.3318e-06
5:59393712 C T 0.053432 1.0248e-05
5:59437874 C T 0.335364 7.2148e-06
5:59472775 T C 0.105724 2.0711e-05
5:59484709 C T 0.039709 2.8862e-05
5:59485188 G A 0.020880 3.6751e-05
5:59500408 C T 0.026654 -1.4350e-04
5:59500810 G A 0.023132 5.2266e-06
5:59502076 C G 0.293023 -1.9715e-04
5:59509698 C T 1.515429 -9.5463e-06
5:59517178 G A 0.085941 5.3912e-05
5:59519867 C A 0.030825 -2.7444e-05
5:59519868 C T 0.043425 7.5308e-05
5:59520445 G A 0.316198 -5.9159e-05
5:59526714 G A 0.237239 1.6284e-05
5:59550506 A G 0.758753 -3.2131e-05
5:59560150 C T 0.122806 1.8953e-05
5:59568716 A G 0.033415 1.0100e-04
5:59569523 T C 1.405742 -5.2803e-06
5:59569731 G C 0.684205 2.7510e-05
5:59570629 G A 0.166225 3.2949e-05
5:59572349 G T 0.080540 -1.5171e-05
5:59583501 T C 0.243152 -5.8639e-06
5:59606015 G A 0.076071 3.8054e-06
5:59622392 A G 0.157244 1.3905e-05
5:59635736 C T 0.062734 -4.7784e-05
5:59643140 A G 0.042247 2.8708e-06
5:59648716 T G 0.588614 -2.4922e-05
5:59654222 A G 0.094474 -8.7815e-05
5:59655640 T C 0.244165 -1.4483e-05
5:59670946 C T 0.030812 -2.9952e-05
5:59676532 T C 0.077379 -2.2069e-06
5:59678639 C G 0.024694 -1.4844e-05
5:59682424 G A 0.067836 -3.1385e-05
5:59685142 C G 0.251981 3.6480e-05
5:59702343 C T 0.072844 -1.7173e-05
5:59722882 C T 0.213334 -1.4539e-05
5:59735799 T C 0.677194 -2.0184e-05
5:59736085 G A 0.309385 -1.3201e-05
5:59752640 T C 1.277827 1.0301e-05
5:59760541 G A 0.166578 -9.3676e-06
5:59770089 T C 0.329678 -1.1984e-05
5:59773582 C T 0.050978 -4.4662e-05
5:59777861 A G 0.234220 -3.3165e-05
5:59784304 G T 0.020591 2.0261e-05
5:59794230 T G 0.804872 3.5006e-05
5:59798985 G A 0.094500 2.2166e-06
5:59802275 T G 0.057414 4.6577e-05
5:59802783 C T 1.213746 1.2977e-05
5:59811324 T C 0.054402 9.8537e-06
5:59811515 T C 0.058709 8.4929e-06
5:59814843 G A 1.338282 -3.4597e-06
5:59817862 T C 0.250893 -5.2011e-07
5:59818036 T C 0.038024 -1.3468e-06
5:59818778 A G 0.169331 4.2111e-05
5:59837427 A G 0.115221 1.1053e-05
5:59837476 A G 0.690242 4.4199e-05
5:59850224 G A 0.089966 1.0311e-05
5:59858868 G T 0.262335 4.0738e-05
5:59880616 T C 0.073828 2.0104e-05
5:59880687 T C 1.121637 -7.7801e-06
5:59880961 A G 0.041724 -3.5342e-05
5:59893962 C T 0.055405 -5.9295e-05
5:59926911 T C 1.190399 -1.8697e-05
5:59930164 A C 0.104873 -2.3223e-05
5:59935732 A C 0.038858 1.3120e-04
5:59939367 A G 0.030825 -2.3003e-05
5:59974098 C G 1.195524 -2.5946e-05
5:59982066 G C 0.041581 -2.7039e-05
5:59988547 A G 0.928561 -5.8394e-05
5:59992279 C T 0.174047 -2.8055e-06
5:59997576 G A 0.034402 -6.3943e-05
5:60006482 T C 0.292452 1.0759e-06
5:60011983 T G 0.027910 -7.0528e-05
5:60021515 T C 0.059582 1.8573e-05
5:60034475 A G 0.845833 1.8956e-05
5:60045247 T C 0.343287 8.0824e-05
5:60051604 G C 0.030724 6.7914e-05
5:60065038 A G 0.216303 -1.2232e-04
5:60069439 T C 0.291290 2.9171e-05
5:60077849 C A 0.040604 -1.4662e-04
5:60079231 T C 0.052795 -9.8381e-05
5:60080181 A G 0.271647 4.1090e-06
5:60087527 C T 0.043545 -9.6850e-06
5:60088250 T C 1.024999 -3.7176e-05
5:60096652 G T 0.102257 2.5216e-05
5:60120122 G C 1.589360 -1.0244e-04
5:60129013 C T 0.105581 -2.2788e-05
5:60129067 C T 0.054792 -6.2535e-05
5:60137959 G A 0.154001 -8.5355e-05
5:60163552 T C 0.051468 2.8311e-05
5:60165107 C G 0.022736 -1.9485e-05
5:60196432 T C 0.550606 1.2407e-05
5:60202177 G T 0.857742 -7.3273e-06
5:60221959 C T 0.039793 8.8759e-06
5:60241142 A G 1.224200 2.2028e-05
5:60265100 T C 0.045074 2.3174e-05
5:60269105 A G 0.127688 1.3073e-05
5:60273799 T C 0.350152 1.1065e-04
5:60288288 T C 0.031159 3.8174e-05
5:60291420 G A 0.035892 3.3797e-05
5:60298460 C T 0.550882 1.3632e-05
5:60298542 G A 0.068592 -1.7686e-05
5:60310920 T C 0.044688 -1.4856e-06
5:60323753 G T 0.510703 -9.4445e-05
5:60329813 G A 1.956376 6.8645e-05
5:60334411 A G 0.878528 -2.1662e-05
5:60357869 C A 1.776478 -6.4165e-07
5:60368375 C T 0.030987 6.7851e-05
5:60457634 G A 0.863919 -4.0448e-06
5:60459174 C A 1.118691 4.1431e-05
5:60468131 C T 0.073461 4.2934e-05
5:60468683 T C 1.482702 -1.9219e-05
5:60468792 C A 1.227495 2.8006e-05
5:60477091 G A 1.878044 -7.9517e-06
5:60495715 G A 1.412626 -1.6655e-05
5:60507106 C T 0.253730 1.4018e-04
5:60513566 T C 0.942550 -2.7480e-05
5:60524585 C T 1.959461 9.0538e-05
5:60561940 T G 0.074733 -1.5051e-05
5:60567819 G A 0.205904 3.7192e-05
5:60570081 T C 0.060968 1.0820e-05
5:60573539 A G 1.958256 1.5670e-05
5:60574697 G T 0.277184 -3.0039e-05
5:60576278 T C 1.753235 -2.3425e-05
5:60580728 A G 0.082426 1.1664e-05
5:60586072 A G 0.049621 -5.6693e-06
5:60587223 T C 0.036661 1.6308e-05
5:60593771 G A 0.363777 6.5105e-06
5:60603462 A G 0.273240 1.8964e-05
5:60607134 A G 0.278907 1.4957e-05
5:60619689 A G 0.025401 5.5795e-05
5:60628414 T G 0.281702 1.5223e-05
5:60634618 A G 0.159727 2.0776e-05
5:60636152 C T 0.061046 -6.5243e-05
5:60641701 A G 0.042682 -1.0811e-05
5:60695171 A G 0.362972 7.1419e-06
5:60701713 G A 0.042678 1.4163e-04
5:60731458 C G 0.985816 5.3838e-06
5:60748021 T C 0.539597 2.3192e-05
5:60761585 G T 0.771184 -3.9201e-06
5:60771438 G A 0.059796 -7.4253e-06
5:60780303 G A 0.045213 2.3220e-05
5:60780994 A T 0.052890 5.0119e-06
5:60783997 G A 0.105062 -3.0878e-05
5:60800806 A G 0.044149 -3.7215e-05
5:60825094 G A 0.028111 -2.8160e-05
5:60827094 A G 0.023253 7.3941e-05
5:60828370 C T 0.037891 -2.7137e-05
5:60839907 A C 0.030919 -8.8422e-05
5:60847272 G T 1.216862 2.2895e-06
5:60848204 T G 0.282708 1.8983e-05
5:60848409 G A 0.427900 1.1404e-05
5:60858470 C T 0.155491 2.3625e-05
5:60859416 T C 0.328084 3.3392e-05
5:60861551 A C 0.495328 -3.4292e-05
5:60861742 A G 0.350385 2.1781e-05
5:60866192 C A 1.961895 -5.1337e-06
5:60867691 C T 0.041656 1.6008e-04
5:60869603 G A 0.819338 2.5829e-05
5:60870130 G T 0.570847 -5.1952e-05
5:60874322 G A 0.208877 4.7929e-05
5:60874685 T C 0.037979 -4.7366e-05
5:60876529 G T 0.034827 -3.8879e-06
5:60879560 C A 0.875694 -2.9844e-04
5:60880890 T C 0.102569 4.6268e-05
5:60883817 A G 0.040913 -3.7834e-05
5:60891515 C T 0.116896 -6.4086e-05
5:60892205 A G 0.598095 1.1751e-04
5:60898157 G A 1.863477 -2.7797e-05
5:60900104 G A 1.134770 -3.2436e-05
5:60900447 A G 0.065087 -1.9499e-05
5:60903264 C G 1.586650 -4.1260e-05
5:60906140 G A 0.137980 6.1029e-05
5:60907379 G A 0.025742 1.2347e-05
5:60908182 T C 0.082354 -1.0251e-05
5:60909708 G A 1.147373 -4.1571e-05
5:60916032 G A 1.140953 -2.3477e-05
5:60918227 T G 0.075194 -2.6815e-06
5:60923182 C T 0.734546 3.9294e-05
5:60923475 A G 0.894283 1.9460e-05
5:60927193 G A 0.084308 -6.4127e-05
5:60929982 T C 1.143829 1.6146e-05
5:60931649 C T 0.047787 -3.1293e-05
5:60936095 C T 0.541677 6.9447e-05
5:60936191 T C 0.031149 -8.8173e-05
5:60936230 C G 0.156653 4.1767e-05
5:60936296 A G 0.464977 -1.3661e-04
5:60937072 A G 0.432597 -2.7614e-05
5:60937931 C T 0.955478 2.6064e-04
5:60938249 A C 0.589818 -7.8514e-06
5:60939407 C T 0.347205 -1.3989e-05
5:60939977 A G 0.655061 1.5503e-04
5:60941042 A G 0.041442 -5.5348e-05
5:60950211 G T 0.356286 -4.3295e-05
5:60952718 A G 0.036976 9.8872e-05
5:60962479 G T 1.826797 -4.2452e-05
5:60963676 A G 0.077070 2.0744e-06
5:60980549 A G 0.470199 5.5247e-05
5:60981186 C T 0.181876 4.8849e-05
5:60982841 A G 0.657128 1.0390e-04
5:60985473 G T 0.047414 4.6248e-05
5:60996553 A G 0.021032 1.8374e-04
5:60998088 A G 0.054999 -1.4132e-05
5:60999768 T C 0.694597 -3.5284e-05
5:61002384 C T 0.031263 2.1679e-05
5:61011200 C T 0.346818 -2.3652e-05
5:61012655 A G 0.078632 1.1102e-04
5:61021050 C T 0.362823 -2.0395e-05
5:61021484 T G 0.434723 1.4721e-05
5:61022962 T G 0.148295 -2.6114e-05
5:61024461 C A 0.034882 -1.4015e-05
5:61025254 G A 0.372525 -3.4495e-05
5:61025914 G A 0.047924 -8.0010e-05
5:61026362 T G 0.063925 -2.0034e-05
5:61031368 A G 0.028783 3.2150e-05
5:61034668 A G 0.038475 7.2402e-05
5:61035450 C A 0.091157 -4.2647e-05
5:61038369 A C 0.189688 -4.5998e-05
5:61040028 G A 0.122462 -1.6766e-05
5:61046486 A C 0.492034 -1.1854e-05
5:61050837 C T 0.106805 7.4052e-05
5:61051392 G C 0.243285 -2.2381e-05
5:61060545 C T 0.031279 2.8680e-05
5:61065097 A G 0.108778 2.8569e-05
5:61077682 C A 0.048310 -7.3788e-05
5:61079024 C T 1.345092 -4.5570e-05
5:61079822 T C 0.105286 5.7016e-05
5:61081211 A G 0.779743 -8.0993e-05
5:61086436 T C 0.121982 4.1873e-06
5:61087569 A G 0.168289 -4.9673e-05
5:61092625 A C 0.036557 1.1904e-04
5:61093745 C A 0.114143 4.3706e-05
5:61094859 A G 0.304740 2.6127e-05
5:61095181 G C 0.250874 3.6927e-06
5:61103484 T C 0.167130 -2.6803e-05
5:61104461 G A 0.043600 6.4974e-07
5:61107013 T C 0.528853 1.8379e-05
5:61111866 A G 1.962151 -5.4112e-05
5:61117417 C T 0.560340 -2.0376e-05
5:61120592 G A 0.574436 -1.8649e-08
5:61130858 G A 0.032370 1.2332e-04
5:61132187 T C 0.190766 -4.4413e-05
5:61137914 G A 0.212902 -2.8155e-05
5:61138736 A C 0.177354 -9.7035e-05
5:61157502 C T 0.040539 -6.3982e-06
5:61162157 C A 0.053341 -2.1803e-05
5:61162204 A G 0.032967 -7.2807e-05
5:61165631 A C 0.179932 2.3466e-05
5:61169059 T C 0.038897 -1.4153e-05
5:61169832 A T 0.191587 -5.0424e-05
5:61177172 A G 0.205031 6.6617e-06
5:61179693 G A 0.084529 -8.7258e-05
5:61190271 C A 0.036911 -1.0173e-04
5:61193515 G A 1.304260 -4.2307e-05
5:61193774 A G 0.092611 2.9291e-05
5:61194137 C T 0.044963 -2.7866e-06
5:61195254 G A 0.038783 -1.7278e-06
5:61196242 T C 0.102462 -4.2069e-06
5:61196538 T C 0.064182 1.0212e-05
5:61198323 A G 0.068252 1.5907e-05
5:61199286 A G 1.436722 5.0156e-05
5:61215089 A G 0.129032 1.6763e-05
5:61215875 G A 0.043977 9.4713e-06
5:61219857 A G 0.061303 3.1621e-04
5:61220365 T C 0.119853 -7.3132e-05
5:61232514 T G 0.093955 9.8149e-06
5:61242239 T G 0.711595 -1.1648e-05
5:61243622 T C 0.050906 7.9638e-05
5:61261185 C T 0.033740 1.8629e-05
5:61273006 A C 0.053694 -1.3090e-06
5:61273680 G A 0.132170 1.0273e-04
5:61279000 A G 0.156095 -1.3952e-05
5:61297384 T C 0.044856 1.0359e-05
5:61311946 A G 0.087580 -5.9505e-05
5:61336922 C T 1.260397 3.1054e-05
5:61357584 T C 0.039046 -2.4020e-05
5:61365588 T C 1.383804 5.3587e-05
5:61369391 T C 0.276613 1.5550e-05
5:61374288 C T 0.164044 2.8096e-05
5:61376469 T C 0.033720 2.5431e-05
5:61381020 T C 0.051520 2.7587e-05
5:61383246 A C 0.214440 4.3186e-05
5:61387897 T C 0.077470 -1.0375e-04
5:61389163 C T 0.289050 9.3467e-06
5:61400121 T C 0.046181 1.2355e-04
5:61408649 T C 0.065340 -2.2810e-05
5:61408998 C T 0.031877 1.8396e-05
5:61412448 C T 0.078924 -1.1033e-05
5:61420425 G A 1.479355 3.2501e-05
5:61428150 C T 0.051195 1.4298e-05
5:61428613 C T 0.438598 9.9920e-05
5:61433325 T G 0.332962 2.4306e-05
5:61437645 T C 0.134150 -2.8365e-06
5:61439392 A G 0.042519 4.0030e-05
5:61444022 A G 0.029643 2.6671e-06
5:61464356 G A 0.279430 -4.7336e-05
5:61469891 C A 0.043052 1.7033e-05
5:61505316 T C 0.072403 -3.6080e-05
5:61511666 A G 0.189737 1.2557e-04
5:61519672 C A 1.029592 8.2845e-05
5:61540257 A G 0.827303 -2.9932e-06
5:61571447 G A 1.048320 1.6457e-05
5:61581431 A G 0.169139 -4.5823e-05
5:61582594 C T 0.034051 -2.2412e-05
5:61583880 T G 0.148552 6.5659e-05
5:61594180 T C 0.146536 3.2223e-05
5:61607704 G A 0.037901 -4.4740e-05
5:61607999 T C 0.034639 -1.9269e-07
5:61608981 T C 0.079303 -3.0263e-05
5:61613291 T C 0.028436 -1.0684e-05
5:61614778 T C 0.037128 -3.0479e-05
5:61622823 T C 0.129158 -1.1765e-04
5:61630874 A G 0.051805 -2.0790e-05
5:61638943 C T 0.128613 6.9155e-05
5:61642601 C T 0.052909 -2.1235e-06
5:61660412 A C 0.827475 -5.2844e-05
5:61672614 G A 1.894578 -7.7118e-06
5:61679612 T C 0.109125 -3.7727e-05
5:61688525 C T 0.155114 -4.9586e-06
5:61701918 C T 0.029449 8.8374e-06
5:61718602 T G 0.143284 9.5209e-05
5:61734931 T C 0.186579 1.1169e-04
5:61746142 G A 0.985784 6.2602e-06
5:61750667 G A 0.129243 -1.8634e-05
5:61757528 C T 0.087204 1.2691e-05
5:61761442 G T 1.330359 2.7903e-03
5:61764813 A G 0.999932 6.4771e-07
5:61764866 C T 0.054834 1.1501e-04
5:61784267 C T 0.060050 -6.9840e-05
5:61785476 G A 1.959272 -2.3652e-05
5:61826663 T G 1.464542 9.1968e-05
5:61827774 G A 0.033071 1.0977e-05
5:61828147 A G 0.143423 7.9681e-05
5:61836471 G A 0.029342 3.9033e-05
5:61842466 T C 0.064581 8.9023e-05
5:61876773 T C 0.075204 -3.1035e-06
5:61890507 G A 0.049296 2.9930e-05
5:61895275 A G 0.038650 -7.7522e-05
5:61908151 C T 0.041211 2.9533e-06
5:61910955 A G 0.032380 6.2973e-06
5:61911749 T A 0.029192 -4.3057e-06
5:61912046 T G 0.035869 -4.3186e-05
5:61921692 T G 0.060670 -7.9280e-05
5:61928513 C T 1.335543 9.2229e-05
5:61937768 C T 0.190899 1.7740e-04
5:61939761 C G 0.998491 3.6022e-06
5:61961975 T G 0.278038 1.0898e-04
5:61966525 A G 0.381746 -6.0017e-05
5:61967808 G T 0.376303 -1.7776e-07
5:61983848 T C 0.633204 4.8916e-06
5:61986533 C T 0.360220 -1.5975e-05
5:61989695 G A 0.031386 2.2184e-05
5:61989999 T G 0.028462 -9.8726e-05
5:61990963 T C 0.045766 -6.7817e-06
5:61994706 G A 0.038712 3.0172e-05
5:62016415 A G 0.062276 4.0764e-05
5:62016799 C T 0.332573 -4.3567e-05
5:62016902 A G 0.103088 -7.8972e-05
5:62017941 A G 0.027793 -3.0355e-05
5:62020065 C A 0.807167 -6.9684e-05
5:62021553 A G 0.062237 1.3768e-04
5:62030497 T C 0.079063 -1.0359e-05
5:62032660 G A 0.163687 1.3623e-05
5:62035333 G T 1.103565 -1.0973e-05
5:62041461 A G 0.490556 -1.5595e-04
5:62042668 T C 0.154426 -2.8025e-05
5:62044378 T C 0.029919 2.0867e-05
5:62055269 A G 0.040569 6.4958e-06
5:62061674 C T 0.177150 -7.5435e-06
5:62063366 T C 1.200808 -2.7446e-05
5:62067885 G A 1.549110 -2.5750e-05
5:62069918 T C 0.031945 3.8372e-05
5:62079661 T G 0.089907 2.2846e-05
5:62081534 G A 0.784093 -1.9583e-05
5:62082407 A G 0.046749 2.8023e-05
5:62084506 G A 0.309362 2.0725e-05
5:62091272 A G 0.145776 1.2848e-06
5:62101413 G A 0.804206 -1.8134e-05
5:62106216 A G 0.062270 5.5940e-05
5:62106526 T A 0.059284 -4.1366e-05
5:62106955 T C 0.495474 -2.1113e-05
5:62107622 G A 0.035528 -1.2948e-05
5:62108220 T C 0.058482 -9.7997e-05
5:62131163 G A 0.551317 -7.5275e-06
5:62139281 G T 1.613424 -2.7226e-05
5:62147275 C T 0.043311 8.2317e-06
5:62157616 T C 1.634321 -3.2456e-05
5:62157966 T C 0.531972 -1.1437e-05
5:62175916 A G 1.324757 -1.0773e-04
5:62177216 G T 0.202600 3.2782e-05
5:62180350 A G 0.207001 1.8949e-05
5:62193614 G A 0.042130 2.0973e-05
5:62196788 T C 0.026008 -1.4505e-05
5:62213723 C T 0.024629 1.2075e-04
5:62217647 C T 0.036398 -1.7749e-05
5:62238258 T C 0.325030 -4.4456e-05
5:62255807 G A 0.129729 -1.0268e-04
5:62263797 A G 0.111217 -9.8093e-05
5:62274107 A G 0.032639 -4.8052e-05
5:62277468 A C 0.030322 1.6592e-05
5:62280579 C T 0.031617 2.7456e-05
5:62282363 G A 0.060553 1.6410e-05
5:62307392 T C 0.047209 4.6022e-05
5:62317248 C T 0.107389 -1.3271e-05
5:62327960 C T 0.249692 5.6128e-05
5:62332053 T G 0.452818 -2.0297e-05
5:62332810 C T 0.103497 -8.1894e-06
5:62333034 C T 0.055921 1.8789e-05
5:62333756 A G 0.052782 -8.3397e-05
5:62339319 A G 0.029397 -4.4514e-05
5:62359811 G A 0.642195 2.0177e-05
5:62360386 C T 0.030416 -1.7062e-05
5:62364231 A G 0.031296 3.8958e-05
5:62369177 T C 0.032347 -5.9335e-05
5:62374936 A G 0.237047 3.4986e-05
5:62384934 G A 0.638290 -7.4416e-05
5:62385531 C T 0.873438 -2.7599e-05
5:62403943 G T 0.023499 2.2691e-05
5:62412761 C T 0.089132 3.1051e-05
5:62418656 T C 0.098577 -5.5020e-05
5:62419681 A C 0.098733 -3.2324e-05
5:62424301 T C 0.042448 -1.4967e-04
5:62429070 G A 0.046714 -3.3587e-05
5:62431746 A G 0.530048 -5.2550e-05
5:62436994 C T 0.099791 -1.2772e-04
5:62453485 G A 0.048920 -1.7683e-05
5:62456932 A G 0.689430 -1.6989e-06
5:62457691 T C 0.027086 -3.1882e-05
5:62472115 C G 0.031039 -4.8728e-05
5:62472827 G C 0.045197 2.5529e-04
5:62474661 C A 1.809247 -3.2310e-05
5:62482291 T C 0.027657 1.3779e-05
5:62492204 A G 0.096052 -8.4007e-05
5:62498150 T C 0.724085 -3.4931e-05
5:62503755 A G 0.254464 2.2602e-04
5:62513517 T C 0.049832 9.0994e-05
5:62520450 G A 0.051572 1.1618e-04
5:62522574 C G 0.084750 -2.0446e-05
5:62522666 T C 0.059212 -6.2031e-05
5:62529686 T C 0.256989 -5.1198e-05
5:62529983 T G 0.255467 1.8482e-05
5:62532831 C T 0.026489 1.4193e-04
5:62535661 C T 0.195514 -4.5879e-05
5:62535777 G A 0.437359 4.9561e-05
5:62536951 T C 0.214242 -8.2151e-06
5:62538517 G A 0.941557 -6.3896e-06
5:62541670 T C 0.041176 -8.1612e-05
5:62542956 C T 0.247128 3.4649e-05
5:62543686 A G 0.054801 -2.3792e-05
5:62546124 T C 0.029127 -3.9007e-05
5:62555517 T C 1.276814 -6.4840e-05
5:62572029 A G 1.276447 -5.1224e-05
5:62576778 T C 1.300086 -7.0631e-05
5:62582423 A G 0.057940 6.3012e-06
5:62586429 G A 0.429189 8.8960e-07
5:62590691 T C 0.051874 7.1996e-05
5:62590934 A G 0.068894 -4.4127e-05
5:62592493 T C 0.066820 9.0682e-06
5:62594220 A G 0.084211 8.7721e-06
5:62609449 A C 1.122469 -5.8889e-05
5:62621282 A C 0.090511 -5.5514e-05
5:62646240 A G 0.060767 -4.2779e-05
5:62649466 G A 0.570743 -4.1648e-05
5:62651342 T C 0.024690 8.6481e-07
5:62654682 A C 0.320737 6.1933e-06
5:62671459 A C 0.064931 -4.0213e-05
5:62683153 G A 0.039007 1.2462e-04
5:62691571 G A 1.525789 -1.1032e-05
5:62694229 A G 0.027430 -1.6993e-05
5:62694566 A C 0.072909 1.0377e-04
5:62705154 C A 0.083370 -5.3126e-05
5:62706830 T G 0.106500 -3.1050e-06
5:62714276 T C 0.042318 3.4551e-05
5:62731631 A G 0.051380 5.1700e-05
5:62736192 A G 0.115432 -1.7522e-05
5:62738772 G A 0.037634 -1.9431e-06
5:62750346 G A 0.989367 -7.3945e-05
5:62755457 G A 0.238732 -4.0170e-05
5:62756288 T C 0.057466 5.8439e-05
5:62763334 C A 0.093754 1.6371e-04
5:62765250 G A 1.591038 -9.3347e-06
5:62777944 G A 0.037333 -6.1837e-05
5:62801852 G A 0.457920 -1.3387e-05
5:62809660 C T 0.045457 -1.5259e-05
5:62813285 A T 0.083033 -4.5134e-05
5:62817900 A G 1.586034 3.1067e-05
5:62829781 T G 0.032987 1.4755e-05
5:62834568 G C 0.050332 4.3939e-05
5:62839812 C T 0.026690 1.3321e-05
5:62842705 C T 0.084127 -3.6645e-05
5:62851833 T G 0.023256 1.1721e-05
5:62853163 T C 0.658949 1.6840e-04
5:62855755 A C 0.150992 -3.8076e-05
5:62855869 C T 0.071001 -3.6776e-05
5:62859186 T C 0.193031 8.3059e-06
5:62877188 C T 0.036323 -2.9624e-05
5:62885555 A C 0.025161 2.7212e-05
5:62888809 G A 1.387851 4.6255e-05
5:62895028 G A 1.942917 -8.5419e-05
5:62906013 G A 0.048566 9.6939e-06
5:62909471 A G 0.035742 -8.0092e-05
5:62915807 G A 0.091488 -8.0381e-05
5:62921438 A G 0.314429 -4.4972e-05
5:62932122 G A 0.099440 -1.2070e-05
5:62945522 T C 0.031562 -1.1962e-05
5:62952337 T C 1.212370 2.1878e-05
5:62953731 C A 1.529022 -6.4079e-06
5:62954759 A G 0.598036 1.2100e-04
5:62955296 C T 0.049108 4.8295e-05
5:62960321 C T 0.139240 -1.1633e-05
5:62965978 G T 0.023012 1.4248e-05
5:62983373 T C 0.069333 2.5653e-05
5:62986507 G A 1.964456 -1.5833e-05
5:62987150 T C 0.234476 -7.2814e-05
5:62987666 C G 0.591249 1.8525e-04
5:62987761 T C 1.662883 -2.6493e-05
5:62994026 T C 0.712522 -1.6842e-04
5:63010725 A C 0.207196 -1.6483e-05
5:63019555 T C 0.028193 -8.8068e-05
5:63022214 A G 0.055317 3.0288e-05
5:63024606 T C 0.955673 6.0246e-05
5:63035923 G A 0.288658 -5.2818e-05
5:63042657 C T 0.096422 2.1614e-05
5:63045506 C T 1.624645 -6.4688e-05
5:63045541 G T 0.281491 -8.8677e-05
5:63046986 A G 0.042023 -5.4908e-05
5:63047593 T C 0.035814 -1.5787e-05
5:63051050 A G 0.089313 -6.0860e-06
5:63058191 G T 0.712284 5.6829e-05
5:63066733 C T 0.152067 -1.4051e-04
5:63068130 A G 0.167117 5.3276e-05
5:63075583 A G 0.290443 2.5254e-05
5:63079001 C A 1.311342 6.0713e-06
5:63086119 A G 0.037475 -1.5679e-04
5:63089528 T G 0.259599 -5.3319e-05
5:63093521 T C 0.059946 -4.3930e-05
5:63099227 T C 0.236106 5.1533e-05
5:63105163 G A 0.101404 4.9083e-05
5:63108045 A G 0.021964 -5.7834e-06
5:63113976 G C 0.278242 2.7152e-06
5:63114051 C T 0.238985 2.4772e-05
5:63116471 T C 0.580710 4.5286e-05
5:63118612 A G 0.026790 -1.5636e-05
5:63126850 T C 0.140139 -5.2472e-05
5:63154367 C T 0.079635 -4.6142e-05
5:63155384 G A 0.072108 4.6582e-05
5:63167810 G A 0.038917 -1.1257e-04
5:63168863 C T 0.239339 -1.8878e-05
5:63179565 A G 0.042127 1.8685e-05
5:63186291 C A 0.137487 4.3076e-04
5:63211925 C T 0.586446 4.5508e-05
5:63216232 C T 0.197218 1.5997e-04
5:63217612 C T 0.405823 -4.5118e-05
5:63219413 A G 0.041536 2.2294e-04
5:63250699 C T 0.057722 2.2338e-05
5:63250851 G T 0.461465 -1.3144e-04
5:63252922 T C 1.373346 -5.1249e-05
5:63261329 T C 1.017193 -3.4120e-04
5:63292368 C T 0.061079 3.2662e-05
5:63299207 T G 0.149233 -6.5357e-05
5:63313226 T C 0.036281 -3.9860e-05
5:63327676 C A 0.137860 -7.5258e-06
5:63334239 T C 0.031620 -2.7559e-05
5:63337496 G A 0.254594 1.8962e-06
5:63346226 A G 0.207199 -3.0972e-05
5:63347389 A G 0.022707 1.4142e-05
5:63348317 T G 0.041718 2.5399e-05
5:63349283 C A 0.064883 -9.3053e-05
5:63349333 T G 0.100823 1.4405e-04
5:63360624 A G 0.041328 3.4653e-05
5:63369878 A C 1.156341 5.6692e-06
5:63393977 C T 0.592165 9.0946e-06
5:63394354 C T 1.939444 -1.4326e-05
5:63404744 T C 0.813710 -8.4189e-06
5:63412661 G A 0.071663 4.0912e-05
5:63412715 T C 0.172044 7.9635e-05
5:63449184 T C 0.078946 -3.2866e-05
5:63467663 T C 0.069725 -7.9372e-05
5:63488226 T C 0.049965 -1.7198e-05
5:63497180 G A 0.813661 -1.5966e-05
5:63513927 G T 0.064909 7.5987e-05
5:63541234 A C 0.064100 -1.1158e-04
5:63550014 C T 0.194628 1.7354e-05
5:63558925 A G 0.027647 4.8024e-05
5:63599157 G A 0.020507 -6.8321e-05
5:63603810 T C 0.583151 7.6966e-07
5:63640189 T C 1.086606 -6.9977e-05
5:63656992 A G 0.060069 7.0609e-05
5:63666284 C T 0.074938 3.1343e-05
5:63672134 T C 0.222405 -2.5619e-05
5:63678847 G A 0.059121 2.8029e-05
5:63682762 A G 0.049748 1.5850e-06
5:63702076 C T 0.851604 -4.6979e-06
5:63702373 T C 0.035638 -1.0208e-04
5:63712198 G T 0.172849 -1.1625e-05
5:63712200 A G 0.071867 2.7517e-05
5:63729295 T C 1.196988 -1.4698e-05
5:63736568 A G 0.077132 -6.2187e-05
5:63738086 A G 0.034308 -2.1722e-05
5:63740813 T G 0.219796 -2.4336e-05
5:63748373 C T 0.879732 4.0754e-06
5:63753024 G A 0.391957 -8.9394e-05
5:63810722 G A 0.724663 3.2004e-05
5:63812492 G A 0.081926 -3.8997e-06
5:63813396 C T 0.432896 -1.4308e-04
5:63814597 G A 0.088385 1.2108e-04
5:63817485 T C 0.074669 3.4554e-05
5:63818732 T C 0.569250 4.7879e-05
5:63828515 A G 0.111485 -1.2077e-05
5:63832264 A G 0.507032 -3.1472e-04
5:63840692 A G 0.034619 8.6826e-06
5:63850157 A C 1.505623 2.5962e-04
5:63851422 T G 0.068657 2.2033e-07
5:63858386 A G 0.078979 -7.9596e-06
5:63859082 G A 0.474591 5.7653e-05
5:63866030 T C 0.033766 4.8276e-05
5:63866330 T C 0.065999 1.7523e-05
5:63872962 A G 0.321891 -1.5709e-05
5:63874919 G T 0.357539 -4.2637e-05
5:63875042 T G 1.653792 1.2548e-04
5:63880714 A G 0.022513 1.8399e-06
5:63882186 G A 0.117996 -3.2180e-05
5:63882404 G A 0.598130 2.1160e-04
5:63886157 A G 0.051468 5.3035e-06
5:63887573 T C 0.020422 8.2079e-05
5:63889554 C G 0.887562 4.7149e-05
5:63889942 T C 0.355842 1.0595e-05
5:63892333 C A 0.141862 -1.1566e-04
5:63893302 C T 0.239842 -1.9009e-05
5:63905068 G A 1.709966 6.0123e-06
5:63916911 A G 0.089346 -1.2109e-05
5:63917789 T C 0.033577 1.8406e-05
5:63920084 A G 0.781902 -2.0593e-05
5:63926090 A G 0.049365 5.8215e-05
5:63929649 G A 0.652860 -2.5460e-05
5:63932163 T C 0.142742 -1.6908e-05
5:63933771 T C 0.245947 -2.4835e-05
5:63961482 A G 0.134569 -9.8491e-06
5:63962127 G A 0.954884 -1.0215e-06
5:63965840 C T 0.103965 3.8027e-05
5:63967155 T C 1.047946 3.4875e-05
5:63972174 C T 0.907379 -1.0174e-05
5:63974512 A G 0.067723 -7.9951e-06
5:63977454 T C 0.035311 -9.3849e-05
5:63991473 C G 0.590052 5.1326e-05
5:64016641 A G 1.074461 4.8545e-05
5:64021531 T C 0.470397 -1.5789e-07
5:64027291 G A 0.085165 5.3334e-05
5:64030407 G A 0.033048 -1.7967e-05
5:64035958 A G 0.039189 2.4829e-06
5:64064411 C G 0.285071 -6.4901e-06
5:64067752 G T 1.173859 -8.0490e-06
5:64069796 G A 0.046797 3.9096e-05
5:64079423 G A 1.900450 -7.0218e-06
5:64090434 G A 0.214778 -5.0803e-05
5:64119833 A G 0.036544 5.0876e-05
5:64128851 T C 0.038339 -1.3345e-04
5:64137108 C T 0.685938 -1.3753e-06
5:64148205 G T 0.303361 -3.1952e-05
5:64150534 T C 0.147867 4.5460e-06
5:64161795 C A 0.045710 1.5106e-04
5:64171611 G A 0.081845 -4.8720e-05
5:64179500 G A 0.045963 4.6999e-05
5:64180167 A G 1.837719 -9.8256e-06
5:64185507 T C 0.022006 1.1107e-05
5:64190873 A C 0.235661 -9.0399e-05
5:64238731 A G 0.719405 -6.3255e-05
5:64245580 T C 0.043957 -5.7979e-05
5:64247759 G C 0.034233 8.4156e-06
5:64248900 G A 0.916863 -1.1333e-04
5:64248954 T C 0.049793 3.4732e-05
5:64256409 A G 0.121086 -1.1095e-04
5:64265857 T G 0.029942 9.3627e-05
5:64289156 G A 0.456849 -2.6410e-07
5:64294165 G A 0.488612 -5.9718e-04
5:64317015 T C 1.695010 -5.6886e-04
5:64317898 A G 0.350275 -2.1942e-05
5:64327046 A G 0.036690 -1.6801e-05
5:64328615 C T 0.411506 4.2079e-05
5:64331234 T G 0.101462 6.6003e-05
5:64347543 G A 0.439731 1.9913e-04
5:64354080 G A 0.066648 4.5364e-05
5:64356359 T G 1.337941 3.5059e-05
5:64358152 A G 0.983580 5.1838e-05
5:64361044 G T 0.066648 -1.0922e-05
5:64370718 C T 1.417553 1.3614e-05
5:64388979 C T 1.342605 -2.8613e-05
5:64401205 G A 0.889125 -7.1399e-05
5:64408770 T C 1.428890 2.3352e-06
5:64409584 T C 0.432204 5.5279e-05
5:64419009 C T 0.178510 -2.4084e-05
5:64422902 T C 0.278872 -3.1769e-06
5:64423143 T G 0.050958 -4.6125e-05
5:64429122 A G 0.034726 -9.3167e-06
5:64433400 A C 0.249777 3.0859e-05
5:64433978 C T 1.428030 1.7444e-05
5:64448670 T C 0.138321 -5.5347e-05
5:64457161 A G 0.040883 3.6906e-05
5:64459833 G A 1.077856 4.5579e-05
5:64482633 C T 1.499778 8.8230e-05
5:64495936 G A 0.160993 -2.6225e-05
5:64497937 G A 0.353268 2.1692e-05
5:64501299 G C 0.180659 -2.3632e-05
5:64507801 T C 0.088911 1.3931e-06
5:64507961 C T 1.270637 3.7630e-05
5:64524291 A G 0.058365 -1.9499e-04
5:64536801 G T 0.147487 -4.1027e-05
5:64545633 C T 0.307587 -1.8591e-05
5:64550879 A G 0.023885 -7.0826e-05
5:64560206 A G 1.075039 6.4221e-06
5:64572030 C T 0.064344 3.6922e-05
5:64574685 A G 0.618712 3.9692e-05
5:64592319 C A 1.909586 8.7744e-06
5:64601004 T G 0.093263 2.7808e-05
5:64626453 C T 0.256664 -4.1640e-05
5:64626582 T C 0.034567 9.1127e-05
5:64629986 T C 0.055577 -7.9637e-05
5:64632631 T C 0.039553 -1.6636e-05
5:64643101 C A 1.028764 5.0417e-06
5:64652495 C T 0.664253 3.4230e-05
5:64673915 C T 0.268904 -1.7208e-05
5:64675289 C T 0.021594 -5.3647e-05
5:64679866 T C 0.023467 -5.2924e-05
5:64692925 C T 0.750090 -6.7274e-06
5:64722667 T C 0.093260 -2.9293e-05
5:64726440 T C 1.095646 3.2182e-05
5:64729286 G A 0.187163 1.6389e-04
5:64761334 T C 0.299333 -8.0410e-06
5:64762465 C T 0.130804 -4.4839e-05
5:64770346 T C 0.149542 -1.4083e-04
5:64772012 A C 0.071319 -9.5441e-05
5:64772052 T C 0.055415 3.2614e-06
5:64775252 C T 0.141391 -4.3272e-05
5:64779071 A G 0.034759 -6.2207e-05
5:64785663 C T 0.158091 -1.3732e-05
5:64822067 A G 0.508898 -5.0561e-05
5:64825102 T C 1.384089 -2.8260e-05
5:64827153 A G 0.062568 -4.5069e-05
5:64829224 C A 0.078823 9.7450e-05
5:64830491 G C 0.050264 -8.8587e-06
5:64842156 A G 1.210396 -3.0606e-05
5:64851412 C T 1.297885 -5.9551e-06
5:64854953 A C 1.127094 -1.3970e-05
5:64856204 A G 0.087233 -1.6906e-05
5:64858580 T G 0.680037 -3.8689e-05
5:64858940 G A 0.056930 1.3504e-05
5:64872697 G A 0.043642 2.5850e-05
5:64881936 G A 1.333449 -5.8436e-06
5:64884526 A G 0.070676 -6.2335e-05
5:64893899 T C 0.170905 8.8812e-06
5:64899228 A G 0.033477 -1.6791e-06
5:64902526 T C 0.511563 -4.0817e-05
5:64905256 C T 0.040117 -2.9785e-05
5:64915455 T C 0.042373 1.4969e-04
5:64917478 A C 0.618283 2.5778e-05
5:64922205 A G 0.031146 -1.7156e-04
5:64926553 C G 0.676233 -2.8541e-05
5:64937579 G A 0.614875 2.2357e-05
5:64944445 C T 1.294146 -6.3251e-06
5:64949165 A G 1.324624 -5.0329e-06
5:64951811 A G 0.132089 -8.0989e-05
5:64953587 G A 0.039715 3.2404e-05
5:64956557 A C 0.030250 -2.1358e-04
5:64981656 A C 0.078291 9.4289e-05
5:65012024 C G 0.989289 -7.1648e-05
5:65012526 A G 0.690735 1.9628e-05
5:65013319 T C 0.689849 9.9445e-06
5:65013865 A G 0.021256 -5.1033e-05
5:65014835 C T 1.169727 1.0867e-05
5:65015757 A G 0.086083 8.1460e-05
5:65033133 A G 0.503725 4.3412e-06
5:65036299 G A 0.024178 -1.8227e-05
5:65040937 A C 1.078284 -2.7650e-05
5:65050052 C T 0.020828 -2.3785e-05
5:65066483 T C 0.076071 8.2677e-05
5:65073750 A G 0.518016 -1.9845e-05
5:65079046 C T 0.074993 -2.4531e-05
5:65082942 C T 0.066385 6.9986e-05
5:65083209 T C 0.140888 6.7336e-05
5:65083734 G A 0.079758 -4.1870e-05
5:65083865 G A 0.334783 1.8914e-05
5:65087321 G A 1.179552 -7.3249e-06
5:65103915 A G 0.070329 1.5092e-05
5:65108409 C T 1.419247 7.7074e-05
5:65115549 G A 1.202324 -1.0820e-05
5:65118738 T C 0.087097 1.9024e-04
5:65121193 C T 0.135604 7.0776e-04
5:65121663 C T 0.179351 6.1434e-05
5:65124705 C T 0.034246 3.8513e-05
5:65131305 A G 0.905786 3.8202e-05
5:65137461 T C 0.057521 -2.5009e-05
5:65138341 C T 0.206157 6.3173e-05
5:65149815 G A 0.964676 5.3713e-06
5:65156320 C T 0.066398 -2.4314e-05
5:65158709 C T 0.148058 -4.4242e-05
5:65162023 T C 0.111764 -9.0722e-06
5:65163823 A G 0.044314 -9.2912e-05
5:65164924 G T 0.087314 4.8033e-05
5:65166545 A G 1.169714 3.6318e-05
5:65170478 G A 0.268768 1.8326e-05
5:65177652 C T 0.874854 1.8383e-05
5:65178744 C T 0.050082 3.3924e-05
5:65183581 A G 0.107418 1.2965e-05
5:65184523 T C 0.181639 3.0563e-05
5:65184795 C T 1.119729 6.4292e-05
5:65196399 T C 0.867122 9.4316e-05
5:65198065 T C 0.155585 -4.1243e-05
5:65208533 G A 1.762891 2.2195e-05
5:65222698 T G 0.115555 -1.8243e-05
5:65249700 G A 1.750171 1.7202e-05
5:65249859 T C 1.710670 1.4684e-06
5:65264090 G A 0.832055 -2.1513e-05
5:65267045 C T 0.139246 2.5402e-06
5:65267894 A C 0.053928 -1.8969e-04
5:65268670 G T 0.192110 5.7837e-05
5:65284524 G A 0.075837 -1.4390e-04
5:65288791 G A 1.749308 1.1581e-05
5:65312150 G A 0.114763 8.9179e-06
5:65316294 G A 0.052403 -5.3536e-04
5:65338746 T C 0.066363 7.0762e-05
5:65343653 C G 0.073760 -3.4900e-05
5:65350044 G A 0.080436 -5.0366e-06
5:65350481 T C 0.086227 -2.6797e-05
5:65377258 A G 0.057700 6.1328e-05
5:65377870 A G 0.205962 -2.9988e-05
5:65382474 C G 0.037631 3.6839e-06
5:65394476 G A 0.294653 -2.8193e-05
5:65397736 A G 0.060374 6.4323e-05
5:65418331 G A 0.044895 9.3748e-05
5:65428348 T C 0.029257 4.2759e-05
5:65438155 G T 0.160707 9.5672e-06
5:65438687 C T 0.027774 2.2641e-05
5:65441689 A G 0.239640 -1.5969e-05
5:65455141 A G 0.034126 6.7146e-05
5:65455331 G A 0.297629 -7.6707e-05
5:65461209 A G 0.022912 2.8553e-05
5:65462214 G T 0.029449 -2.4163e-04
5:65466045 C T 0.058845 -3.0770e-05
5:65474560 G A 0.024441 -1.9706e-05
5:65499401 G A 0.425875 4.1114e-06
5:65506262 G A 0.317136 -5.8857e-06
5:65522888 T C 1.199714 -1.7039e-05
5:65530417 C G 0.056888 1.5228e-05
5:65531178 T C 1.421776 -9.1023e-06
5:65534403 T C 1.544017 6.8209e-06
5:65537197 G A 0.374187 2.1757e-05
5:65538296 C T 0.027115 3.3160e-05
5:65539959 A G 0.122722 -1.0182e-05
5:65543572 C T 0.578951 8.3814e-05
5:65544029 G A 0.037862 -5.4765e-05
5:65548695 A G 0.036473 5.6797e-05
5:65549315 C A 1.891219 2.6108e-06
5:65551411 G T 1.126812 -7.8748e-05
5:65566306 C T 0.051095 2.2743e-05
5:65573132 A G 0.232402 2.0953e-04
5:65579669 C T 0.265541 4.9532e-05
5:65580687 C T 0.270261 -7.0948e-07
5:65586348 C G 0.267297 5.6146e-05
5:65590269 G A 0.309177 8.2386e-05
5:65595226 C T 0.242386 1.2730e-04
5:65595624 T C 0.112803 1.3775e-06
5:65596264 A G 0.050656 -4.5835e-04
5:65596821 C T 0.080897 2.2165e-04
5:65599040 T C 1.775371 9.0262e-05
5:65599360 A G 1.739798 4.2549e-05
5:65600699 T C 0.218251 3.9114e-05
5:65601335 C G 0.119755 7.9606e-05
5:65601518 C G 0.252805 1.9492e-05
5:65605705 A G 0.061384 -3.6795e-06
5:65614238 T C 0.202830 -8.7266e-06
5:65619013 A G 0.206268 1.4872e-06
5:65629265 C A 0.106951 2.9122e-05
5:65630537 G A 0.685100 1.6547e-06
5:65635913 C T 0.725478 4.9397e-05
5:65638862 T G 0.139106 2.5221e-06
5:65642368 A G 0.048868 4.0455e-05
5:65648118 A C 1.699499 -1.4583e-05
5:65651271 T C 0.216414 1.2515e-05
5:65653071 G A 0.344342 -6.8258e-05
5:65654896 C T 1.473085 1.3797e-04
5:65655245 A G 0.030085 1.3969e-04
5:65657114 G T 0.030182 -6.7321e-05
5:65657500 C T 0.188773 1.5520e-05
5:65667251 C G 0.053698 1.6127e-05
5:65674631 A G 0.083305 3.7777e-05
5:65676103 A G 0.623626 3.4634e-06
5:65689041 G T 0.348000 1.5395e-05
5:65691546 C T 0.237949 8.8854e-06
5:65691760 G C 0.597536 3.6831e-05
5:65703506 A G 0.051734 -2.3014e-05
5:65707966 C T 0.038449 1.1248e-04
5:65709993 A G 0.433529 -2.6735e-05
5:65711948 T G 0.211993 7.3665e-06
5:65739439 C T 0.748886 4.6227e-05
5:65739866 A C 0.117133 3.8983e-05
5:65747111 T C 0.048242 -2.7169e-05
5:65755156 C A 0.275042 6.1531e-06
5:65758455 A G 0.652555 1.8180e-05
5:65771286 G A 0.044795 -7.6847e-05
5:65778503 A G 0.126445 -6.0627e-05
5:65783853 A G 0.103939 2.8481e-05
5:65785128 A G 0.046434 6.9599e-05
5:65790305 G A 0.085386 4.9040e-05
5:65791424 A G 0.049822 3.0850e-05
5:65811570 A C 0.054947 4.6584e-05
5:65824550 T C 0.404800 -2.3742e-05
5:65835352 G C 0.066989 -4.8848e-06
5:65846615 T G 0.331197 1.6676e-06
5:65853702 A G 0.020283 3.2078e-05
5:65858406 A G 0.677489 3.3896e-05
5:65860179 C G 0.029650 -2.9768e-05
5:65861221 T C 0.790866 1.6139e-05
5:65866617 G A 0.103582 9.5481e-06
5:65871511 T C 0.242364 1.9041e-05
5:65872053 A G 1.774612 1.3827e-05
5:65873288 C T 0.027556 1.2635e-05
5:65874861 T C 0.236830 3.6408e-05
5:65876617 C G 1.502939 1.1295e-05
5:65882092 G A 0.793168 4.3453e-05
5:65886229 G A 0.099223 6.9831e-05
5:65889329 C A 0.923121 3.3091e-05
5:65892594 T C 0.128385 -1.5031e-05
5:65894206 A G 0.030049 5.9863e-05
5:65895875 C T 0.330275 6.9305e-05
5:65898019 C T 0.129691 -2.0796e-05
5:65898089 A G 0.164935 3.7737e-05
5:65908814 G A 0.416050 2.0553e-05
5:65909231 G A 0.508700 5.1510e-05
5:65911985 C T 1.673137 6.7510e-06
5:65912659 T G 0.087093 -7.4975e-05
5:65913075 T C 0.048371 -7.9822e-05
5:65913888 G A 0.435093 4.2316e-05
5:65922192 G A 1.525231 -1.7534e-05
5:65924603 G T 0.560285 -2.6769e-05
5:65929913 A G 0.059066 -4.2619e-06
5:65936963 A C 0.029819 -7.5657e-05
5:65945752 G A 0.159224 -1.4033e-05
5:65953480 A G 0.080891 -5.6734e-06
5:65959051 G A 0.459790 1.0455e-05
5:65963463 G A 0.037329 -4.0455e-05
5:65973082 T C 0.246742 -3.7552e-05
5:65976344 T C 0.043100 -2.5501e-05
5:65983117 C T 0.285737 1.0390e-05
5:65983977 G A 0.188322 -7.4488e-06
5:65985916 A G 1.286681 -1.3186e-04
5:65993809 G A 0.067327 -1.8766e-05
5:65999127 G A 0.073016 1.9465e-05
5:66003084 A G 0.054292 1.0732e-05
5:66008227 T C 0.123728 -9.0203e-05
5:66012820 A G 0.049222 -2.4838e-05
5:66014247 T C 0.069683 6.0256e-05
5:66017761 T C 0.768062 -5.4592e-05
5:66018516 C T 0.059030 -1.4496e-05
5:66020267 T C 0.089534 4.7261e-05
5:66025382 T C 0.065678 -6.6027e-05
5:66026696 C A 0.023116 -8.5244e-05
5:66030069 T C 0.315646 7.7291e-06
5:66030791 C T 1.850517 -9.7874e-07
5:66032570 G A 0.020542 -4.7542e-05
5:66043640 G A 0.287710 -5.1148e-05
5:66052387 A C 0.058615 -1.1219e-05
5:66055748 C T 0.030741 -6.5736e-05
5:66071879 T C 0.235668 -6.2727e-06
5:66072634 G A 0.096142 3.7150e-05
5:66079678 T C 0.057093 -1.5606e-05
5:66103482 C T 1.707538 -4.1817e-05
5:66104724 T G 0.273335 -9.1874e-05
5:66106140 T C 0.703689 2.7726e-05
5:66110507 C T 0.035134 -2.4910e-05
5:66123090 C G 0.128376 -2.4116e-05
5:66124260 T C 0.159503 -1.9393e-05
5:66131571 G A 0.057570 -5.4972e-05
5:66145768 A G 0.034723 -6.4476e-05
5:66146734 G A 0.088184 -5.9304e-05
5:66148984 C T 0.276158 -1.5876e-05
5:66150903 A G 0.032633 6.2969e-05
5:66152258 G A 0.518123 -1.6975e-05
5:66156139 C T 0.230244 -2.8058e-05
5:66157170 T G 0.322144 -1.2202e-06
5:66158374 G A 0.557620 -1.3439e-05
5:66175682 G A 0.554099 -1.8336e-05
5:66179546 T C 0.048605 3.7626e-05
5:66180409 T C 0.058183 -2.5501e-05
5:66182476 T C 1.828271 -1.5544e-04
5:66186832 C A 0.028485 -7.8396e-05
5:66195610 T C 0.216638 -4.3305e-05
5:66198723 G A 0.297684 -1.2656e-05
5:66202428 A G 0.020357 3.5579e-05
5:66210549 C T 0.044418 -1.1243e-05
5:66217107 T C 0.020299 -7.5290e-05
5:66223042 T G 0.034158 -3.7645e-05
5:66227725 G A 0.117318 5.5780e-05
5:66229100 G T 0.022045 6.2014e-05
5:66229446 A C 0.116454 2.0352e-05
5:66231148 A C 0.046447 2.6074e-05
5:66234441 G A 0.120372 -6.6677e-05
5:66240744 C T 0.164881 4.3675e-05
5:66248892 G C 1.162210 8.6379e-05
5:66255326 G A 0.425450 3.6745e-05
5:66262899 A G 0.051393 2.6359e-04
5:66267343 T C 0.071433 2.2780e-05
5:66269273 C G 0.077801 3.3263e-04
5:66274620 G A 0.145397 9.5050e-05
5:66276513 C T 0.844688 -1.3670e-05
5:66276903 T C 0.068680 3.0176e-04
5:66276998 T C 0.556390 3.5421e-06
5:66277836 T C 0.066096 1.1856e-05
5:66280959 G C 0.064782 3.8396e-05
5:66283159 C T 0.084169 1.3451e-04
5:66285198 T C 1.657989 -2.6727e-04
5:66287326 T C 0.082247 -1.5659e-04
5:66288357 T C 0.029530 -2.8606e-05
5:66288741 G T 1.184018 -2.5974e-05
5:66289169 A G 0.030283 3.9247e-05
5:66290451 T C 0.053480 2.1580e-05
5:66307051 G A 0.102975 -2.7191e-05
5:66310151 A G 0.173995 -8.9381e-05
5:66311777 A G 0.100897 2.4072e-05
5:66316009 G A 0.869027 6.1668e-05
5:66322059 T C 0.036171 -5.7605e-06
5:66327429 T G 0.118791 -6.8779e-06
5:66331203 C T 0.525315 -1.1312e-05
5:66338882 G A 0.294221 1.4492e-04
5:66354975 T C 0.327143 3.6367e-05
5:66358761 A G 0.104539 -1.6623e-05
5:66382156 G A 0.342674 -5.4314e-05
5:66383812 C A 0.082316 5.4824e-05
5:66425052 A G 0.157620 -3.8956e-06
5:66432256 G C 0.024580 7.3579e-05
5:66435720 T C 0.074649 -2.4830e-05
5:66438174 T C 0.133202 2.2980e-05
5:66444592 A G 0.075925 -1.2558e-05
5:66447020 T C 0.102838 1.0520e-04
5:66450856 T C 0.066145 2.9468e-04
5:66452175 A G 1.306522 2.6341e-06
5:66458805 A C 0.075113 -1.9872e-04
5:66459878 C G 1.918902 -5.5714e-04
5:66460390 A G 0.044259 -2.4882e-05
5:66461363 T C 0.074013 -2.5886e-04
5:66461930 A G 0.037742 5.1499e-05
5:66462325 A T 0.054684 1.1407e-05
5:66475063 T A 0.585803 1.8708e-04
5:66475669 T C 0.037654 4.7155e-05
5:66478626 C T 0.146020 -7.4183e-06
5:66478729 G A 0.022003 -2.3251e-05
5:66480653 T C 0.023587 -1.2599e-05
5:66481069 T G 0.577150 2.4175e-04
5:66489565 G A 0.162447 -1.7922e-05
5:66490093 C T 0.198147 -3.4266e-06
5:66492412 G C 0.230828 -3.7320e-05
5:66494293 T C 0.023236 6.2248e-05
5:66495847 C T 0.797322 5.2906e-05
5:66500122 T C 0.426920 2.6020e-05
5:66500139 T C 0.065847 -1.0771e-05
5:66500268 G C 1.182924 -2.0447e-05
5:66500556 C T 0.618004 9.8451e-06
5:66502384 A G 0.036171 6.5819e-05
5:66503158 T C 0.125614 -2.5770e-05
5:66505618 T C 0.261105 8.7657e-05
5:66512152 C G 0.426946 4.0156e-05
5:66513022 T C 1.005011 4.5157e-05
5:66513335 G A 0.056366 4.5681e-05
5:66515598 A G 0.044110 -1.5161e-04
5:66517383 C G 0.103364 -6.5397e-05
5:66518706 C T 0.211500 4.3060e-05
5:66520205 C A 0.047154 -4.1300e-05
5:66531889 T C 0.091696 -4.6645e-05
5:66532398 G T 0.202327 4.7645e-05
5:66535072 G A 1.107580 3.6475e-05
5:66537705 A G 0.066931 2.5625e-05
5:66540222 T G 0.078336 -2.6324e-06
5:66545554 A G 0.168812 6.9192e-05
5:66550855 T C 1.725166 -4.8528e-05
5:66551782 G A 0.361596 6.6224e-05
5:66552412 A G 0.070628 3.2121e-05
5:66561146 G A 0.122235 1.4072e-06
5:66568384 A G 1.368390 1.5043e-04
5:66568803 A G 0.068158 1.0321e-04
5:66574522 A G 0.194115 1.0118e-04
5:66576947 G A 0.058310 -7.3229e-05
5:66577996 C A 0.030669 6.2862e-05
5:66582358 T C 0.044606 -1.0294e-06
5:66591257 T C 0.021795 -2.2403e-05
5:66598852 A G 0.044506 1.9588e-05
5:66599812 G A 0.133618 -1.5767e-06
5:66601023 C T 0.259605 -1.9966e-06
5:66603788 T C 0.073857 8.5794e-06
5:66613579 T C 0.125857 -1.6335e-05
5:66618446 C G 0.087450 -2.8074e-04
5:66633163 C T 0.276074 8.2019e-06
5:66635673 G A 0.117629 -8.3210e-06
5:66639610 G A 0.031266 -7.1071e-07
5:66639898 A G 0.114906 4.8336e-06
5:66644885 G A 0.060592 1.4695e-04
5:66651414 C T 0.022814 2.5862e-06
5:66651439 A G 0.162018 -1.5819e-05
5:66667903 G A 0.043941 1.6537e-05
5:66670452 A C 1.010315 6.9053e-05
5:66671584 A G 0.029835 -5.3775e-05
5:66672112 A G 0.025239 -4.3768e-05
5:66675012 A C 0.039644 8.0049e-06
5:66676049 G C 0.045323 -1.6639e-05
5:66676464 A G 0.075831 -3.8470e-05
5:66678220 C T 0.849296 6.6350e-05
5:66679040 T C 0.194576 3.1182e-05
5:66681580 T C 0.030202 -8.8470e-05
5:66697009 A G 0.058268 -5.5572e-06
5:66701037 T C 0.863143 -3.1088e-04
5:66701863 A G 0.115068 1.8971e-05
5:66714141 G A 0.247943 5.7184e-06
5:66723565 G A 0.066544 1.3249e-05
5:66724273 A G 0.052575 -1.5144e-05
5:66734572 A G 0.769675 -1.5355e-05
5:66735187 T C 0.174589 -2.1516e-06
5:66746197 A G 1.294185 1.4136e-05
5:66753720 C T 0.458239 -1.7334e-05
5:66763592 G A 0.613924 -9.6281e-06
5:66764580 T C 0.032068 -4.8303e-05
5:66769705 A G 0.491913 8.3730e-06
5:66771107 C T 0.090423 -1.4412e-04
5:66773955 C T 0.599215 -6.5836e-06
5:66774504 T C 0.776562 -5.0321e-05
5:66776800 G A 0.020783 -5.3686e-05
5:66778266 T C 0.076697 -3.2755e-05
5:66792177 T C 1.160233 4.3705e-05
5:66792556 G A 0.491507 -7.6148e-06
5:66792794 G A 0.247323 6.1739e-06
5:66794265 G C 0.771902 -2.7881e-05
5:66794388 G A 0.144809 1.2178e-05
5:66798668 G A 0.563365 -8.2446e-06
5:66809632 A G 0.088479 -4.0489e-04
5:66813303 T C 0.095367 7.8690e-05
5:66823731 G A 0.022477 -1.3461e-05
5:66827194 G A 1.800938 -1.5200e-05
5:66828529 T C 0.100115 -3.7665e-06
5:66832992 C T 0.022149 -2.7313e-05
5:66833257 A G 0.132988 -1.8597e-04
5:66834548 T C 0.026271 1.3410e-04
5:66835146 T C 0.762710 -1.3717e-05
5:66835390 A G 0.602279 -2.5282e-05
5:66838328 G A 1.901800 1.9962e-05
5:66845491 C T 0.049835 1.0580e-04
5:66854440 T C 0.318756 -9.9017e-05
5:66885081 C T 0.033675 1.5320e-05
5:66888904 C T 0.636729 -4.9361e-07
5:66900731 G T 0.041400 1.0992e-04
5:66900986 T C 0.022672 -1.0238e-05
5:66908318 T C 0.108012 1.6247e-05
5:66912815 G T 0.075597 -5.4779e-05
5:66918936 A G 0.087505 -9.5480e-06
5:66929835 A G 0.056077 -1.4899e-05
5:66931117 A C 0.197176 4.0253e-06
5:66963489 G T 0.256658 1.3314e-05
5:66967532 T C 0.082354 3.8740e-05
5:66969839 G A 0.110781 -2.7586e-05
5:66975415 A G 0.078239 2.1310e-05
5:66982160 G A 0.033766 -6.9677e-06
5:66983347 G A 0.099080 4.2940e-05
5:66985860 C T 0.205063 -4.4967e-05
5:66986504 T C 0.056859 7.6814e-05
5:66996059 A C 0.987442 -3.0388e-05
5:67015614 A C 0.271426 9.7313e-07
5:67022213 C A 1.858060 -1.1002e-06
5:67023975 T C 1.007637 1.9505e-05
5:67027286 C T 0.123819 -9.0154e-06
5:67060334 A G 0.663185 3.8663e-05
5:67060688 A G 0.486188 -8.6035e-06
5:67063053 C T 0.368513 -6.0442e-05
5:67070158 A G 0.027547 2.8128e-06
5:67083327 G A 0.685892 2.9704e-05
5:67087549 A G 0.058222 -7.9445e-06
5:67088306 G T 0.692751 3.8881e-06
5:67092594 C T 0.058923 -2.0891e-04
5:67096115 A G 0.048063 -5.5155e-05
5:67096208 G A 0.540911 -4.0637e-05
5:67097254 A G 0.164225 -3.2121e-05
5:67097531 A G 0.587546 4.5908e-05
5:67098280 A G 1.711436 3.7442e-05
5:67098652 G A 0.760519 -4.2458e-05
5:67101342 T C 0.102390 1.7596e-05
5:67102159 G A 0.319746 -1.2005e-04
5:67106319 A G 1.262133 -2.0288e-05
5:67106462 G T 0.029082 -1.3085e-06
5:67109766 C T 0.276859 2.9098e-05
5:67110420 G T 0.222691 -1.7125e-05
5:67112273 C T 0.029351 -3.3334e-05
5:67120334 T G 0.821893 -6.4324e-05
5:67122233 T C 0.068343 -4.4723e-05
5:67122415 A C 0.043009 3.6521e-05
5:67136327 T C 0.248160 -1.1631e-06
5:67137609 G A 0.127545 8.7207e-06
5:67140032 C T 0.931076 7.9413e-05
5:67151668 G A 0.546542 2.5340e-05
5:67157852 A G 1.514630 9.8284e-06
5:67168290 T C 0.083802 -3.4489e-05
5:67175007 C T 0.317311 -1.0916e-04
5:67196963 A C 0.182476 7.5581e-05
5:67197410 A G 0.037365 7.9671e-06
5:67206858 G A 0.335027 -4.0818e-04
5:67207725 G A 0.432065 -2.0027e-05
5:67207957 G T 0.106999 -3.3039e-05
5:67208839 A G 0.120992 6.9126e-05
5:67233886 A C 0.120320 -4.9433e-05
5:67234859 T A 0.030620 -1.0696e-04
5:67235506 A C 0.859264 2.9348e-05
5:67238839 T C 0.339827 -2.9756e-04
5:67250166 T C 1.777205 -3.6907e-05
5:67256873 A G 1.337165 -1.9836e-04
5:67265695 G A 0.449837 -6.7301e-05
5:67269534 G A 0.023811 -4.9957e-05
5:67269757 C T 0.070985 -3.5556e-04
5:67269882 G A 0.171324 -3.7262e-04
5:67272056 C T 0.454756 1.5510e-04
5:67278917 G T 0.255454 7.3227e-05
5:67286658 G A 0.113942 -4.5909e-05
5:67286788 C T 1.214732 3.9046e-05
5:67288567 T C 0.020120 -7.0734e-06
5:67290972 G A 0.455950 -4.6924e-06
5:67294639 T C 1.863136 1.1281e-05
5:67295413 C T 1.444525 -1.2498e-04
5:67298287 T C 0.038647 -3.3516e-05
5:67301166 G A 0.391934 9.9796e-05
5:67302453 A G 0.217248 5.3097e-05
5:67303386 T C 0.505990 -8.9568e-05
5:67308277 A G 1.136620 2.3404e-05
5:67308471 G A 1.828056 -7.4917e-06
5:67309764 G A 0.309012 -5.4346e-05
5:67309775 C T 1.396144 3.7885e-06
5:67310667 C T 0.075139 1.7314e-05
5:67311762 G A 1.576442 -6.8963e-06
5:67317499 A G 0.648845 -1.6845e-05
5:67318389 G A 0.035986 -5.3222e-05
5:67323859 C T 0.193005 -4.7659e-05
5:67325930 G C 0.958169 1.8903e-06
5:67326258 T C 1.732206 3.1158e-05
5:67326806 A G 0.194810 -1.2662e-05
5:67328474 A G 0.064616 -6.8374e-05
5:67328752 T C 0.166254 3.1957e-06
5:67335591 A G 0.619767 5.3658e-06
5:67335658 C T 1.607689 -5.8614e-06
5:67341639 A G 0.037719 4.3312e-05
5:67344993 T C 0.414521 -1.5121e-05
5:67345465 A C 0.028004 -3.2158e-05
5:67348542 C T 0.311031 4.2975e-06
5:67350940 T C 0.698843 -1.1760e-04
5:67386576 C T 0.552430 3.0033e-05
5:67386642 G T 0.195015 7.5764e-05
5:67387475 A G 0.059689 6.5685e-05
5:67390815 C T 0.670919 9.3041e-06
5:67394560 G T 0.171674 -9.1341e-06
5:67396789 A G 0.476512 -2.2936e-05
5:67405073 T G 0.174274 -2.7781e-05
5:67406214 A G 0.352184 -2.0797e-04
5:67407780 C T 0.033201 3.6582e-05
5:67407840 C A 0.484432 -1.4089e-04
5:67408098 T C 0.054736 2.7988e-05
5:67408192 A G 0.163680 -2.2064e-05
5:67409374 C G 0.122715 1.7000e-05
5:67410305 G A 0.033074 -1.7233e-05
5:67416409 T C 1.013908 7.4086e-06
5:67418107 T C 0.120515 -5.3369e-05
5:67423766 T C 0.783320 4.2733e-06
5:67425375 T C 0.322365 -2.9752e-05
5:67432544 G A 0.242240 -1.2069e-04
5:67449308 A G 0.481410 -8.0549e-05
5:67450350 C T 0.840939 -5.0852e-05
5:67452079 G A 0.020490 2.8244e-05
5:67454215 A G 0.060952 7.0281e-05
5:67462898 T G 0.020513 4.5037e-05
5:67469151 A G 0.051851 7.1749e-06
5:67473708 T C 0.064626 2.3241e-05
5:67477132 C T 0.302676 -1.5365e-04
5:67481170 T G 0.263786 6.4638e-05
5:67492112 C T 1.960502 3.4728e-05
5:67508954 G A 0.054282 3.3361e-05
5:67517563 T C 0.445723 1.0185e-04
5:67520226 A G 0.903676 -9.3129e-06
5:67526221 G T 0.064558 -1.0115e-04
5:67529191 A G 1.011652 1.0282e-05
5:67531669 G A 0.039520 -1.8755e-05
5:67532815 C G 0.289261 9.3163e-05
5:67534057 G A 0.658164 3.6694e-06
5:67535789 T C 0.089580 -2.2334e-05
5:67542082 C T 1.658712 -4.2292e-05
5:67546982 C T 0.051893 2.9429e-05
5:67547811 T C 0.025885 5.7476e-05
5:67560716 T G 0.380415 8.8750e-05
5:67564383 A G 0.741333 -5.9498e-06
5:67564731 T C 0.109551 1.9868e-05
5:67568240 G C 0.175080 -1.4600e-06
5:67568728 G A 0.227797 -5.2400e-05
5:67571028 G A 0.408838 -2.8058e-05
5:67575344 G A 0.481949 -1.9541e-05
5:67588148 A G 0.345776 7.9502e-05
5:67595431 T C 0.089193 -3.9809e-05
5:67595509 C A 0.050215 1.8014e-05
5:67595861 A C 0.363846 5.5485e-05
5:67596088 A G 0.919265 4.8805e-05
5:67596206 T C 0.031523 5.9063e-05
5:67608743 T C 0.936679 -7.9035e-06
5:67613801 C A 0.190438 1.6241e-04
5:67614893 C T 1.766630 -5.5713e-06
5:67625070 C T 0.313520 1.4091e-05
5:67625216 A G 0.048164 7.8886e-05
5:67625955 C T 0.723533 -1.2848e-05
5:67626658 C G 0.086847 -7.1086e-07
5:67633340 C T 0.254944 -9.0622e-06
5:67633433 T C 0.102816 5.2239e-05
5:67638051 T C 0.355235 -2.1260e-05
5:67644040 A G 0.034694 1.0340e-04
5:67645898 G T 0.042058 7.5071e-05
5:67648208 C T 0.171106 7.6010e-05
5:67650310 T C 0.043165 -2.9493e-05
5:67653042 A C 0.100148 -2.9389e-05
5:67653486 C T 0.101248 7.7839e-05
5:67661709 A G 0.859969 4.7444e-06
5:67668715 C T 0.037488 3.3355e-05
5:67668783 G A 0.089920 -5.7341e-05
5:67669240 C A 0.036291 -2.3713e-05
5:67678504 A G 0.164349 -1.0558e-04
5:67687665 C T 0.184044 -3.0246e-05
5:67687778 G A 0.123374 -1.0626e-05
5:67689085 G T 0.165800 -2.4366e-05
5:67690192 C T 0.216462 1.4197e-04
5:67698038 A G 0.100443 2.6438e-05
5:67698942 C T 0.369821 6.8636e-06
5:67699045 T C 0.222188 -9.2902e-06
5:67705892 T C 0.037154 9.5864e-07
5:67710792 A C 0.102400 -1.5034e-04
5:67711123 G A 0.097837 6.2689e-05
5:67715716 G T 0.034840 5.3599e-05
5:67720890 T G 0.028212 -3.2682e-05
5:67721618 A G 0.146753 8.1781e-05
5:67724356 A C 0.030244 2.7152e-05
5:67725393 G A 0.291819 1.7289e-04
5:67725631 C T 0.060352 1.1551e-04
5:67729498 A G 0.041873 -6.3149e-05
5:67731297 G A 0.111212 -2.5795e-05
5:67731430 C T 1.789649 5.8088e-05
5:67735504 T C 0.052189 -6.9546e-05
5:67738430 A G 1.014875 -4.3253e-06
5:67743590 C T 0.215722 -3.6687e-04
5:67749198 A G 0.688674 1.2126e-05
5:67751350 A G 0.339119 3.0549e-05
5:67751381 A G 1.688064 -2.1056e-04
5:67760607 C A 0.099297 2.1185e-05
5:67760953 G T 0.114426 1.2202e-04
5:67761640 G T 0.382905 -4.9584e-05
5:67768917 T C 0.526805 -4.7133e-05
5:67769308 G A 0.033869 -3.7113e-06
5:67769529 T C 0.090307 2.5218e-05
5:67781021 T C 0.343005 -9.0472e-06
5:67798510 G T 0.160632 -1.6257e-04
5:67799515 G A 0.800143 3.4829e-05
5:67812511 A G 0.059433 -1.2747e-05
5:67825930 G A 0.060806 -1.8074e-04
5:67827095 A C 0.050296 -3.3446e-04
5:67828849 C T 0.024931 -4.1830e-05
5:67832003 A G 0.051484 2.0896e-04
5:67845698 A C 0.869806 3.9009e-05
5:67846564 A G 0.087233 -1.3876e-05
5:67853546 G A 0.160821 -3.9085e-04
5:67877281 C T 0.050348 -4.1915e-05
5:67881128 G A 0.036106 1.3464e-04
5:67881238 T C 0.081627 -5.6244e-05
5:67883662 T C 0.483633 -4.3767e-05
5:67892239 C T 0.318519 -3.4163e-05
5:67896679 C T 0.085717 5.1947e-05
5:67901292 C T 0.400672 4.8278e-06
5:67904481 A G 0.046726 1.1456e-04
5:67915038 C T 0.086704 2.0084e-05
5:67922798 T C 0.096139 -2.3918e-05
5:67924890 C G 0.088142 1.2186e-04
5:67926488 A G 0.100927 5.9741e-05
5:67926988 G A 0.338425 -6.4621e-05
5:67929236 C T 0.044808 3.7492e-05
5:67938981 A G 1.930648 -1.2480e-04
5:67941124 A G 0.051257 2.1417e-05
5:67944870 G A 1.658962 1.3654e-05
5:67954756 T C 1.974790 2.6431e-05
5:67957492 C T 1.976861 2.1055e-05
5:67957782 G A 0.065305 -9.2181e-05
5:67958744 C T 0.179824 -1.2394e-05
5:67958925 G T 0.081494 1.6527e-04
5:67961802 A G 0.081676 6.2724e-05
5:67962330 T C 1.748496 9.9500e-05
5:67965770 T G 1.640942 3.6793e-05
5:67970708 A G 0.067927 2.4284e-04
5:67970865 C T 1.977802 2.3453e-06
5:67972356 A G 0.060154 -1.6334e-04
5:67994198 C T 0.489037 -9.6839e-06
5:68000986 C T 0.368571 -2.2813e-05
5:68003457 C T 0.657492 6.9247e-05
5:68004340 A G 0.041276 7.0550e-05
5:68005609 G A 0.166244 3.9763e-05
5:68019774 T C 0.674811 6.0990e-05
5:68023095 A C 0.050767 8.1709e-05
5:68030177 T C 0.297993 4.0132e-06
5:68030799 T C 0.496058 2.3669e-04
5:68036921 T C 0.777861 7.0558e-05
5:68037048 T C 0.954855 3.0374e-04
5:68042186 G A 0.175910 7.3993e-05
5:68042443 T C 0.162372 1.2327e-05
5:68047035 C G 0.045814 1.7761e-05
5:68050573 A C 0.034632 1.0338e-05
5:68050920 A C 0.029838 -2.5883e-05
5:68061720 C T 0.048238 2.6295e-05
5:68071181 C A 1.600523 2.3336e-05
5:68072719 G A 1.156397 2.7556e-05
5:68084208 G T 0.112835 1.3412e-05
5:68092208 G A 0.063094 -3.7102e-05
5:68105237 T C 0.024587 6.8053e-05
5:68118222 A G 0.841299 -4.0138e-05
5:68130358 G T 0.022730 4.4605e-05
5:68136159 A G 0.023613 -8.0282e-06
5:68142407 A G 0.110904 -2.8708e-04
5:68142751 C T 1.381710 4.3415e-05
5:68151922 A G 0.022714 4.0243e-05
5:68157663 C T 0.047648 -1.7262e-05
5:68187114 C T 0.046794 1.9766e-05
5:68190801 T C 0.303591 -7.6659e-05
5:68191972 G A 0.640543 1.1370e-05
5:68192468 A G 0.021909 8.0049e-06
5:68195164 A G 0.144004 -1.1663e-05
5:68199678 A G 0.354420 -8.3998e-05
5:68200792 G A 0.194128 -2.5106e-05
5:68219558 G A 0.035554 -1.1662e-05
5:68222794 T C 0.342758 2.9549e-05
5:68232426 G C 0.836122 -1.9600e-05
5:68235119 C T 0.157111 -8.2785e-06
5:68238931 A G 0.052130 2.3147e-05
5:68240916 C T 0.050131 3.2185e-06
5:68241498 A G 0.108389 2.3258e-05
5:68244835 T C 0.050692 7.8110e-05
5:68250226 A G 0.304036 1.1712e-05
5:68250652 A G 0.036670 -1.1361e-05
5:68252021 T C 0.547156 -2.2285e-04
5:68258539 G A 0.762395 2.0924e-05
5:68266066 C T 0.126046 1.3275e-04
5:68268229 A G 0.049303 8.0056e-05
5:68291022 G A 1.597472 -4.6981e-05
5:68292947 C T 0.114672 -9.0541e-05
5:68304543 C T 0.053331 -3.5161e-06
5:68323790 G A 0.294335 -1.3261e-05
5:68326128 C T 0.868609 -7.5702e-04
5:68331077 G A 0.123887 4.5127e-05
5:68336134 T C 0.036073 -1.5084e-05
5:68336434 G A 0.027930 -2.6923e-05
5:68338718 A C 0.083656 -3.8558e-05
5:68339119 A G 0.050751 9.3432e-05
5:68355586 T C 0.658096 9.1552e-05
5:68365157 G A 0.919726 -1.7792e-04
5:68367553 G A 0.967150 -1.0637e-04
5:68396580 A G 0.485139 2.7874e-04
5:68403982 C T 0.050712 8.1184e-05
5:68406624 A C 0.057268 -6.4290e-05
5:68414334 A G 0.022762 -3.6670e-05
5:68417755 G A 0.853393 5.4584e-05
5:68422101 G T 1.223854 8.0339e-05
5:68425035 T C 0.769224 1.4590e-05
5:68429040 A C 1.419494 -1.3173e-05
5:68431282 A G 0.039270 -4.6352e-06
5:68436503 T G 0.481501 -1.8437e-05
5:68449239 A G 0.995550 -1.0767e-06
5:68455166 T C 0.732008 -5.7713e-05
5:68465471 T C 1.042743 8.6809e-06
5:68469058 G A 0.240150 6.4904e-05
5:68513290 G A 0.815278 -1.9227e-05
5:68520276 T C 0.040520 5.5405e-05
5:68521895 G A 0.042133 1.6515e-04
5:68558550 A T 1.054282 1.6462e-05
5:68559199 C T 1.935718 5.3000e-05
5:68561909 T C 0.653750 1.9924e-06
5:68568858 T C 0.048586 2.1225e-04
5:68569056 C T 0.027875 4.3774e-05
5:68587109 T C 1.131469 3.0931e-06
5:68594389 A G 1.119687 -2.2342e-05
5:68594557 T C 0.878940 2.6925e-05
5:68596197 G A 0.034061 -1.5852e-05
5:68607139 A G 0.147416 -3.2287e-05
5:68616079 A G 0.042081 1.3897e-05
5:68616331 T C 0.924799 2.5860e-06
5:68621286 T C 0.051419 -1.3986e-05
5:68627806 G T 1.963855 2.2377e-06
5:68636721 A G 0.023782 2.4307e-05
5:68643336 G A 0.312449 1.0440e-05
5:68653059 A G 0.031685 -8.8749e-06
5:68656135 C A 1.887596 4.6245e-05
5:68658778 C G 0.100469 -1.6116e-05
5:68664647 C T 1.898661 3.0083e-05
5:68665462 T C 0.043487 9.8581e-06
5:68666912 T C 0.070400 -1.1169e-04
5:68667542 A G 0.022607 -1.4355e-04
5:68668992 C T 0.078349 1.3846e-04
5:68682536 C A 0.102858 -3.1199e-05
5:68682598 G C 0.038326 7.5970e-05
5:68683217 T C 0.087960 -6.9555e-05
5:68685037 C A 0.047060 -4.2177e-04
5:68695940 G T 0.634207 3.3673e-06
5:68704933 A G 0.024668 8.5860e-05
5:68705148 G A 1.963712 3.0135e-05
5:68720419 G T 0.951457 -6.0162e-06
5:68725254 T G 0.053295 1.0739e-04
5:68730441 T C 0.945682 1.1639e-05
5:68740653 C A 1.940482 8.9088e-05
5:68749848 A G 1.635025 -6.5923e-05
5:68750574 T G 0.041675 -7.4548e-05
5:68761726 T C 0.112287 -7.9460e-05
5:68766397 A G 0.055463 1.9003e-05
5:68769560 G A 0.199841 1.6987e-04
5:68775065 T C 1.594028 -3.0005e-05
5:68787258 T G 0.044045 -2.3078e-06
5:68795818 C G 0.224684 -1.2709e-05
5:68804987 G C 0.023412 -8.6845e-05
5:68805616 A G 0.088719 -5.3532e-05
5:68820348 T G 1.771804 -1.4351e-05
5:68822698 C G 0.048530 2.5311e-04
5:68826788 A G 0.112008 -8.1904e-05
5:68829459 T C 0.058722 -2.6730e-05
5:70256200 A G 0.273279 1.3410e-06
5:70671482 G A 0.045947 1.4410e-04
5:70675231 C T 1.319810 -5.5633e-06
5:70698955 C G 0.035252 -5.7696e-06
5:70701185 C A 0.607060 3.8744e-05
5:70731744 T C 0.924621 2.1088e-05
5:70751818 G T 1.664357 6.7170e-05
5:70762447 G A 0.929132 8.3420e-06
5:70767644 G A 0.057197 3.6833e-05
5:70772293 T C 0.033905 1.4615e-05
5:70778014 T C 0.043490 5.5397e-05
5:70798541 G A 0.178763 -8.8972e-05
5:70800475 T C 0.681137 1.9004e-05
5:70806958 A G 1.663123 5.0693e-05
5:70809169 G A 0.928600 5.0135e-06
5:70812303 T C 0.087768 -5.4375e-05
5:70818130 A C 0.052468 1.7687e-05
5:70818150 G C 0.044769 1.6567e-04
5:70827975 A G 0.161476 6.8788e-06
5:70858268 G A 0.069670 6.7304e-05
5:70858342 G A 0.100712 -2.7524e-05
5:70859982 G A 0.053623 8.5999e-06
5:70866543 G A 0.031779 5.4785e-05
5:70878529 A G 1.663205 5.1728e-05
5:70879608 T C 0.026167 -2.6271e-05
5:70882245 C T 0.982765 7.7229e-06
5:70885973 T C 1.611058 4.2534e-05
5:70891683 G C 0.068446 -6.5497e-05
5:70893338 C G 0.077882 -3.9432e-05
5:70899296 G A 1.745439 5.1433e-07
5:70923455 A G 0.748380 1.5299e-05
5:70927856 A G 0.924647 4.7648e-06
5:70928251 C T 0.682426 2.9385e-05
5:70939437 A G 1.571947 5.0501e-05
5:70943181 G A 0.085483 -8.7167e-05
5:70948654 A G 1.723942 1.5472e-05
5:70955434 G A 0.035259 2.5027e-07
5:70956193 C A 0.094036 -2.9422e-05
5:70959822 G T 1.451361 -1.8822e-05
5:70960199 A G 0.047177 -9.8386e-05
5:70960756 G A 0.170486 -1.4554e-05
5:70967745 A G 0.087116 -9.4198e-05
5:70972262 A G 0.784394 8.1712e-06
5:70974096 T G 0.632019 1.2195e-05
5:70975592 A G 0.050744 1.4165e-04
5:70976058 G A 0.274876 -8.7397e-06
5:70976386 A G 0.897356 -1.2555e-04
5:70979078 G A 0.071900 1.0381e-04
5:70986022 C T 0.089511 5.7457e-05
5:70988816 G A 0.212396 1.2697e-05
5:70989408 A G 0.554099 3.5715e-05
5:70992610 T C 0.078781 -5.2687e-05
5:70993583 G T 0.092533 3.3808e-05
5:70997560 C T 0.043289 1.0656e-04
5:71000610 A G 0.029851 1.6919e-04
5:71006707 G A 0.813730 7.4600e-06
5:71011901 G C 0.845557 8.7777e-07
5:71013419 C T 1.167023 1.5979e-05
5:71017951 G T 0.387465 9.8755e-06
5:71020547 G A 0.309479 -4.7428e-05
5:71026807 G T 0.325069 -6.4456e-05
5:71033528 A G 0.088044 4.4457e-05
5:71038310 G A 0.039722 2.9659e-05
5:71040309 G A 0.408046 -3.8043e-05
5:71042262 C A 0.307629 -1.0549e-04
5:71047045 A G 0.306944 -1.0467e-04
5:71048880 G T 0.407955 -2.8860e-05
5:71065672 C T 0.059131 5.8326e-05
5:71065780 T C 0.041695 5.6290e-05
5:71073391 T C 0.069797 -8.3226e-05
5:71077144 A G 0.027982 1.5933e-04
5:71079676 G A 1.331076 6.4395e-05
5:71081960 C T 1.025418 5.0650e-05
5:71083185 T C 0.068625 3.8262e-05
5:71097024 A C 1.332683 6.0543e-05
5:71097137 A G 0.065554 -1.2099e-05
5:71097970 T G 0.051286 7.1426e-05
5:71102112 A G 0.032295 -1.2657e-05
5:71102724 G A 0.092484 -6.6548e-05
5:71105662 C T 1.432425 1.2404e-04
5:71109042 G T 0.053019 1.3608e-05
5:71111860 T G 0.071543 -7.0825e-06
5:71113867 T C 0.031328 -9.9240e-05
5:71124691 C T 0.074308 1.0477e-04
5:71125703 T C 0.584531 -4.9039e-04
5:71126009 T G 0.024263 2.7138e-05
5:71126782 A C 0.164446 8.7009e-05
5:71127410 T C 0.094062 -7.8053e-06
5:71127483 C T 0.031666 -3.4693e-05
5:71133291 T G 0.208624 7.5404e-05
5:71133485 A G 0.173518 -1.6011e-05
5:71135107 T G 1.658050 -2.7521e-04
5:71140304 A G 1.367069 -5.0633e-05
5:71144626 A G 0.107178 -3.5510e-05
5:71156117 T C 0.730778 2.6252e-05
5:71157880 A G 1.351291 -7.7910e-05
5:71158565 C T 0.043412 1.1846e-05
5:71171484 A G 1.174024 -6.0944e-05
5:71176588 G T 0.070443 -8.0178e-05
5:71183196 C T 0.095389 1.4534e-06
5:71184461 T C 0.169915 1.2927e-05
5:71185369 C A 0.115948 2.2886e-05
5:71191962 G A 0.068674 2.6708e-06
5:71199056 C T 1.212912 -2.7537e-04
5:71199721 G A 0.064811 -3.1717e-05
5:71200670 A G 1.654107 -4.7584e-04
5:71206835 T G 0.024363 1.9272e-05
5:71212028 A G 0.110846 -6.0189e-05
5:71215797 A G 0.333267 -9.1029e-05
5:71220261 G A 0.121641 -4.5097e-05
5:71230743 T C 0.229355 -2.1790e-04
5:71231709 C T 0.041757 2.7282e-05
5:71232542 T C 0.051114 -5.1498e-05
5:71239746 A C 0.030822 3.5869e-05
5:71240138 G T 0.742836 -2.6954e-05
5:71241023 C T 0.259141 3.3221e-05
5:71241383 A G 0.059339 1.8045e-05
5:71241475 T C 0.091391 3.6288e-05
5:71241663 G C 1.643860 -1.1478e-04
5:71245810 C T 0.907139 -1.0073e-05
5:71249940 G A 1.392447 -7.1289e-05
5:71257317 C T 0.894750 -5.0969e-05
5:71266894 A G 0.072179 -6.0055e-05
5:71267861 G T 0.032727 -1.3029e-05
5:71271690 C T 0.433071 3.8626e-06
5:71273347 A G 0.172729 1.2830e-05
5:71293074 T C 0.374751 -3.2386e-05
5:71303913 A G 0.041286 3.8121e-05
5:71310346 T G 0.033934 2.9582e-05
5:71326427 T C 0.325338 -5.3807e-05
5:71336805 T G 0.263932 -2.8974e-05
5:71341276 A C 0.051471 2.2041e-05
5:71347502 A G 0.258690 -5.1709e-05
5:71365841 C T 0.027083 7.2333e-06
5:71370861 T C 0.044350 1.1417e-05
5:71372026 G A 0.247287 -4.0824e-05
5:71375719 C T 0.231497 -1.8927e-05
5:71375853 G A 0.085013 4.2239e-06
5:71380914 C T 0.529918 -1.1262e-05
5:71381885 A G 0.072598 -1.6359e-05
5:71389751 A G 1.111660 -1.8970e-06
5:71391412 G A 0.714734 7.2026e-06
5:71391554 T A 0.031438 -2.9618e-05
5:71396751 G A 0.068508 4.0830e-05
5:71397773 A G 0.048803 4.8826e-05
5:71402382 T C 0.330807 -6.2078e-06
5:71406967 A G 0.060290 -9.4983e-05
5:71410356 C G 1.432954 1.4455e-04
5:71420451 C T 0.100466 -6.5293e-05
5:71422735 A G 0.036774 -2.2972e-05
5:71424084 A G 0.068878 2.6275e-05
5:71427909 G A 0.836872 -9.4266e-06
5:71435390 T G 0.025645 -1.5938e-05
5:71438236 T C 0.097567 -2.5525e-05
5:71438968 G A 0.026125 -6.0433e-05
5:71440155 A G 0.136361 1.5898e-05
5:71444596 G A 0.128053 1.3586e-05
5:71446207 T C 0.419968 -1.5349e-05
5:71448748 A G 0.169535 -3.4683e-05
5:71450912 T C 0.218455 -6.0097e-05
5:71454783 T C 1.699469 1.9876e-07
5:71455618 G A 1.481920 4.5393e-05
5:71459466 T C 0.032935 2.9245e-05
5:71460978 C T 0.030185 -3.5812e-05
5:71461469 C T 0.265924 -8.8972e-05
5:71464268 C T 0.821230 3.3025e-05
5:71471263 A C 0.026709 -7.8095e-05
5:71471329 T C 0.678638 5.9121e-07
5:71472524 A G 0.067872 5.6440e-05
5:71476905 T C 0.305412 9.7700e-06
5:71477115 A G 1.343430 5.8691e-06
5:71481887 T C 1.604210 4.1450e-05
5:71482595 C T 0.085415 -1.9932e-05
5:71483741 A G 0.220705 -6.8197e-05
5:71490962 G A 1.654681 3.8548e-05
5:71495041 C T 0.500028 -8.7205e-06
5:71496419 G A 0.662724 6.1212e-05
5:71498383 A G 0.168789 7.7644e-06
5:71506529 T C 0.624554 1.9298e-05
5:71507473 C T 0.276622 -4.2379e-05
5:71519664 T C 0.800532 -1.6534e-05
5:71521527 G C 0.211918 5.8434e-05
5:71521964 A G 0.029845 -4.9743e-05
5:71534553 G A 1.891443 4.4775e-05
5:71540604 C T 1.293893 8.2388e-06
5:71545234 T C 0.280991 1.1061e-04
5:71548805 C A 0.048053 -3.7947e-05
5:71563822 T G 0.527000 -1.6899e-06
5:71586735 A G 0.153290 5.7352e-05
5:71609959 G A 0.047002 -6.7283e-06
5:71624840 T C 1.934731 5.8483e-05
5:71642962 G A 0.028446 1.2052e-04
5:71648590 A G 0.058079 -1.0827e-04
5:71653190 T C 0.040880 -6.2464e-05
5:71667074 T C 0.707155 2.5901e-05
5:71667678 A G 0.237917 -3.5542e-05
5:71689880 C T 0.936594 -7.1041e-06
5:71692015 C A 0.030893 -1.0501e-05
5:71698226 T C 0.071440 5.5630e-05
5:71711324 T C 0.091115 4.4584e-05
5:71713199 A G 1.522699 6.6288e-05
5:71716928 G C 0.303497 1.9731e-05
5:71728153 A G 0.066236 -3.6866e-05
5:71729221 A G 0.907392 5.9684e-05
5:71739602 C G 0.224596 -1.9363e-05
5:71741381 G A 1.756315 4.0777e-05
5:71745051 T C 0.029501 -7.7204e-05
5:71752688 A G 0.031412 8.1667e-06
5:71754465 T G 0.368143 3.7730e-05
5:71756670 T C 0.280894 3.7573e-05
5:71756896 C T 0.042766 1.8782e-05
5:71758330 A C 0.123683 -2.1899e-05
5:71758799 G T 0.081033 -4.2758e-05
5:71761008 T C 0.124501 -8.1859e-05
5:71762559 T G 0.053526 -6.8288e-06
5:71762711 A G 0.253860 2.2526e-05
5:71763456 T C 0.135179 -5.9447e-05
5:71763715 G A 0.516935 1.2178e-05
5:71772130 A G 0.100372 -3.6498e-05
5:71773417 C T 0.158286 3.9661e-05
5:71777354 A G 0.022133 -1.0395e-04
5:71780033 T C 0.550489 5.3719e-05
5:71786899 T G 0.285779 4.0507e-05
5:71798468 G C 0.021295 2.9808e-05
5:71799791 C A 0.057758 -8.4478e-06
5:71804002 C T 0.365030 2.5808e-05
5:71804810 C T 0.185608 -1.0544e-07
5:71818834 G C 0.110453 -2.1281e-06
5:71845634 T C 0.441770 6.8273e-05
5:71849569 A G 0.188380 -4.5754e-05
5:71870990 C A 0.050718 -6.4601e-05
5:71880536 G A 1.362112 -5.0273e-05
5:71888116 T C 0.119440 -7.8426e-05
5:71909347 T C 0.194674 -1.2400e-06
5:71914630 A G 0.118869 -4.2059e-06
5:71947654 G A 0.427277 -9.9700e-06
5:71954926 A G 0.250059 4.3060e-05
5:71974786 C T 0.073773 2.7292e-05
5:71988725 T C 0.035067 -2.4803e-05
5:72001313 A C 0.021023 5.4058e-05
5:72007304 A C 0.423428 -1.2814e-05
5:72018529 G A 0.168597 -2.0435e-04
5:72034113 T C 0.041484 8.4160e-07
5:72037577 A G 0.093841 -5.6129e-05
5:72061369 G A 0.094542 -1.8694e-05
5:72066542 C T 0.213606 -4.2988e-05
5:72069648 G T 0.632483 5.0866e-05
5:72080867 T C 0.026271 1.0467e-05
5:72117381 A G 1.055308 -3.5120e-05
5:72119026 C T 0.070361 -3.6685e-05
5:72121562 T G 0.067658 2.7196e-05
5:72147867 G T 0.044587 1.2608e-06
5:72166483 T C 0.285337 -2.1416e-06
5:72176082 G A 0.098074 -2.7906e-05
5:72234189 G A 0.350613 5.1814e-05
5:72251075 G A 0.023207 -3.1364e-05
5:72294458 G A 0.726403 1.4498e-05
5:72314959 G A 0.121956 2.3471e-05
5:72326189 T C 0.043691 -7.4257e-05
5:72348272 G A 0.287275 8.9397e-06
5:72356905 A C 1.811613 2.3007e-05
5:72357320 T C 0.071397 -6.9686e-07
5:72362355 C A 0.135646 2.3652e-04
5:72370529 A C 0.025891 -4.6574e-05
5:72371885 G A 0.042140 6.6062e-06
5:72376072 A G 0.646070 3.3947e-05
5:72406312 G T 1.697230 1.6162e-05
5:72409094 A G 0.658128 -7.2786e-06
5:72409195 T C 0.023311 -4.8554e-05
5:72419617 A C 0.489732 -2.6113e-05
5:72420681 A C 0.189471 6.9414e-05
5:72421300 G C 1.556760 1.3345e-04
5:72426085 A G 0.834957 -2.6096e-05
5:72430504 T C 0.051030 -2.8244e-04
5:72433992 T C 0.646268 -4.1383e-06
5:72442855 G A 0.220357 1.1353e-04
5:72445501 C T 0.850903 2.2225e-05
5:72447023 T G 1.693033 -1.0457e-06
5:72448744 A G 0.076986 9.9405e-05
5:72449955 G A 0.264737 5.5874e-05
5:72451840 T C 0.652815 -8.0569e-06
5:72454520 C A 0.143848 -1.1027e-03
5:72455175 A G 0.136270 -9.2918e-06
5:72455993 T C 0.035969 1.2592e-05
5:72460429 T C 1.692494 -4.4422e-05
5:72467960 G A 0.113760 -5.4152e-05
5:72479621 C A 0.109323 -8.1149e-06
5:72484883 G A 0.322401 3.1850e-05
5:72493328 G A 0.875120 8.6812e-04
5:72493896 C A 1.821198 1.5067e-04
5:72499675 T C 0.052477 4.1316e-05
5:72517077 A G 1.951668 -5.3051e-05
5:72524578 C T 0.644240 1.5924e-05
5:72531983 A G 0.039455 6.2537e-06
5:72535527 T G 0.101368 -3.6853e-05
5:72550574 G A 0.044324 -4.1912e-05
5:72551134 G A 0.767887 6.8561e-05
5:72553860 C T 0.091121 -3.4226e-05
5:72559475 T C 0.023908 3.4383e-05
5:72562448 A G 0.022743 1.5437e-05
5:72565567 T C 0.221279 -6.8333e-06
5:72571215 C T 1.180525 2.7906e-04
5:72577015 G T 0.527078 -5.1792e-06
5:72577549 A G 0.069764 5.5936e-05
5:72577764 G A 0.143070 1.6303e-05
5:72578131 G A 0.505107 -9.7078e-05
5:72578158 C G 0.225515 -1.4781e-05
5:72580873 A G 0.462646 -1.9953e-05
5:72581368 T C 1.838287 -6.7830e-05
5:72581515 C T 0.025966 5.8085e-05
5:72584702 A G 0.040484 7.4208e-06
5:72585924 T C 0.118071 1.6125e-04
5:72586645 T C 0.046398 -2.6408e-05
5:72587455 T G 1.168597 5.5248e-06
5:72587805 T C 0.958321 -9.9598e-07
5:72589076 G T 1.401230 6.0766e-05
5:72592069 A C 0.077671 6.7682e-05
5:72592207 A G 0.255908 6.8243e-05
5:72593602 C A 0.472770 8.7242e-06
5:72593640 G A 0.075775 1.7411e-05
5:72594089 A C 0.075671 -1.5081e-04
5:72594565 A G 0.306811 -1.3736e-05
5:72595335 C A 0.176786 5.0790e-05
5:72597536 A G 0.071653 1.7501e-06
5:72597906 C T 0.108330 2.4519e-05
5:72599383 T C 0.036745 5.0540e-05
5:72600156 A G 0.062439 6.9476e-05
5:72600329 C T 0.102588 6.4725e-06
5:72600624 A G 0.055824 2.0981e-05
5:72601127 G A 0.216936 1.6767e-04
5:72602271 C A 0.020740 1.8408e-05
5:72602728 T C 0.101897 -1.9361e-05
5:72607935 G A 0.075435 -4.9417e-05
5:72610692 A G 0.053646 -1.0614e-05
5:72615716 C A 0.205885 -4.7027e-06
5:72618265 A G 1.065827 -9.3138e-05
5:72622024 T C 0.064610 3.1869e-05
5:72624674 C T 1.937759 -6.2095e-07
5:72625069 G A 0.078187 -4.3626e-05
5:72628284 C G 0.039825 -7.2948e-06
5:72631021 C T 0.260569 7.9499e-05
5:72631693 G A 0.100424 -7.3815e-05
5:72633359 C T 0.133725 2.5333e-07
5:72633545 C T 0.060439 -3.1997e-05
5:72634160 C T 0.398572 6.5051e-05
5:72636492 G A 0.071056 2.6379e-05
5:72636682 T C 0.263876 9.5193e-05
5:72645439 C G 0.072176 2.0797e-06
5:72650317 G C 0.051026 8.1944e-05
5:72657550 G T 0.081202 -3.7418e-05
5:72658973 T C 1.125663 5.9026e-06
5:72671359 T C 0.120369 1.4373e-04
5:72676899 C T 0.132313 -3.7380e-05
5:72683705 G A 0.251419 2.8734e-05
5:72697269 C A 1.344378 5.0993e-05
5:72699602 A G 0.071864 1.2421e-05
5:72720106 C A 0.043289 -4.2360e-05
5:72720172 C T 1.938649 -2.6946e-05
5:72721300 T A 0.038293 -8.6332e-05
5:72721890 C T 0.070180 8.6316e-05
5:72745041 A G 0.073851 1.7485e-05
5:72753831 A G 0.046473 -3.1585e-05
5:72768117 A G 1.365722 4.9880e-05
5:72772710 A G 0.066428 -3.3023e-05
5:72783122 G T 0.120544 1.1543e-05
5:72784718 T C 0.077797 -1.7555e-05
5:72786991 A G 0.092569 -3.1235e-05
5:72787591 G T 0.047138 1.8321e-05
5:72791309 C T 0.183382 -8.3468e-06
5:72809050 G A 1.858060 -3.2796e-05
5:72809831 T C 0.944241 3.2435e-04
5:72811157 G A 0.314763 -2.3750e-04
5:72815647 A T 0.095263 1.5741e-05
5:72817331 C T 1.057093 1.5036e-04
5:72818878 G A 0.238725 5.4678e-05
5:72821497 C A 0.073396 -6.0502e-06
5:72822036 A G 0.529116 -9.7449e-05
5:72825229 G A 0.782048 -1.9446e-05
5:72825317 A G 0.049592 1.6590e-05
5:72827364 C T 0.090813 -2.1201e-05
5:72832832 A G 0.214444 -7.3328e-07
5:72844380 C T 0.052029 -2.5541e-05
5:72848115 T G 0.061536 3.5089e-05
5:72858918 T C 1.363797 -7.8564e-05
5:72879084 C T 0.457748 -4.5840e-04
5:72882128 A G 0.827579 1.5466e-05
5:72889620 G T 0.053954 -6.5798e-06
5:72904983 T C 1.319376 2.0091e-04
5:72908697 G A 0.167520 1.2943e-04
5:72913500 G A 0.528610 -2.4825e-04
5:72917268 A G 0.023431 -4.4222e-05
5:72917909 A G 0.065103 -1.5660e-05
5:72918105 C G 0.255184 -5.0702e-06
5:72919887 A G 1.438517 -2.1919e-05
5:72923254 G A 0.043356 -6.0694e-05
5:72927292 T C 0.855311 9.1337e-05
5:72949258 A G 0.064740 -5.4305e-05
5:72952424 C T 0.050952 -4.7119e-06
5:72958766 C T 1.411694 -2.3306e-05
5:72991289 T C 0.067336 8.4078e-07
5:72996071 T C 0.081796 9.8095e-06
5:73001379 C T 0.044898 -7.2562e-05
5:73006996 A G 0.463925 -3.0458e-04
5:73015580 G A 0.023129 8.8597e-05
5:73021830 A G 0.029965 -2.7101e-05
5:73022898 G T 0.049572 -9.5449e-06
5:73039432 G A 0.616855 -9.3351e-05
5:73041784 G A 1.517250 -2.5321e-05
5:73048002 G A 0.590318 -4.4127e-05
5:73048250 T C 0.062455 -4.0795e-05
5:73052808 C G 0.044340 -1.9985e-06
5:73054256 G T 0.166488 1.0809e-06
5:73060774 T C 0.026320 -2.6299e-05
5:73067463 G C 0.033295 -1.1101e-05
5:73069212 G A 0.027677 1.1007e-05
5:73069226 A G 1.387170 1.7365e-05
5:73069254 G A 0.033288 -1.1321e-04
5:73069581 G A 1.105808 -1.6906e-04
5:73071641 C A 0.997459 -5.5224e-05
5:73072354 C T 0.940632 -4.0875e-05
5:73072504 C A 0.058271 -2.0055e-05
5:73073221 T C 0.118756 -5.3968e-05
5:73075212 A G 0.022883 3.1539e-05
5:73076511 A C 1.000821 -4.9702e-05
5:73077688 C T 0.996222 -3.1716e-05
5:73081264 A G 0.117292 6.0079e-07
5:73082059 A G 0.089122 -1.8127e-05
5:73088338 C T 0.029384 -3.7000e-05
5:73089939 G A 0.148496 4.3251e-05
5:73092236 G A 0.092569 -1.8636e-06
5:73094610 T C 0.032831 3.0735e-05
5:73094950 G A 0.089813 -6.4094e-05
5:73096218 C A 0.187468 -3.7593e-05
5:73101091 A C 0.975965 -8.9041e-06
5:73104348 A G 0.074880 1.3835e-06
5:73115275 A C 0.246664 1.3891e-05
5:73115927 A G 0.246564 -5.2401e-06
5:73116274 T C 0.070628 -4.1820e-05
5:73116673 T C 0.040763 5.8795e-07
5:73118197 T G 1.434434 2.0939e-05
5:73126666 T G 0.047625 -1.0425e-04
5:73129149 T C 0.065243 7.4124e-05
5:73142296 T C 0.590269 -2.5689e-05
5:73144845 G A 1.162456 -3.6752e-05
5:73148073 C T 0.123708 -3.9739e-05
5:73148090 A G 0.067343 -3.1979e-06
5:73148481 A G 0.602772 -3.8568e-05
5:73149994 T C 0.086639 -8.9164e-06
5:73155700 G C 0.084782 2.9400e-05
5:73156002 C T 0.022379 -3.9295e-05
5:73158071 G A 0.034947 6.8162e-05
5:73162631 A G 0.031211 -1.0567e-04
5:73163965 A C 0.673656 -4.2632e-05
5:73167056 A C 0.607718 -9.0662e-05
5:73167334 A G 0.265525 -4.8522e-05
5:73176396 G A 0.295571 3.6237e-06
5:73176442 T G 1.188715 -1.1685e-04
5:73180303 A T 0.044048 -1.3995e-05
5:73181913 C T 0.105474 2.5845e-05
5:73184341 C A 0.077171 2.5266e-05
5:73188380 G T 0.055136 5.6268e-05
5:73196609 G A 0.830033 -5.9930e-05
5:73197299 C A 0.107337 -2.8554e-05
5:73199538 T C 0.053078 2.5051e-06
5:73202480 T C 0.926088 -7.8022e-06
5:73202854 C G 0.167247 7.9216e-05
5:73203410 G A 0.691102 -4.3120e-05
5:73204736 C T 0.902838 -3.1200e-05
5:73205717 T C 0.074711 -6.4389e-06
5:73206587 C T 1.085470 -3.2371e-05
5:73209060 T G 0.075951 4.3052e-06
5:73213163 T C 0.052555 -8.9373e-05
5:73215237 A G 0.095996 -9.8430e-05
5:73215282 A G 0.366351 -7.3108e-06
5:73215462 C T 0.242792 -6.9135e-05
5:73218954 T C 0.339911 -2.2842e-04
5:73219159 C T 0.181808 -4.7543e-05
5:73220594 G A 0.059699 -3.8097e-05
5:73221549 T G 0.255139 -3.1095e-05
5:73221801 A G 1.236294 4.0280e-05
5:73222133 C T 0.471338 -2.2255e-05
5:73222206 C T 0.026518 -1.8687e-05
5:73222690 A G 0.218945 2.9845e-05
5:73224689 T C 1.816732 5.1036e-05
5:73226318 A G 0.715515 1.0260e-06
5:73226340 T C 0.026722 3.8782e-05
5:73227205 T G 0.023477 5.6136e-05
5:73231061 A G 1.247377 3.3758e-05
5:73236069 G A 0.195667 -9.2567e-05
5:73243982 T C 0.853535 -3.8328e-05
5:73247178 G A 0.043418 7.0520e-05
5:73251353 A G 0.033152 -5.5816e-05
5:73252392 T G 0.774647 -1.1923e-05
5:73256530 T C 0.024447 3.7566e-05
5:73258407 C T 0.048797 5.5250e-05
5:73267094 C T 0.693617 -3.4203e-05
5:73272435 T G 0.057301 -1.8785e-04
5:73273104 G A 1.386812 8.9373e-05
5:73273696 A C 0.887690 -1.7572e-05
5:73275684 G T 0.023778 3.0491e-05
5:73283969 G A 0.020276 5.6685e-05
5:73286745 C T 1.137659 2.4833e-05
5:73288967 A G 0.955991 4.4018e-05
5:73303366 C T 0.495136 4.4459e-06
5:73305956 C A 0.382869 -3.5513e-05
5:73311597 A G 1.005693 4.9845e-05
5:73312440 A G 0.077061 -2.5693e-05
5:73312701 A G 0.087957 9.3483e-05
5:73313539 T G 0.089943 -8.3181e-05
5:73314149 A G 0.067194 -5.0923e-05
5:73324340 C T 1.240776 2.6367e-05
5:73326518 C T 1.886282 -2.9595e-05
5:73330224 G A 0.752628 -5.7505e-05
5:73331784 A G 1.958571 -1.2620e-04
5:73337130 T C 0.056246 4.8618e-04
5:73339114 T C 0.661578 -4.4575e-05
5:73349099 C A 0.057343 6.6795e-05
5:73351879 T C 0.072929 -6.0175e-05
5:73357257 A G 0.318564 -6.7119e-05
5:73364709 T C 0.113695 -3.2777e-05
5:73366090 A G 0.049972 -4.4091e-05
5:73366556 A C 0.067203 5.6793e-05
5:73366695 T C 1.341852 1.5514e-04
5:73366893 T C 0.166984 -3.4511e-05
5:73369586 G T 1.376134 3.7135e-05
5:73370803 A G 0.494627 4.0500e-05
5:73371678 T C 1.275493 3.1441e-05
5:73374229 G A 0.064133 -1.4980e-05
5:73382167 T C 0.023418 4.0004e-05
5:73387513 G A 1.142751 3.0316e-05
5:73389622 G A 0.052458 4.4764e-05
5:73394055 A G 0.181438 -5.8509e-05
5:73397114 A G 0.080047 4.8078e-05
5:73400596 C A 0.036385 -4.8709e-05
5:73415730 T C 1.483695 -6.3021e-06
5:73419094 A C 0.081517 -8.3159e-05
5:73421526 C T 0.063860 4.0207e-05
5:73424188 G A 0.055028 -8.9608e-05
5:73427773 G C 0.371846 5.0309e-05
5:73430161 G A 0.563625 4.8580e-04
5:73433793 C T 0.075233 -9.6420e-06
5:73436225 A G 0.028228 -1.1112e-04
5:73437570 C T 1.440277 -3.8594e-05
5:73445452 C A 0.554163 -1.8580e-05
5:73446921 T C 0.066278 3.2672e-05
5:73448820 T C 0.069131 -3.2539e-05
5:73454305 C T 0.061533 3.0208e-05
5:73455804 A G 0.312780 -1.1689e-05
5:73463613 T C 0.039877 -1.0428e-05
5:73469162 A G 0.095376 -7.5385e-05
5:73474848 C T 0.133728 -3.0408e-06
5:73478536 T C 1.459332 -3.1923e-05
5:73478606 T C 0.098882 -3.7693e-05
5:73486650 T G 1.481293 -2.2499e-05
5:73487952 T C 0.145082 1.2247e-04
5:73491474 T G 0.057599 3.4430e-05
5:73494039 A G 0.939207 -2.4632e-05
5:73496524 C G 0.031881 1.0228e-05
5:73498247 G A 0.110057 2.0007e-05
5:73503322 C T 0.099505 1.1301e-05
5:73507666 C T 0.256664 1.8371e-04
5:73509085 T C 0.589205 -2.1339e-05
5:73509234 A G 0.035333 -2.6461e-05
5:73509349 A G 0.500313 -4.9023e-05
5:73509422 A G 0.064587 -5.2420e-06
5:73511289 A G 0.112456 7.7455e-06
5:73511687 A G 1.470491 9.6195e-07
5:73521954 G A 0.053360 -3.6287e-05
5:73523745 G A 0.125510 1.0545e-05
5:73526618 A G 0.128632 -3.3199e-05
5:73528671 T C 0.127357 1.1653e-05
5:73530140 C T 0.028478 -3.1741e-05
5:73532519 T C 0.193554 7.7684e-06
5:73536125 T G 1.470968 1.4381e-04
5:73536890 C T 0.752670 7.1205e-05
5:73538855 T C 0.276616 2.6365e-05
5:73540644 T C 0.124991 -1.2294e-05
5:73545718 A G 0.137058 1.2834e-05
5:73546514 C T 1.460562 7.7519e-05
5:73547069 T C 0.590581 -2.4826e-05
5:73548364 A G 0.661942 2.6628e-05
5:73554344 C T 0.584313 -1.2729e-05
5:73554618 T C 0.280219 8.0296e-05
5:73556004 G T 0.156932 -7.1872e-06
5:73557417 T C 1.375900 -4.0484e-06
5:73558017 T C 0.033785 -7.8474e-05
5:73561298 A G 0.996323 -2.8642e-05
5:73565080 G A 0.308064 -6.8246e-05
5:73565113 G A 0.846112 -6.5853e-06
5:73565675 C T 0.513588 5.6661e-05
5:73569263 C T 1.035862 -1.5538e-05
5:73573179 G A 0.156523 -1.8090e-05
5:73576315 G A 0.906048 1.3277e-06
5:73579185 G T 0.212623 -4.2615e-05
5:73579258 C T 0.433876 -5.6094e-05
5:73579709 G C 0.078317 -6.8557e-05
5:73579842 A G 0.812431 -1.3316e-05
5:73580446 A G 0.069323 -1.5570e-05
5:73580574 T C 0.039881 -5.7326e-05
5:73581282 C T 0.538227 -9.1613e-06
5:73583431 T C 0.196352 1.7376e-04
5:73584387 C T 0.058323 -1.4656e-04
5:73598469 C T 0.031886 2.1648e-05
5:73606026 G A 1.793849 -1.1466e-05
5:73607994 T C 0.034551 -3.8602e-05
5:73619229 A G 0.027284 1.0873e-04
5:73620270 C A 1.342800 -2.7362e-05
5:73623755 A G 0.106253 -2.1109e-04
5:73654350 C A 1.778004 3.8873e-04
5:73654998 A G 0.075915 5.2420e-05
5:73660199 A G 0.107554 -4.2729e-06
5:73666371 C T 0.049514 6.4481e-05
5:73666733 A G 0.039741 -2.4372e-05
5:73667039 C T 0.124212 -9.3674e-05
5:73674109 C T 0.714358 -1.1678e-05
5:73678186 G A 0.165796 -8.6813e-05
5:73678636 A G 1.685948 1.1680e-05
5:73681286 T A 0.050153 -5.3800e-06
5:73695875 C A 0.145400 1.1441e-05
5:73700723 A G 0.048040 1.0623e-05
5:73702310 G A 0.782307 -4.5199e-05
5:73704712 A G 0.163064 1.2022e-04
5:73709610 A G 0.329557 -1.1971e-05
5:73711709 T G 0.182395 -6.3816e-06
5:73722350 T C 0.799844 -7.1233e-05
5:73737099 T C 0.044220 6.5295e-05
5:73737608 G A 1.683237 -1.3866e-04
5:73737958 T C 0.755410 -1.0007e-04
5:73740420 G T 0.088080 2.9767e-05
5:73750044 C T 0.057047 -7.4767e-05
5:73752155 A G 0.232123 1.1857e-04
5:73752725 A C 0.048368 5.9469e-05
5:73756347 A G 0.363041 -1.1685e-05
5:73760792 A T 0.217848 -8.0963e-05
5:73761459 T C 0.725766 7.7385e-05
5:73761518 A G 0.239998 -7.4008e-05
5:73762540 A C 0.029342 -7.7843e-05
5:73762647 C A 1.635496 -9.7022e-06
5:73763989 G T 0.094578 -3.3243e-06
5:73767117 G A 0.106266 1.8090e-05
5:73768123 C T 0.235395 -1.5333e-05
5:73768135 C A 1.495584 -1.3470e-05
5:73772934 C A 0.149934 2.0531e-05
5:73775470 T C 0.083390 6.5966e-06
5:73775567 G A 0.577212 -1.0229e-05
5:73775945 A G 1.001366 -3.1185e-05
5:73776950 G A 0.289768 -4.0516e-05
5:73778069 C T 0.039475 -8.2549e-05
5:73778095 G A 0.321547 -5.5192e-05
5:73780255 C A 0.074954 2.7336e-06
5:73780784 A G 0.878641 -4.9195e-06
5:73782455 T C 0.050296 3.6459e-05
5:73782749 G A 0.059881 4.1539e-06
5:73787278 G A 0.541245 -2.5972e-05
5:73788266 A G 1.184209 -2.5023e-05
5:73791823 C T 1.975485 1.1590e-05
5:73795111 T C 0.995031 2.1511e-05
5:73801466 A G 0.057898 4.3403e-05
5:73801735 G A 0.157309 3.8644e-05
5:73804434 T C 0.094029 6.3372e-05
5:73811727 C T 0.050711 -2.3145e-06
5:73816162 T C 1.478125 2.1867e-05
5:73817247 C T 0.386962 5.9295e-05
5:73821349 C A 0.037596 3.3410e-05
5:73825291 A G 0.103832 -3.5406e-05
5:73834117 C A 0.176507 1.9944e-05
5:73839750 T C 0.309590 -2.4104e-05
5:73841316 G T 0.627183 5.2865e-05
5:73841827 C T 0.873218 -4.1146e-05
5:73841936 C T 0.608445 1.3385e-06
5:73847077 C T 1.243334 6.0252e-05
5:73851778 T C 0.779445 -2.6212e-05
5:73853076 A G 0.067207 1.2235e-05
5:73855164 A C 0.802298 4.0664e-07
5:73857337 A G 0.032487 5.5647e-05
5:73859115 G A 0.237229 3.2014e-05
5:73861278 A G 0.402191 4.1290e-05
5:73867771 A G 0.088664 -1.4156e-05
5:73874662 G A 0.023558 9.7549e-05
5:73874913 G T 0.074672 -5.9226e-05
5:73882069 A G 0.020241 -6.0595e-05
5:73883079 A G 0.173917 1.1100e-05
5:73885743 G T 0.053328 3.7559e-07
5:73886579 G A 1.289391 6.9153e-05
5:73890439 G A 0.031954 5.5237e-05
5:73894144 T C 1.486714 1.1951e-04
5:73904734 A G 0.241335 5.4504e-05
5:73917129 T C 0.021065 9.9904e-05
5:73917833 A G 0.089258 -2.6428e-06
5:73923134 T C 0.088372 1.7347e-04
5:73924269 T C 1.945033 1.0981e-04
5:73927280 T C 1.746250 3.5718e-05
5:73930751 T C 1.275847 3.9938e-05
5:73931246 C T 1.539668 5.3387e-05
5:73932534 G T 1.007167 -1.0530e-06
5:73934755 T A 0.028524 3.6551e-05
5:73937506 A G 1.541820 6.0553e-05
5:73938259 A G 0.099651 4.4605e-05
5:73944316 C T 0.077294 -1.2253e-04
5:73944444 G A 0.263993 6.9025e-06
5:73944814 T C 0.138642 2.6548e-05
5:73947363 C T 1.280959 3.3809e-05
5:73947979 T A 1.026732 2.0993e-05
5:73948251 A G 0.146153 -1.2331e-04
5:73949009 A G 1.831049 1.6859e-04
5:73950427 T C 0.032120 -7.7642e-05
5:73950503 T C 0.170243 1.5328e-05
5:73952002 T C 0.454655 -5.0818e-04
5:73955773 A G 1.042831 2.2135e-04
5:73957666 C T 1.470533 -1.6358e-05
5:73958938 A G 0.049433 7.1975e-05
5:73959526 G A 0.585560 2.9784e-05
5:73960308 T C 1.169146 -7.0479e-05
5:73964118 C T 0.601068 -3.0841e-04
5:73964600 C T 0.115283 -8.8494e-05
5:73966739 T C 0.040468 1.1090e-05
5:73966901 A G 1.085448 2.2180e-05
5:73969653 G A 0.381019 2.5817e-06
5:73974487 T C 0.135935 3.1713e-05
5:73977524 A G 0.350885 -2.6233e-05
5:73980111 T C 1.134189 -2.3903e-06
5:73981270 C T 1.907262 1.7715e-05
5:73981299 T C 0.024087 -4.1636e-05
5:73981662 A G 1.484393 -1.5617e-05
5:73986648 G A 1.211496 -6.0292e-07
5:73988546 A G 0.351018 3.5483e-05
5:73989297 T C 1.846564 9.2106e-06
5:73992029 C A 0.045269 9.3925e-06
5:73992881 G A 0.344231 -2.2183e-05
5:73993279 T G 0.029329 7.0631e-05
5:73999834 T C 0.061033 -8.0119e-06
5:74001617 C T 0.038488 -4.4912e-05
5:74009327 G A 0.188030 -5.4981e-05
5:74010102 G C 0.192090 -7.4280e-06
5:74013611 G A 1.580279 6.2201e-06
5:74017499 T C 0.249546 -1.6581e-09
5:74017590 C G 0.039228 -1.9374e-05
5:74021201 C T 0.090414 -5.1166e-07
5:74037386 A T 0.249008 1.9409e-06
5:74039263 T C 0.248986 1.6954e-06
5:74055209 C T 0.250426 7.0289e-06
5:74059525 C T 0.024421 -1.0100e-05
5:74061081 G T 0.251052 -3.0451e-06
5:74064149 A G 0.043165 6.6299e-06
5:74066386 G A 0.081400 -1.1647e-05
5:74077767 T C 0.032334 5.8937e-05
5:74082362 A G 0.093325 -3.1867e-05
5:74091474 A C 0.449787 8.9546e-06
5:74095542 C T 0.402603 -1.4598e-05
5:74097381 C A 0.221870 -3.0954e-05
5:74109632 A C 0.035557 3.2118e-05
5:74109840 A G 0.047566 -1.2061e-05
5:74119726 G C 0.271806 -8.7691e-07
5:74121646 A G 0.475074 1.3316e-07
5:74131010 C T 0.039283 -6.2916e-05
5:74141563 C T 0.113530 6.6967e-06
5:74142865 T C 1.146026 -9.2525e-06
5:74143788 C T 0.163144 1.1824e-05
5:74148251 C T 0.410727 1.2470e-05
5:74153619 A G 0.040059 -1.2793e-05
5:74169045 T C 0.149516 -5.5688e-05
5:74174204 C T 0.242753 3.9445e-05
5:74176843 C T 0.336461 3.4449e-05
5:74184144 G T 0.782389 1.1062e-05
5:74193166 G C 0.098327 -2.2981e-05
5:74219135 A C 0.308467 -3.4816e-05
5:74222101 T C 0.271728 2.9509e-05
5:74230543 C T 0.047138 1.1110e-05
5:74238138 G A 1.781571 -8.1924e-06
5:74239376 A G 1.585657 7.2954e-06
5:74240231 A G 0.076437 2.5397e-05
5:74242884 G T 0.224694 1.6461e-05
5:74245202 C T 0.071205 8.0538e-05
5:74248182 C T 0.261679 -6.4987e-05
5:74249907 G T 0.076369 -1.9628e-05
5:74252376 T C 0.861741 -7.6171e-05
5:74253301 C T 1.861731 -2.7871e-05
5:74255070 C A 0.030328 -8.5540e-05
5:74255751 T C 0.364300 -2.9494e-05
5:74256593 C T 0.235609 -2.3447e-05
5:74262103 T C 0.021863 3.6078e-05
5:74263455 C T 0.199354 -2.6668e-06
5:74266788 C T 0.020354 -5.3072e-05
5:74280923 A G 0.061559 2.1599e-05
5:74287863 C T 0.776777 -6.1602e-05
5:74289267 C T 0.187822 -2.1230e-05
5:74298665 G T 0.258021 -3.5310e-05
5:74303096 C A 0.147990 -2.1119e-04
5:74316685 G A 0.033542 8.9628e-05
5:74317380 C T 0.127733 -1.2198e-04
5:74317863 C A 0.050900 -5.1101e-05
5:74323799 T C 0.064639 -1.0259e-05
5:74324548 A G 0.523189 -4.6918e-05
5:74324902 T C 0.522362 -4.7081e-05
5:74327729 A C 0.028592 2.5300e-05
5:74331139 A G 0.066372 4.8736e-05
5:74336359 G A 0.278619 -1.3781e-06
5:74336883 T C 0.173735 -5.0691e-05
5:74344610 A G 0.169042 5.5159e-06
5:74345369 A C 0.190019 -6.0144e-05
5:74349933 A G 0.086042 5.9874e-05
5:74352180 G A 0.668265 6.8455e-06
5:74353702 G A 0.494312 2.3327e-05
5:74353921 T C 0.306480 3.1817e-05
5:74365757 C A 0.429212 -8.4746e-06
5:74368254 C T 0.248894 -2.4612e-05
5:74384115 G A 0.816174 -2.1337e-05
5:74400324 T C 0.039809 -1.2424e-05
5:74400386 C G 0.309356 1.0322e-05
5:74400516 C G 0.324647 -5.3903e-05
5:74401639 T G 0.114056 -1.4200e-04
5:74404281 C T 0.039760 -9.3685e-06
5:74416733 A G 0.230247 -4.2288e-05
5:74435608 A G 0.047310 1.9405e-05
5:74442964 C T 0.223970 -2.4482e-05
5:74444878 C T 0.459754 3.3527e-06
5:74446552 C T 0.207705 -3.4277e-05
5:74488590 A G 0.030260 5.1367e-05
5:74491492 T C 0.063724 1.2379e-04
5:74491956 C T 0.024749 -1.0556e-05
5:74501321 C A 0.058374 2.1199e-05
5:74515209 G A 0.193664 2.2877e-05
5:74528858 T G 0.709791 -1.0742e-05
5:74534122 T C 0.025638 -1.0850e-05
5:74540397 G A 0.456648 -1.5483e-05
5:74542620 T C 0.219374 -1.6048e-05
5:74558893 G A 0.738116 -1.6441e-05
5:74558989 T C 0.042305 3.0132e-08
5:74562373 A G 0.099378 6.1065e-05
5:74569357 T C 0.424635 -1.3914e-05
5:74569432 C A 0.100265 -1.3263e-05
5:74572367 C T 0.115825 5.1399e-06
5:74576285 A G 0.819205 -8.0548e-07
5:74577701 C A 0.224217 1.5748e-05
5:74615021 T C 0.678648 7.6058e-06
5:74617046 C T 0.091705 7.7289e-05
5:74618035 A G 0.049232 5.4157e-05
5:74625487 A C 0.749834 2.7436e-05
5:74631096 C A 0.043698 6.0141e-05
5:74633264 A G 0.056557 -3.2694e-05
5:74651084 G A 0.845957 3.3068e-05
5:74652199 G A 0.045541 2.1316e-05
5:74655498 G T 0.043594 1.8754e-06
5:74655726 T C 0.748571 3.2093e-05
5:74656539 C T 0.800987 3.3138e-05
5:74667731 C A 0.033162 7.0531e-05
5:74668589 T C 0.185991 5.0569e-05
5:74682474 C T 0.056041 -9.1569e-06
5:74696779 A G 0.250916 -7.3782e-06
5:74700098 T C 0.168591 -1.5555e-05
5:74733820 G T 0.043360 4.2602e-05
5:74747202 C T 0.111962 -1.9354e-06
5:74749147 T C 0.139623 2.6432e-05
5:74749969 C T 0.107811 7.0561e-06
5:74753736 C T 0.257352 -1.5068e-05
5:74773036 A G 0.076113 3.1183e-05
5:74782411 G T 0.243834 1.4194e-05
5:74797907 C A 0.048703 -1.5269e-05
5:74817394 G A 0.091981 2.3612e-05
5:74873812 G T 0.035414 -3.6510e-05
5:74886384 A G 0.168104 -7.3939e-06
5:74898556 G A 0.050799 -1.2779e-05
5:74909972 T C 0.754845 1.3506e-05
5:74921686 A G 0.419858 -1.5960e-05
5:74926778 G A 1.444931 -2.1166e-05
5:74932752 C T 0.053798 -1.1128e-04
5:74934213 G T 1.583726 -1.5137e-05
5:74949600 T A 0.128162 1.8340e-05
5:74964107 A G 0.125779 7.0055e-06
5:74964319 G A 0.101913 -2.0264e-05
5:74965122 A G 1.309674 -2.7345e-05
5:74973042 G T 0.171587 -9.5503e-06
5:74979866 C G 0.430818 4.1894e-05
5:74981103 T C 0.026547 -3.4074e-05
5:74981153 A G 0.025356 -3.6699e-05
5:74988369 G A 0.923387 4.5436e-05
5:74990125 C G 0.563333 3.9851e-05
5:74990892 A G 0.083604 -2.1298e-05
5:74998598 A G 0.131391 3.9882e-08
5:75001582 G A 0.164849 -9.6684e-06
5:75003678 C T 0.786663 1.7882e-05
5:75011549 A C 0.064162 5.0204e-05
5:75015242 G T 0.718402 2.7025e-05
5:75017319 A G 0.028108 -7.3241e-05
5:75017634 T C 0.056947 -5.8097e-05
5:75017740 T C 0.026196 -7.6824e-06
5:75021177 A G 0.066820 -2.3457e-05
5:75024074 T C 0.040689 1.9698e-05
5:75038718 G C 1.269505 5.9332e-06
5:75041362 G T 1.289245 -1.2583e-07
5:75046359 T G 0.098281 -2.1865e-05
5:75059968 A G 1.132946 4.6432e-06
5:75080165 T C 0.076460 -1.2860e-04
5:75096569 G A 0.742946 2.1204e-05
5:75111103 C A 0.632471 1.5658e-05
5:75125125 G C 0.053419 -1.1277e-05
5:75139235 T C 0.823681 -6.6173e-06
5:75143713 G A 0.216355 -3.6403e-05
5:75146741 C T 1.734238 -2.3478e-05
5:75163171 C T 0.287327 -6.2618e-05
5:75180414 A G 0.068453 -3.6571e-06
5:75186896 C T 0.020487 2.5499e-05
5:75200035 T C 0.132832 1.5753e-05
5:75204421 C A 0.144816 3.6063e-05
5:75205934 A C 0.955968 -5.4456e-05
5:75211852 C G 0.063477 -2.9548e-05
5:75212871 T G 0.047067 -2.8595e-06
5:75216636 A G 0.047677 2.2252e-05
5:75220467 G A 0.086879 -4.3952e-05
5:75232425 T C 0.027722 -3.4174e-04
5:75232796 G A 0.081485 3.1114e-05
5:75234531 T C 0.032380 -5.1480e-06
5:75239130 G T 0.428511 5.2861e-06
5:75240116 C T 0.201980 -1.4283e-04
5:75244122 T A 0.169029 -1.0825e-05
5:75244167 T C 0.930158 -2.1420e-05
5:75244914 A C 0.830117 -1.4358e-05
5:75254566 C T 1.305880 -1.1752e-04
5:75255293 G A 0.188448 -1.1913e-05
5:75260512 C T 0.756215 -7.4499e-05
5:75271109 C T 0.190350 -7.9189e-07
5:75289262 T C 0.115068 1.7353e-05
5:75291817 G A 0.276720 1.9125e-05
5:75295927 C T 0.126205 -4.9997e-05
5:75300131 A C 0.144689 1.9623e-04
5:75300952 A G 1.567429 -1.7191e-04
5:75301311 C T 1.049017 -7.0701e-05
5:75303291 C G 0.551129 6.2834e-05
5:75303421 A G 0.337688 3.0019e-06
5:75303824 C A 0.096558 -1.3912e-04
5:75306047 C T 0.322095 2.2414e-05
5:75318183 A G 0.080829 -1.3442e-05
5:75337093 G T 0.029124 2.2549e-05
5:75337531 T C 0.041695 7.4089e-06
5:75341603 T C 0.506792 1.1740e-05
5:75342066 A C 0.039345 1.0312e-04
5:75349080 C T 0.925383 4.2859e-06
5:75349512 G A 0.098528 -1.3857e-04
5:75363862 T C 0.041208 -4.3277e-05
5:75380320 C T 0.375271 -2.8559e-05
5:75380357 A G 0.040004 6.3477e-05
5:75384082 T G 0.081056 -1.3286e-05
5:75390315 G A 0.292127 4.4119e-04
5:75398520 G A 0.024343 1.2106e-05
5:75400467 G C 1.331885 -1.6361e-05
5:75402053 A G 0.024898 -1.0328e-05
5:75406370 A G 0.050355 -1.6334e-06
5:75407124 C T 0.546802 2.0579e-05
5:75408855 C T 0.048164 4.6263e-06
5:75411581 G T 0.073789 5.2018e-04
5:75423178 T C 0.061880 -2.0979e-05
5:75423550 A G 1.149590 9.5326e-07
5:75424693 T C 1.676502 -7.8171e-06
5:75426108 A G 0.074970 -4.2599e-05
5:75427935 A G 1.540752 8.6767e-06
5:75429274 C T 0.166127 -6.9133e-06
5:75434086 C T 0.295146 -2.0172e-05
5:75436861 T C 0.145322 -1.5381e-05
5:75438424 T C 1.860001 4.7209e-05
5:75440425 T C 0.136727 -1.0276e-05
5:75445081 A G 0.046161 1.0605e-06
5:75455251 T C 0.128710 -4.7597e-05
5:75455939 A G 1.138970 1.9537e-05
5:75461583 T G 0.709703 8.5253e-05
5:75475868 C G 0.031156 -1.3312e-04
5:75476222 C T 0.046184 3.9571e-05
5:75479786 A G 1.450822 3.3766e-06
5:75480961 T G 1.161074 1.9381e-05
5:75484281 A G 0.287772 -1.6691e-05
5:75488080 A G 0.032587 -4.1422e-05
5:75488959 G A 0.176994 1.1042e-04
5:75489295 G A 0.053828 -4.5944e-05
5:75496326 C T 0.046304 -5.7425e-05
5:75508851 T C 0.320401 1.1119e-04
5:75512657 C G 0.407108 -4.3221e-05
5:75513395 T C 1.007417 -5.6850e-05
5:75514986 T C 0.609783 9.9783e-05
5:75516815 T C 0.144527 2.7993e-05
5:75518972 G A 0.586212 -1.8774e-05
5:75520928 G T 1.171272 3.4041e-05
5:75522788 A G 0.643000 1.3847e-04
5:75524612 A G 0.072818 -7.6622e-05
5:75524778 C T 0.218660 -5.0707e-05
5:75530629 C G 0.070420 2.3468e-05
5:75531539 G A 0.037297 1.0959e-04
5:75534278 A G 0.020744 -4.5823e-05
5:75539166 A G 0.039150 -2.5260e-05
5:75539719 T C 0.047667 3.9332e-05
5:75539800 T C 0.704942 6.4925e-05
5:75545035 G A 0.904107 2.8419e-05
5:75552047 T C 0.582918 1.6882e-05
5:75562405 A G 1.581824 6.9719e-05
5:75564349 A G 0.034661 9.7691e-05
5:75564787 A G 0.037037 -1.8046e-04
5:75566448 C T 0.982499 2.7893e-05
5:75566506 T C 0.230484 -5.3583e-06
5:75568053 G A 0.719733 -1.9157e-04
5:75571373 G C 0.083468 -1.6635e-05
5:75571564 G T 0.157821 1.2326e-04
5:75587720 T A 0.025177 -1.8589e-05
5:75589021 C A 0.160944 1.0376e-05
5:75591710 G C 0.188176 1.2944e-04
5:75594743 A G 0.154777 1.2431e-04
5:75602179 A C 0.076360 -8.7585e-05
5:75603262 A G 0.048024 -7.9279e-05
5:75607619 T C 0.108012 3.1513e-05
5:75608993 C T 0.773573 4.0491e-05
5:75609686 C T 0.597767 1.8750e-06
5:75624514 G A 0.549603 3.1162e-05
5:75633515 A C 0.162051 7.2583e-05
5:75633683 C T 0.035966 -3.5477e-05
5:75641480 C T 1.698450 4.2006e-05
5:75642042 G A 0.624788 -1.6025e-05
5:75642536 G A 0.056582 -4.5381e-05
5:75642771 G A 0.890209 5.7707e-07
5:75649280 T C 0.026388 2.4007e-04
5:75651786 G A 0.188163 -1.8386e-05
5:75659270 T C 1.003168 9.4236e-06
5:75669094 G A 0.264233 5.5074e-06
5:75669542 G A 1.197712 6.5767e-05
5:75672477 C T 0.021730 3.0427e-05
5:75674510 A G 1.645619 -4.0242e-05
5:75676477 T C 0.062056 1.3171e-05
5:75678067 C T 0.031698 1.0139e-04
5:75680799 G A 0.254032 5.0321e-06
5:75681806 A G 0.391110 -5.8867e-05
5:75684160 G A 1.260907 -7.5025e-06
5:75685985 C T 0.082812 -2.4466e-06
5:75691020 G A 0.316140 2.7320e-05
5:75692486 C T 0.047693 3.6353e-05
5:75694020 T C 0.031552 1.7364e-04
5:75694431 T C 1.258852 1.8732e-06
5:75695146 A G 0.061660 -4.3765e-05
5:75696383 T C 0.026787 3.5897e-05
5:75699194 T C 0.253152 -9.1913e-07
5:75699251 C T 0.028082 6.4195e-05
5:75700993 A G 0.028783 5.9363e-05
5:75710783 T C 0.338694 2.7699e-05
5:75712103 T C 0.072805 6.9192e-05
5:75714191 A G 0.144102 1.8541e-05
5:75718104 A G 0.358730 3.0272e-06
5:75720649 A G 0.985147 1.6048e-05
5:75722520 A G 0.081339 7.9246e-05
5:75725719 T C 1.764108 -2.8301e-05
5:75727371 T C 0.055207 -6.1866e-05
5:75728553 C T 0.106516 -2.2152e-05
5:75737394 A G 0.024054 1.2701e-05
5:75747296 A C 0.606225 4.6362e-05
5:75749664 T C 0.027271 -8.2535e-05
5:75751974 C T 0.413298 7.8132e-06
5:75753699 A G 1.429663 -2.5429e-05
5:75756202 G A 0.122748 -8.9073e-07
5:75756360 A G 0.049183 -7.9989e-06
5:75760204 C T 0.928798 5.3961e-05
5:75768739 G A 1.093429 3.6307e-05
5:75774790 A G 0.066677 -2.0426e-05
5:75775060 G A 0.078930 -3.5442e-05
5:75779471 G A 1.200604 -2.4816e-05
5:75786404 C T 1.092906 2.6724e-05
5:75786935 T C 0.133978 1.8190e-06
5:75787017 T C 0.024463 -4.7394e-05
5:75787146 T C 0.088697 -3.6894e-05
5:75787783 A G 0.540872 -3.1682e-05
5:75788222 G C 0.347354 4.8959e-06
5:75795407 G A 1.028381 1.8922e-05
5:75801337 A G 1.088187 3.0682e-05
5:75801636 G T 0.329275 -3.8328e-05
5:75805645 T C 0.872338 -1.0788e-05
5:75806425 T C 0.281222 1.0955e-05
5:75807828 G T 0.669482 5.1213e-05
5:75809769 T C 0.279540 2.2386e-06
5:75816282 T C 1.410743 2.5647e-05
5:75821730 T G 0.112585 3.0803e-05
5:75823965 T C 0.755676 -2.9310e-05
5:75828571 A G 0.027391 1.2640e-05
5:75829759 T C 0.060640 -6.0916e-05
5:75830209 G A 0.036654 1.5527e-04
5:75831037 C T 0.899755 -1.2631e-05
5:75831856 T C 0.034181 -1.2305e-04
5:75834346 A G 0.037609 7.0196e-05
5:75834448 C T 0.289576 9.9504e-06
5:75843577 A G 0.059943 -7.4952e-05
5:75856455 G T 0.895133 1.7682e-05
5:75857134 C T 0.031886 1.7249e-04
5:75859180 T C 0.075908 -4.4392e-05
5:75862579 T C 0.037372 -3.1627e-07
5:75864720 A G 0.042360 -2.5853e-05
5:75866744 C A 0.074500 5.7803e-05
5:75867877 C T 0.098080 7.4060e-05
5:75869228 A G 0.842795 6.5942e-05
5:75871084 G A 0.041903 -3.6957e-05
5:75872606 A G 0.030371 -3.1868e-05
5:75882834 G A 0.028835 -3.1212e-05
5:75882925 G A 0.094617 -6.8648e-05
5:75884734 A G 0.927409 3.0367e-05
5:75892145 G C 0.044214 1.9765e-04
5:75892749 T C 0.521699 2.8768e-05
5:75904664 A G 0.299953 2.9639e-05
5:75906700 T C 0.062013 -8.2919e-05
5:75906851 C T 0.128912 -5.6457e-06
5:75909182 G A 1.668138 2.2231e-05
5:75909502 T C 1.051990 -8.9096e-07
5:75912342 A G 0.022470 9.1114e-05
5:75914003 C T 0.045006 -4.8833e-05
5:75914752 G A 0.041672 -5.1112e-05
5:75917633 G A 1.573966 6.1376e-05
5:75918113 A G 0.065412 -8.7809e-05
5:75920972 G A 1.351225 -3.1538e-05
5:75923285 T C 1.172681 -2.1197e-05
5:75926357 T C 0.053772 1.4981e-05
5:75927635 A G 0.500995 1.7505e-04
5:75930672 G A 0.821123 3.7921e-06
5:75932965 C G 1.207628 -1.1256e-05
5:75939311 G T 1.300385 -6.2405e-05
5:75939816 G A 0.272536 1.9002e-04
5:75946653 G A 0.344296 -3.0339e-05
5:75947469 G A 0.024243 -4.7297e-05
5:75948650 G A 1.152245 -6.8273e-06
5:75950222 G T 0.164832 -4.9100e-04
5:75951736 A G 1.300894 -5.1597e-05
5:75953299 A G 0.094769 1.1647e-05
5:75954939 G A 1.027128 4.1802e-05
5:75957306 A G 0.599776 -5.5465e-06
5:75964507 T C 0.036206 -2.6128e-05
5:75967862 G A 0.344764 -6.4374e-06
5:75972164 C T 1.538496 -1.0562e-05
5:75972951 T C 0.408410 -1.5920e-06
5:75987116 C T 0.361317 4.9076e-05
5:75996909 A G 0.090904 1.6842e-05
5:75997063 G A 0.714143 4.1779e-05
5:76004246 G A 0.836641 -5.7465e-05
5:76013464 C G 0.450030 -8.6951e-05
5:76013931 A G 1.503296 -4.7433e-05
5:76019044 T C 0.095688 5.4837e-06
5:76035001 G A 1.522399 -6.0097e-06
5:76035811 A G 0.158149 -3.6154e-05
5:76038885 A G 0.756283 1.9052e-06
5:76042326 G T 0.024382 -1.9965e-05
5:76046939 C T 0.092092 9.8665e-06
5:76047674 T C 0.147876 -3.9080e-05
5:76052378 C A 0.021409 1.4681e-05
5:76056131 G C 0.042925 -2.0726e-05
5:76056589 T C 1.484013 9.4183e-06
5:76059981 A G 0.939694 9.9292e-06
5:76067575 T C 0.026657 -3.7425e-05
5:76068179 T C 1.212915 -1.9574e-05
5:76072070 A G 0.398848 3.1265e-05
5:76086533 A G 0.028579 -1.6414e-05
5:76092687 T C 1.177608 -1.7148e-05
5:76093207 T C 0.749006 4.5315e-05
5:76097709 A G 0.838355 -8.2010e-06
5:76106861 T C 0.043172 1.0453e-05
5:76107152 C T 1.046343 -2.7666e-06
5:76110269 A G 0.246125 -1.5299e-05
5:76115172 A G 0.316013 3.8109e-05
5:76117374 C T 0.125052 -2.4234e-05
5:76117836 A G 0.045957 -2.5033e-05
5:76129053 C T 1.899878 -6.1854e-06
5:76140337 G T 0.597342 -3.8977e-05
5:76143246 G C 0.059702 2.2673e-04
5:76147234 A C 0.774037 -4.4699e-05
5:76157484 G A 0.908301 -2.2129e-05
5:76157854 C T 1.924789 1.1270e-05
5:76158036 A C 0.082747 -6.7634e-05
5:76162261 C T 0.371778 5.6382e-05
5:76171063 A G 1.290579 1.8017e-05
5:76171252 C A 1.351427 4.2821e-06
5:76174519 G A 1.335666 -6.4704e-06
5:76208029 T C 0.040338 -3.2034e-05
5:76213189 G C 0.060498 4.6683e-05
5:76216364 G A 0.023035 -3.3359e-05
5:76217535 T G 1.289050 3.3857e-05
5:76219972 C T 1.305928 2.1596e-05
5:76221198 A G 0.582554 9.0968e-06
5:76221962 G A 0.342764 1.8916e-05
5:76222024 T C 1.313299 3.3490e-05
5:76225153 C T 0.390990 -3.4674e-05
5:76233004 T C 1.033214 2.1432e-05
5:76239330 A G 1.333738 9.6101e-06
5:76240038 C G 0.161723 -5.7389e-05
5:76246454 C T 0.083422 1.2710e-05
5:76247314 G C 0.039488 -4.2267e-05
5:76267126 T G 0.090540 3.2178e-05
5:76269478 T C 0.071819 -4.2371e-05
5:76272060 G A 0.731141 -7.2325e-06
5:76279032 G T 0.039851 5.4848e-05
5:76286456 T C 0.208270 -3.1148e-05
5:76291481 A C 0.031568 -9.5289e-06
5:76293299 A G 0.756202 1.7018e-05
5:76293603 T C 1.610299 -3.2692e-05
5:76299283 G A 0.692653 -1.1330e-05
5:76303699 T C 0.077677 -7.3680e-05
5:76305162 C T 0.020834 -3.3360e-05
5:76308960 T C 0.169243 1.5162e-05
5:76309621 T G 0.048384 1.6510e-05
5:76313906 T C 0.885354 8.6051e-06
5:76316101 A G 0.088551 3.3139e-06
5:76316299 A C 1.793541 -4.9106e-05
5:76322321 C T 0.021344 5.0387e-05
5:76330172 A G 0.051896 -5.4648e-06
5:76330356 C T 0.192038 -5.2393e-05
5:76330401 A G 0.425570 -2.5517e-05
5:76331449 A G 0.033480 -1.5408e-04
5:76335925 T C 1.764173 -1.8582e-05
5:76341944 A G 0.422743 1.2432e-05
5:76353853 A G 0.205810 3.1318e-06
5:76355362 T C 0.039747 8.0075e-05
5:76359024 A C 0.583674 -3.1201e-05
5:76373958 G T 0.585332 -5.2699e-05
5:76378393 C A 0.386816 -2.3609e-05
5:76379450 C T 0.209822 -1.0528e-05
5:76379706 G T 0.020477 4.2127e-05
5:76381287 C T 1.271575 -2.7612e-04
5:76382697 G A 0.082562 1.5068e-04
5:76383838 A G 0.078339 -1.0329e-05
5:76390967 C T 0.575254 -5.3474e-05
5:76395032 A G 0.083796 -4.8323e-06
5:76395731 A G 0.090014 2.6550e-04
5:76398637 T C 0.022263 -3.3775e-05
5:76406451 T G 1.167925 1.2748e-05
5:76406470 T C 0.049173 -7.0288e-06
5:76414494 T C 1.409134 2.5668e-05
5:76415527 C T 0.064772 -2.0562e-05
5:76416739 C T 0.892118 -4.7597e-05
5:76418218 A G 0.269482 1.3109e-05
5:76419662 A G 0.027673 1.0546e-04
5:76419673 A G 0.269696 2.0063e-05
5:76423621 C A 0.082118 2.8819e-05
5:76423967 T C 0.700667 -5.7579e-05
5:76424799 C A 0.044298 8.4662e-05
5:76424949 A G 1.360356 -4.7742e-05
5:76425867 A G 1.382028 -2.6737e-05
5:76426987 A C 0.764754 -2.0978e-05
5:76428479 C T 0.218514 7.7705e-05
5:76429849 A C 0.057976 -1.4783e-05
5:76439198 C A 0.067969 3.3007e-05
5:76439250 A G 1.110047 1.0495e-05
5:76444766 C T 0.067028 -5.7510e-05
5:76445549 C T 1.794135 -4.2554e-05
5:76446103 G A 1.153553 -2.2769e-05
5:76446621 C G 0.129570 -6.1127e-05
5:76446703 G A 1.264146 -2.1640e-05
5:76453765 A C 1.390324 -8.1823e-05
5:76454345 T C 0.053396 -3.9773e-05
5:76454612 A G 0.779484 -5.6186e-06
5:76460225 A C 0.071222 1.4909e-05
5:76460800 T C 0.700557 -1.3010e-05
5:76465860 A G 0.045866 3.7949e-05
5:76466598 C T 0.034512 2.9447e-05
5:76467688 G A 0.150343 -8.3942e-06
5:76468398 T G 0.287269 1.1043e-05
5:76473075 C A 0.820250 -3.0002e-05
5:76475034 C T 0.043681 5.7659e-05
5:76478054 C T 0.021201 -2.8371e-05
5:76478418 T C 0.254483 1.4495e-05
5:76481807 C G 0.099505 -1.0329e-04
5:76483059 A G 0.741550 -2.1376e-05
5:76486226 A G 1.265204 -1.6219e-05
5:76486478 T G 0.061244 1.9122e-05
5:76489601 C A 0.064685 1.2530e-05
5:76499479 C T 0.045629 2.8148e-05
5:76500994 C T 0.204775 4.0360e-05
5:76502490 A G 0.350609 3.1092e-05
5:76503432 T C 0.661156 -6.6360e-05
5:76518442 A G 0.760775 -1.0757e-04
5:76521014 C G 0.046187 -1.2593e-05
5:76522350 G A 0.110291 -1.6414e-05
5:76523657 A G 0.050848 -2.8424e-05
5:76534416 T C 0.297882 -1.2245e-04
5:76535811 G T 0.784342 -1.0471e-04
5:76543768 A G 0.764553 -1.3556e-04
5:76551133 G A 1.042354 -3.5638e-05
5:76555391 T C 0.025593 2.2894e-05
5:76561244 C G 0.534410 -4.1060e-05
5:76563771 G A 0.119642 -9.7822e-06
5:76567609 T C 0.052162 3.3532e-05
5:76568827 G A 0.029796 7.5220e-05
5:76570893 A C 0.561249 -1.4962e-04
5:76584024 C T 0.241572 1.2284e-06
5:76588156 T C 0.433584 -1.2597e-06
5:76601708 T C 0.028290 -5.3520e-06
5:76603144 C A 0.065405 -1.0326e-05
5:76607841 A G 0.029101 -6.9306e-05
5:76618380 C A 0.053357 -7.1160e-06
5:76641417 G A 0.083263 -1.8685e-05
5:76642440 T C 1.154527 -1.0764e-05
5:76642635 A G 0.086847 2.3510e-05
5:76644397 A G 0.522264 4.9142e-05
5:76656743 T C 0.034756 -3.5641e-05
5:76660193 A G 0.033363 6.1787e-05
5:76660305 C G 0.060095 3.8412e-05
5:76677766 C T 0.072117 -4.1629e-05
5:76678226 G A 0.614681 -2.8077e-06
5:76685429 A G 0.035460 4.4673e-05
5:76694810 T C 0.174758 5.2754e-06
5:76695427 G A 0.045755 2.3379e-05
5:76696334 T C 0.367056 -2.0536e-05
5:76696465 G A 0.036885 1.6538e-05
5:76701451 G A 0.061328 -7.4729e-05
5:76705081 C T 0.283260 -2.5924e-04
5:76708519 C A 0.257025 3.2805e-05
5:76712723 T C 0.176037 2.7846e-05
5:76713982 A G 0.046440 1.0814e-05
5:76715984 T C 0.116980 -4.8489e-05
5:76718070 G T 0.452763 9.6419e-06
5:76720977 C T 1.307275 -3.0632e-05
5:76721089 C T 0.719320 -4.2188e-05
5:76726202 G A 0.352995 -9.0302e-06
5:76728085 T C 1.661098 -1.8916e-04
5:76732249 A G 0.091533 -5.3466e-05
5:76734084 T C 0.889193 -3.2066e-05
5:76738970 C T 1.667632 -1.9125e-04
5:76746284 G C 0.049261 1.6806e-04
5:76749386 T C 0.078761 -2.4398e-05
5:76756311 A G 0.263727 -1.8692e-05
5:76757089 C T 0.710716 -3.0212e-05
5:76781471 C A 1.012642 -2.6104e-05
5:76786629 C T 0.157049 -4.4761e-05
5:76792688 T C 1.664636 -2.1227e-04
5:76796459 T A 0.860767 -3.2693e-05
5:76811258 A G 0.151119 1.0875e-05
5:76814137 T G 0.324621 7.7202e-06
5:76816443 C T 0.670942 -5.0044e-05
5:76828702 G T 0.068437 -5.3269e-05
5:76848469 C T 0.092020 -3.8910e-05
5:76857038 C T 0.072345 -1.7620e-05
5:76857699 C T 0.049887 -4.0702e-05
5:76858875 C T 0.377173 6.4668e-06
5:76864513 T C 0.026687 1.0592e-04
5:76867624 A G 0.497908 1.4235e-05
5:76875691 T G 0.661744 -5.9209e-06
5:76882962 T C 0.116198 1.1495e-05
5:76884661 A G 0.343212 -2.7158e-05
5:76884915 C G 0.060650 8.5743e-06
5:76890821 T C 0.097671 4.3443e-05
5:76890822 A G 0.300388 -8.3083e-06
5:76891021 T C 0.222688 1.5737e-04
5:76891359 A G 0.415589 -4.4711e-05
5:76891902 A C 0.094078 3.7862e-06
5:76896065 C T 0.734952 -1.1109e-05
5:76902272 C A 0.221899 1.9618e-05
5:76902274 A G 0.024505 2.9975e-05
5:76903064 C A 0.205294 -6.8141e-05
5:76904032 A G 1.306146 -3.0649e-05
5:76916731 A G 0.086915 -1.0469e-05
5:76920372 C T 0.213626 -3.9616e-05
5:76920725 G A 0.070913 -1.3441e-05
5:76923982 A G 0.096149 7.2406e-05
5:76926578 C T 1.956153 1.0523e-05
5:76928555 A C 0.050049 -1.6478e-05
5:76934038 T C 0.059634 5.5581e-05
5:76939016 T C 0.061014 5.7510e-05
5:76939795 C T 0.081537 6.5568e-05
5:76942489 C T 0.201675 -1.1485e-05
5:76943454 C T 0.036125 2.4664e-05
5:76945039 G A 0.673364 -1.1999e-05
5:76945670 G A 0.040526 4.2380e-05
5:76950820 T C 1.173002 -8.9386e-05
5:76957271 T C 0.200211 1.1176e-05
5:76959715 G C 0.024337 -1.0280e-05
5:76964293 T C 0.178656 9.6148e-06
5:76965015 G A 0.036161 -1.0059e-05
5:76966564 T C 1.856502 6.9105e-05
5:76966915 T G 0.084429 3.8992e-05
5:76967446 A G 1.879807 2.5609e-05
5:76967834 T C 0.739954 5.3745e-05
5:76968407 A G 1.071614 -4.5076e-05
5:76969225 G A 0.093831 -1.8787e-04
5:76975125 A G 0.738551 5.5423e-05
5:76980244 A G 0.781749 7.3912e-05
5:76982400 T C 0.037858 -3.8314e-05
5:76986427 T C 0.041490 6.0646e-05
5:76988619 G A 0.231218 1.6973e-05
5:76990098 T C 0.057073 -1.2722e-05
5:77002263 C T 1.960184 -2.9287e-05
5:77003084 C A 0.093929 -1.9146e-04
5:77012150 C T 1.969905 -4.5902e-05
5:77016594 T G 0.620000 7.9776e-05
5:77025626 A G 0.030981 2.6116e-05
5:77025853 C T 0.031205 -1.9536e-04
5:77026602 T G 0.052737 5.2644e-05
5:77033718 A G 0.032886 5.3488e-05
5:77034797 C A 0.151843 4.3699e-05
5:77057812 G C 0.057875 2.0891e-05
5:77060250 C A 0.231474 1.7909e-05
5:77061200 T C 1.850069 -4.1911e-05
5:77066451 A G 0.030650 9.3736e-06
5:77070033 C T 0.324942 -4.0722e-05
5:77073495 C G 1.227858 -1.1805e-04
5:77077055 C T 0.029828 3.1693e-05
5:77094636 A G 0.216748 1.8723e-05
5:77109730 T G 0.092292 -1.3432e-04
5:77110261 T C 0.068433 1.9452e-05
5:77113097 T C 0.932725 6.6140e-05
5:77114226 T C 0.085590 -1.9123e-04
5:77118214 C A 1.862004 -3.4564e-05
5:77118838 C T 0.094571 1.0983e-04
5:77120114 T C 0.059826 2.0918e-05
5:77122856 G A 0.110657 -8.0551e-05
5:77125702 C A 0.088963 4.9907e-06
5:77127782 A G 0.544186 -2.6106e-05
5:77127813 T C 0.040974 -4.6142e-05
5:77128984 G C 1.112339 -1.5933e-06
5:77129500 G T 0.058849 -1.8011e-05
5:77134397 G A 0.345595 7.6363e-05
5:77134612 G A 0.470527 -1.4698e-05
5:77136849 A G 0.230218 9.9012e-05
5:77144274 C T 0.107243 -4.0560e-04
5:77145740 C T 1.029666 -5.7519e-04
5:77149418 G A 0.981438 -3.8230e-05
5:77153350 T C 0.091037 4.5294e-05
5:77159956 T C 0.241851 -3.6442e-05
5:77166848 A G 0.846904 -3.2201e-05
5:77172875 G A 1.083682 -1.3992e-05
5:77173349 C G 0.355300 3.2136e-05
5:77175226 G A 0.984391 -4.7670e-07
5:77177198 A C 0.205102 -8.3051e-05
5:77177981 A G 0.512495 1.3114e-06
5:77180311 T C 0.307613 6.0580e-05
5:77188016 G A 0.029368 -4.0484e-05
5:77190880 C T 0.155196 3.5001e-04
5:77195331 T C 0.042880 -3.2692e-06
5:77197327 T C 0.088135 -4.0126e-05
5:77197919 T C 0.056324 5.0063e-05
5:77200561 C G 0.902209 1.0187e-05
5:77201362 T C 0.253124 6.6886e-05
5:77207569 G A 1.372583 1.1723e-04
5:77211019 G A 0.353586 -2.6647e-05
5:77211819 T G 0.077100 -1.5025e-04
5:77218073 T G 0.042497 -2.6463e-05
5:77219131 C T 1.030530 2.9391e-05
5:77221319 T C 1.006725 -1.1143e-05
5:77223246 T C 0.225109 -1.7009e-05
5:77224165 T C 0.048122 3.5957e-05
5:77224827 A G 0.054480 1.4126e-05
5:77225324 A G 0.068667 -4.2571e-06
5:77228136 T G 0.678200 7.8539e-06
5:77237401 G T 0.082796 1.9655e-05
5:77238852 G A 0.199211 -3.9510e-06
5:77240537 C T 1.943663 5.0792e-05
5:77248582 A G 0.039452 -1.7027e-05
5:77249399 T C 0.098155 -7.3217e-05
5:77251453 T G 0.058105 3.1361e-05
5:77251570 T C 1.553725 7.3322e-05
5:77258532 C T 0.126601 1.1720e-04
5:77260703 A G 0.081666 1.4154e-04
5:77262282 T C 0.160532 7.6939e-05
5:77265227 G A 0.128133 1.6166e-05
5:77274151 G C 0.564887 2.9540e-05
5:77277441 A G 0.033107 1.4617e-05
5:77278194 C T 0.084857 3.3043e-05
5:77278872 A C 0.700472 7.9334e-06
5:77282521 G T 0.496090 2.0642e-05
5:77282683 G A 0.450345 1.9815e-05
5:77282810 C T 0.044136 8.6124e-06
5:77285142 T C 1.450316 3.4723e-06
5:77290229 C G 0.024661 -1.1599e-04
5:77290890 T C 0.038112 1.5984e-04
5:77291940 A G 0.076295 2.1793e-04
5:77292714 C T 0.588474 -7.4413e-06
5:77292802 A C 0.475081 -9.1824e-05
5:77306390 T C 0.520336 -5.3522e-05
5:77309710 A G 0.579714 8.8086e-06
5:77319532 A G 0.020094 3.7315e-05
5:77346011 T C 0.420575 -9.7455e-05
5:77349804 C T 0.452536 -6.2179e-05
5:77351738 T C 0.414395 -5.0264e-05
5:77353199 T C 0.050786 4.0288e-05
5:77359088 A G 1.815252 1.9133e-05
5:77362710 C G 0.044477 2.0129e-05
5:77369227 C T 0.033779 6.2474e-05
5:77389213 A G 0.179153 -1.7474e-04
5:77397682 A G 0.486545 -1.5053e-04
5:77408476 G A 0.272494 -1.9320e-05
5:77412068 T C 0.152349 -7.2437e-05
5:77425028 T A 1.871916 5.1028e-05
5:77438686 T C 0.472400 -2.3159e-04
5:77443909 G A 1.961551 3.3947e-05
5:77482300 A G 0.047732 1.8435e-05
5:77487128 A G 0.021964 5.9432e-05
5:77487352 C T 0.066314 3.3937e-07
5:77493611 A G 0.109304 -3.0184e-05
5:77499748 C T 0.047226 6.2010e-05
5:77500097 T C 0.075792 -3.0070e-05
5:77519555 G T 0.035087 3.1033e-05
5:77533703 G A 0.124329 1.0755e-04
5:77535910 T C 0.662825 3.5055e-05
5:77541742 G A 0.037482 5.0870e-05
5:77544512 A C 0.646508 1.3927e-05
5:77556030 A G 0.499388 -1.7163e-05
5:77574504 A G 0.099875 -4.7860e-05
5:77579205 T C 1.109307 -2.1963e-05
5:77583726 G A 0.558211 -1.7417e-05
5:77585433 C T 0.057158 3.4475e-05
5:77590012 A G 0.022668 8.5824e-05
5:77610900 G T 1.142219 -5.4686e-05
5:77618179 T C 0.524163 -5.3202e-05
5:77619682 T C 0.069560 2.3407e-05
5:77620758 A G 0.036735 -8.5362e-05
5:77621877 A G 1.072494 -5.6485e-05
5:77622868 G A 0.518671 -6.2744e-05
5:77625418 C G 0.246947 -1.0284e-04
5:77630013 C T 1.913101 -8.9115e-06
5:77630854 A G 1.221000 1.3124e-05
5:77637023 C T 0.646025 -2.0662e-05
5:77647720 G A 1.036531 8.5135e-06
5:77654083 T C 0.079456 2.4037e-05
5:77654827 T G 1.917311 -2.0714e-05
5:77656112 C A 0.511251 -1.3589e-04
5:77664758 T C 0.049144 -1.7512e-05
5:77690103 C T 0.994521 2.3056e-05
5:77691916 G A 0.046164 -1.3118e-04
5:77695183 C T 0.028978 9.4910e-05
5:77696631 C T 0.156913 -3.5221e-05
5:77702206 G A 0.118827 4.2415e-06
5:77713821 T G 1.900784 -6.2570e-05
5:77720198 A G 0.040896 -4.9215e-05
5:77720720 C A 0.037514 -1.4150e-04
5:77739154 C T 1.588412 -8.7251e-06
5:77741082 A G 1.515201 -3.4662e-05
5:77745432 C T 0.064133 9.7132e-05
5:77745585 T C 0.039728 4.9504e-05
5:77759121 T G 0.517811 -8.2350e-05
5:77763157 G A 0.054766 1.0933e-04
5:77784433 C T 0.077687 9.6504e-05
5:77792462 C A 1.584927 -1.2844e-05
5:77800176 A G 0.044519 -1.2225e-04
5:77801359 G A 1.479605 -7.5109e-06
5:77803191 A C 0.054288 8.8916e-05
5:77804355 T C 0.174092 2.3946e-05
5:77804737 G T 1.760733 -3.9106e-05
5:77811561 T G 0.702209 -1.1901e-04
5:77823273 A G 0.036469 -4.5722e-05
5:77828919 C T 0.084435 -1.1280e-04
5:77829598 G T 0.035612 -2.5828e-05
5:77834944 A G 0.080384 1.3157e-05
5:77843056 A G 0.045635 3.2377e-05
5:77845968 T C 0.040932 -4.9870e-06
5:77852998 C T 0.316850 -9.0615e-05
5:77860608 G A 0.032078 -7.6718e-05
5:77862235 C T 0.058475 1.1355e-04
5:77864156 T C 0.020354 5.5959e-05
5:77874205 A G 0.932673 -3.7273e-05
5:77901235 T G 0.910612 -3.1051e-05
5:77901292 T C 0.077450 4.2253e-05
5:77903262 C T 0.392983 -1.3374e-04
5:77909923 A G 1.401847 3.2882e-05
5:77916348 A G 0.044571 -1.3532e-05
5:77919743 C T 0.121940 1.4199e-05
5:77921199 C T 0.631536 -7.1932e-05
5:77926281 A G 0.635963 -6.8870e-05
5:77932214 C A 0.688875 -1.4648e-04
5:77934738 C T 0.811578 -9.1257e-05
5:77937453 C T 1.160217 1.7801e-06
5:77942707 C T 0.050160 -5.4516e-05
5:77949565 T C 1.000656 1.6650e-03
5:77961474 G A 0.624613 1.8812e-05
5:77963060 A G 0.023879 -2.0243e-05
5:77971879 T G 0.578396 2.7440e-05
5:77987524 G A 0.574336 1.6861e-05
5:77988915 T C 0.199714 6.7108e-05
5:77992165 C T 0.329856 -1.7911e-05
5:77992555 C T 1.001649 -3.0233e-06
5:77993923 A G 0.383187 -8.0047e-05
5:78004317 G A 0.385959 -2.4816e-05
5:78012193 G A 1.680969 -1.6807e-05
5:78013758 A G 0.491329 -1.6074e-05
5:78015833 G A 0.165420 1.2024e-04
5:78016716 T C 0.116107 8.9258e-06
5:78017349 G A 0.035382 -8.4665e-05
5:78017768 C G 0.064081 -1.1581e-04
5:78019111 A G 1.696314 -1.8844e-05
5:78020166 G T 0.800935 9.2049e-06
5:78021241 T C 0.915899 -9.1573e-06
5:78024366 C T 1.402636 3.5854e-05
5:78024610 G A 0.704581 1.0695e-05
5:78027330 G T 0.079564 -4.8990e-05
5:78029909 A G 0.430134 -3.4946e-05
5:78034521 T C 1.016200 -1.7767e-05
5:78034784 G A 0.176053 4.0159e-05
5:78035321 A G 0.068430 6.4960e-05
5:78037138 A C 0.365816 5.2559e-06
5:78042215 C A 0.104250 -4.4199e-05
5:78046282 A G 1.820107 2.5676e-05
5:78052733 G A 0.020734 -2.2284e-05
5:78060388 A C 1.821964 2.1725e-05
5:78061140 T G 1.780172 -5.5493e-05
5:78062371 C T 0.603213 5.3085e-05
5:78064511 A G 1.051069 2.8456e-05
5:78064999 A C 0.247080 1.1800e-04
5:78065001 G A 0.042870 6.5956e-05
5:78065726 G C 0.093792 7.4387e-05
5:78067984 T C 1.245437 -8.1099e-06
5:78069012 T C 0.566199 -2.0509e-05
5:78070320 T C 0.099018 -5.4611e-05
5:78073025 C T 0.111654 -1.6153e-04
5:78074198 C A 0.810146 9.2330e-06
5:78074963 G T 0.715539 -9.3426e-06
5:78081862 C T 0.293965 -6.7277e-05
5:78084051 G A 0.200899 -1.6443e-05
5:78086357 G C 0.071757 -5.1466e-05
5:78087642 A G 0.045882 7.9903e-06
5:78089433 C T 0.373489 -8.1489e-06
5:78091400 G C 0.050377 1.0983e-04
5:78093093 T C 0.073575 1.3666e-04
5:78094813 G A 0.084984 -3.9063e-05
5:78097950 T C 0.242484 1.7870e-05
5:78098724 A G 0.062779 3.6476e-05
5:78099716 C T 0.155144 1.0622e-04
5:78100407 A C 0.061854 -5.3137e-05
5:78106062 A G 0.231046 -1.4556e-06
5:78112157 A C 0.063951 6.0549e-05
5:78115511 G A 0.257145 -3.4462e-05
5:78116136 G C 1.612561 1.0688e-06
5:78118066 C A 0.754952 5.2423e-05
5:78123484 C T 0.527172 -4.2550e-05
5:78124029 C T 0.333365 -4.8012e-05
5:78125685 G T 0.111644 2.2783e-05
5:78126281 T C 0.953722 -1.5903e-05
5:78132396 G A 0.857359 5.1505e-05
5:78136097 G A 0.322566 -4.9079e-05
5:78141494 C T 0.026524 -7.9012e-05
5:78151640 C T 0.589270 -1.3763e-05
5:78153499 A G 0.126127 5.5255e-05
5:78175033 C G 0.062886 -1.1050e-04
5:78175145 T G 1.933650 2.0782e-04
5:78178963 A G 1.978221 1.6072e-04
5:78180736 C T 0.400990 5.9313e-05
5:78181423 T C 0.340950 9.3170e-05
5:78181477 T C 0.881251 -6.5199e-05
5:78185148 T C 0.092140 6.5831e-05
5:78188027 G A 0.141557 5.7019e-05
5:78190368 C T 0.152771 1.8978e-04
5:78195812 G A 1.295824 -1.0995e-05
5:78202968 T C 0.167961 5.4598e-04
5:78205075 G A 1.424759 3.2555e-05
5:78221794 A G 0.074058 5.3384e-06
5:78223317 C G 0.051877 -9.1152e-05
5:78228931 C T 0.057210 -9.9461e-06
5:78234278 T C 0.127763 5.4891e-05
5:78252522 T C 1.614275 -1.0607e-04
5:78257251 G A 0.876879 -1.1101e-04
5:78259645 C A 0.375358 -4.9501e-05
5:78269464 T C 0.530693 2.9052e-06
5:78271916 T G 0.307162 -8.2697e-05
5:78272942 C T 1.520242 4.0624e-05
5:78282670 A G 1.640724 1.3554e-04
5:78286867 T C 0.054327 2.8144e-05
5:78290682 C T 1.069342 -1.5735e-05
5:78295854 G T 0.373930 3.6920e-05
5:78296755 G T 0.161126 1.1425e-04
5:78300027 C T 0.158964 1.8554e-04
5:78301838 C A 0.063844 -6.9647e-05
5:78302196 T C 0.467742 -2.0525e-05
5:78304314 A G 0.135721 -2.2078e-05
5:78306692 C G 0.385235 -2.0528e-04
5:78307265 G A 1.409082 1.2205e-05
5:78322603 T C 0.033392 4.9169e-05
5:78323434 G A 0.356260 -1.9022e-04
5:78326750 C G 0.565855 -2.3114e-05
5:78331823 C T 1.018978 -1.0532e-06
5:78332027 C T 0.098973 1.3627e-04
5:78338202 C T 0.020542 1.1380e-05
5:78340286 G A 1.042948 3.6505e-06
5:78365087 A G 1.623967 -2.5080e-05
5:78366326 G T 1.570999 -5.3167e-05
5:78368763 A G 0.067359 -5.8852e-05
5:78370378 C T 0.342261 -6.6157e-05
5:78377334 G A 1.022513 -3.0547e-05
5:78387164 C T 0.055769 -4.5350e-05
5:78391629 T A 0.026407 3.0618e-05
5:78398838 T C 1.240351 4.1347e-06
5:78403322 C T 0.213272 9.8118e-05
5:78407072 C T 0.049579 1.1475e-04
5:78411426 C T 0.079583 3.5921e-05
5:78413504 C T 0.075181 -1.4579e-05
5:78418772 G T 0.091598 -4.4593e-05
5:78419076 G A 0.041585 -6.6899e-06
5:78420732 A C 1.350827 -7.8678e-05
5:78421959 A G 0.584846 -6.3130e-05
5:78424484 T A 0.043217 -8.1899e-06
5:78430058 C T 0.724017 -7.8024e-07
5:78435217 G A 0.041059 -1.2683e-05
5:78440172 C T 0.087317 -8.5497e-05
5:78440369 C T 0.703465 -1.4369e-05
5:78440426 T C 0.066093 4.0261e-06
5:78441775 G A 0.115046 1.7206e-05
5:78463512 A G 0.024483 3.2933e-05
5:78463972 A G 0.051617 -1.0888e-05
5:78463980 T C 0.034314 5.9348e-05
5:78469204 G T 0.067518 2.5870e-05
5:78478551 C A 0.041315 -2.6743e-06
5:78492518 T C 0.550330 4.7501e-05
5:78501909 G A 0.041419 -1.5614e-05
5:78502553 A G 0.020565 1.9530e-06
5:78521044 G A 0.113754 -8.9897e-07
5:78525247 A C 0.024671 2.9312e-05
5:78552248 T C 0.205132 5.1596e-04
5:78573790 T A 1.222649 2.8980e-07
5:78586460 T C 0.071186 -3.3928e-05
5:78589856 A T 0.031864 2.6144e-05
5:78610174 G A 0.024304 3.4922e-05
5:78610361 T C 0.063743 -7.9611e-05
5:78613097 C A 0.022295 1.2346e-05
5:78625882 A G 0.022876 5.2116e-05
5:78630902 A G 0.041620 -4.1612e-05
5:78638798 C T 0.045531 -4.0876e-05
5:78639376 T C 0.460923 -8.8060e-05
5:78639579 G A 0.220809 -1.3169e-05
5:78644821 G T 0.025505 4.8536e-05
5:78651071 T G 0.086814 -1.5193e-04
5:78653323 G A 0.043928 -3.0147e-06
5:78655779 G A 0.103465 2.8338e-05
5:78657016 A G 0.103309 -1.1244e-06
5:78661084 C T 0.028692 8.8062e-06
5:78663243 T C 0.058294 -3.4074e-05
5:78668842 C T 0.044645 -1.8982e-05
5:78670802 G A 0.686324 -1.5818e-05
5:78686176 T C 0.138243 3.6407e-05
5:78694007 A G 0.441452 -8.6517e-05
5:78694487 C T 0.044434 -6.4207e-05
5:78697675 C A 0.115834 -1.0102e-04
5:78705937 C T 0.098554 -1.0020e-05
5:78708407 G T 0.085990 -3.1216e-05
5:78710209 T C 0.045849 1.4906e-05
5:78713923 C T 0.040251 -3.9061e-05
5:78714154 T C 0.111521 2.0218e-05
5:78719450 A G 1.506607 -8.4949e-05
5:78728025 C T 0.358919 -7.7712e-06
5:78747114 C T 0.028248 -1.0188e-04
5:78753715 G A 0.900975 -5.6698e-05
5:78756778 C T 0.449848 -1.2783e-04
5:78759026 T C 0.331606 2.1036e-05
5:78768998 A C 0.853681 -1.4795e-05
5:78773437 C T 0.020195 1.7911e-05
5:78777247 T C 0.124984 -9.6688e-06
5:78778205 A G 0.022490 -4.6417e-05
5:78781813 C T 0.439498 -2.7067e-05
5:78787853 G A 0.080196 1.1708e-05
5:78794367 T C 0.020273 -7.1838e-05
5:78797451 T C 0.036073 6.4976e-06
5:78798283 G A 0.281498 3.2994e-05
5:78805906 G A 0.025849 -1.9987e-04
5:78805988 C G 0.029728 4.1029e-05
5:78815100 G A 0.400188 1.8999e-05
5:78829249 G A 0.747646 -7.3805e-06
5:78830329 C T 0.021815 -1.4326e-04
5:78841693 T C 0.074289 -4.4333e-06
5:78842918 T C 0.074094 -5.4201e-05
5:78842971 A G 0.032412 -1.5407e-04
5:78845631 C T 0.766530 1.0806e-05
5:78845711 C T 0.131982 1.3748e-04
5:78848049 G A 0.066330 1.0163e-05
5:78849803 G A 0.037592 -1.5500e-05
5:78856775 C T 0.167315 -2.8704e-05
5:78857898 T C 0.026790 3.3243e-05
5:78858778 C T 0.156991 9.2588e-05
5:78864236 C T 0.701196 2.4232e-04
5:78870399 G A 0.174621 -2.1249e-05
5:78881863 G A 0.031818 -1.3101e-04
5:78885615 A G 0.062172 6.8847e-05
5:78889137 C T 0.242893 1.1612e-04
5:78921373 T C 0.185472 -2.1297e-05
5:78922655 G A 0.211058 5.4185e-05
5:78940783 T C 0.136562 3.1655e-05
5:78943092 T G 0.562069 4.8162e-05
5:78947658 C T 0.066126 3.0784e-05
5:78963323 A C 0.162749 4.5408e-05
5:78965463 T G 0.032490 -6.6170e-05
5:78966108 T C 0.085084 9.7795e-05
5:78971264 C T 0.047524 -1.8394e-05
5:78981520 G A 0.042753 -4.7655e-05
5:78983513 G A 0.195118 3.4335e-05
5:78989108 C T 0.051776 -6.8717e-05
5:78990925 G A 0.311436 8.5232e-05
5:78993484 T C 0.386366 4.6473e-05
5:78995703 T C 0.119298 -1.0725e-04
5:78998903 T C 0.176507 -1.7609e-05
5:79006389 C T 1.121635 4.2370e-05
5:79007395 G A 0.158487 -1.1324e-05
5:79010573 T C 0.710430 -3.3023e-05
5:79012486 A C 0.099361 1.1748e-05
5:79015581 T G 0.708567 -2.5853e-05
5:79025157 G A 0.267349 1.6803e-05
5:79025634 A G 0.160376 -1.0169e-06
5:79026187 G A 0.046018 1.4248e-05
5:79027734 T C 0.041296 1.2967e-05
5:79028472 T C 0.740778 1.3379e-05
5:79028726 G A 0.319337 3.5702e-06
5:79029594 C T 0.322001 3.9799e-06
5:79030045 G A 0.742492 1.4937e-05
5:79030338 G A 0.131391 2.3032e-05
5:79030346 G A 0.162856 -5.5098e-06
5:79031372 C G 0.160649 -3.6432e-06
5:79031558 A G 0.261965 2.0725e-05
5:79033306 C A 0.162706 2.5624e-06
5:79033391 A G 0.049277 -3.9394e-05
5:79034662 G C 0.131014 2.0035e-05
5:79038927 C T 0.274584 1.7217e-05
5:79041057 G A 0.231964 1.7416e-05
5:79044242 A G 0.029624 -4.9582e-05
5:79046391 C T 0.030202 -4.9787e-05
5:79047407 G T 0.928038 -3.8616e-05
5:79048562 T C 0.203518 4.0183e-05
5:79049271 A G 0.337477 -2.0265e-05
5:79049641 G A 0.040432 -1.2135e-04
5:79059417 C T 0.380691 -4.7700e-06
5:79067033 G T 0.244652 -2.6637e-05
5:79071781 G A 0.077804 6.8859e-06
5:79073212 G A 0.029316 1.1301e-05
5:79074229 C T 0.697973 1.1621e-05
5:79082258 A G 1.799552 2.7190e-05
5:79082347 A G 0.369435 3.9619e-05
5:79084949 C G 0.250079 -3.0796e-05
5:79086619 A G 0.037297 7.4410e-05
5:79086883 A G 0.366702 -2.9124e-05
5:79086973 T C 0.087210 1.7678e-05
5:79088995 G A 0.182869 -1.4722e-05
5:79089528 T C 0.600269 -1.5411e-05
5:79094855 C A 0.021269 1.7526e-05
5:79095299 G A 0.040244 -3.7750e-05
5:79095417 T C 0.242776 -3.8697e-05
5:79097289 G A 0.554735 3.5791e-05
5:79099047 G A 0.353559 -1.7791e-05
5:79099464 C A 0.752187 -2.4527e-05
5:79105021 G A 0.273581 6.1911e-06
5:79105507 A G 0.296607 1.3180e-05
5:79107001 G A 0.077866 6.6673e-05
5:79108476 C T 0.553901 2.8769e-05
5:79111606 T C 0.024281 -2.0691e-05
5:79117067 C A 0.273594 8.5131e-05
5:79117472 T C 0.140252 6.9079e-06
5:79121129 G A 0.732774 -7.5025e-05
5:79125096 T C 0.237742 8.4757e-05
5:79125550 G A 0.059121 -7.6043e-05
5:79125717 C T 0.034720 2.6489e-05
5:79126120 G A 0.237641 1.0765e-05
5:79133829 A G 0.842068 -2.1207e-04
5:79135171 C T 1.419517 -8.8793e-05
5:79136410 C T 0.078771 -6.9292e-05
5:79137453 T C 1.977747 3.4818e-05
5:79137556 A C 1.336026 -5.5550e-06
5:79138739 T C 0.586228 1.4231e-05
5:79138895 G A 0.076791 -3.0321e-05
5:79139144 G A 0.033837 -1.2975e-05
5:79146095 C T 0.678554 1.9392e-05
5:79158432 C T 0.451682 5.9253e-05
5:79160435 T C 1.528253 -8.3764e-06
5:79161503 G A 0.411733 -5.2340e-05
5:79174830 G T 0.087720 9.9295e-06
5:79177031 G A 0.353310 3.2737e-06
5:79180247 T C 0.525017 5.6707e-05
5:79181095 G A 1.475448 -1.1544e-06
5:79189682 G A 0.206907 -4.9865e-05
5:79192601 C T 0.077431 3.6619e-05
5:79198057 G A 0.121239 1.7644e-06
5:79218998 G A 0.452036 9.5336e-07
5:79221143 A G 1.475077 -6.0898e-05
5:79225426 T C 1.933248 7.0902e-05
5:79225650 G A 0.163349 -1.2054e-05
5:79234148 C T 0.053513 -7.1237e-06
5:79242663 G A 0.486045 -5.0278e-05
5:79243678 C T 0.236567 2.3033e-05
5:79248052 C T 1.045252 -3.3852e-05
5:79248526 G A 0.070430 -1.4047e-06
5:79248549 A G 0.049890 -2.9755e-05
5:79256562 A C 0.861030 -1.6578e-05
5:79260382 T C 1.239407 2.1849e-05
5:79264844 G A 0.028621 5.8289e-05
5:79266437 A G 0.046723 2.7695e-05
5:79271616 C A 0.264337 1.4174e-05
5:79278218 G A 0.023038 -8.3134e-05
5:79280604 G A 0.169961 8.2309e-06
5:79282798 C G 0.297837 2.8753e-05
5:79289094 C T 0.253188 -3.5855e-04
5:79298854 A G 0.251465 -1.8933e-04
5:79310499 C T 0.355423 4.8861e-05
5:79314821 C T 0.076593 -4.0479e-05
5:79327109 A G 0.346215 4.8380e-05
5:79335267 G A 0.114818 -3.9808e-05
5:79337366 A G 0.063133 -2.3899e-05
5:79352610 C T 1.018572 5.3287e-05
5:79355523 G T 0.021633 -1.0782e-04
5:79357338 G C 0.073464 -9.5199e-06
5:79360175 A G 0.192619 -1.7870e-05
5:79361265 C G 0.465921 3.7229e-05
5:79362172 C T 0.023804 -2.0800e-05
5:79363860 T C 0.038316 -1.7971e-05
5:79365671 A G 0.042188 -8.1148e-06
5:79370247 T G 0.191480 1.6898e-05
5:79375575 C T 0.660712 5.3413e-05
5:79378528 G A 1.870439 8.9423e-05
5:79379538 A C 0.271316 -2.5550e-07
5:79387580 C T 1.255431 -2.6608e-05
5:79388729 A C 0.234567 -1.2695e-04
5:79390376 T C 0.734248 2.4101e-05
5:79393691 T A 0.124195 -3.2212e-05
5:79395836 T C 0.311109 1.2134e-04
5:79398415 G A 0.936692 1.5556e-05
5:79400554 T C 0.244681 1.1325e-04
5:79400912 T G 0.033785 3.9046e-05
5:79400931 T C 0.141761 -1.0568e-05
5:79401290 G A 0.555235 3.8488e-06
5:79412328 C T 0.757140 -4.3760e-05
5:79413074 A G 0.340940 -3.5677e-06
5:79415586 C G 0.467414 4.5129e-05
5:79418376 C T 1.691955 -6.9879e-06
5:79420583 A G 0.150710 -6.1476e-05
5:79422099 T C 0.036404 3.4122e-05
5:79422429 G A 0.637914 8.4838e-06
5:79424449 T C 0.034126 5.4836e-05
5:79426479 A G 0.029630 -2.2882e-05
5:79435683 T C 0.215849 -2.6739e-05
5:79437621 C A 1.122855 1.1225e-05
5:79446102 A G 0.404648 -2.2911e-05
5:79446912 C T 0.025788 -3.2048e-06
5:79454634 G A 0.066648 3.0815e-06
5:79461427 C T 0.312569 4.8029e-06
5:79461802 C T 0.094782 3.5722e-05
5:79468617 C G 0.171596 -3.8232e-05
5:79472714 G A 0.562836 -7.0035e-06
5:79475153 C T 0.270868 4.4743e-05
5:79478076 T C 0.038128 9.5306e-05
5:79479020 C T 0.881238 -1.7653e-05
5:79486397 T A 0.037988 -1.3577e-05
5:79488573 C T 0.644408 -8.8306e-05
5:79490620 G C 0.399289 7.4113e-05
5:79492300 C T 0.096149 6.0753e-05
5:79494021 C T 0.608137 2.9781e-05
5:79494150 T C 0.111547 -1.3992e-05
5:79500875 C A 0.273581 -6.1365e-05
5:79501160 A G 0.205618 -8.7007e-05
5:79511469 G T 0.269660 -2.3831e-05
5:79517579 C T 0.281056 -5.7657e-05
5:79519069 A G 0.071647 -7.3715e-05
5:79522257 T C 0.045450 -7.3957e-05
5:79522458 T C 1.153871 -9.9003e-05
5:79526298 G A 0.877982 -2.6007e-05
5:79529992 C T 0.579513 -3.5117e-05
5:79530306 T C 0.259822 -3.2861e-05
5:79535101 C A 0.842699 2.8747e-06
5:79535394 C T 0.026544 5.4271e-05
5:79543369 T C 0.058122 8.4123e-06
5:79544498 T A 0.083445 4.7578e-06
5:79547600 G A 1.299492 -5.0583e-05
5:79549207 A C 0.678141 -6.8977e-05
5:79550946 G T 0.098181 -2.8789e-05
5:79552184 G A 1.247300 -2.8678e-05
5:79553250 T C 0.292942 5.4725e-06
5:79565071 C T 0.775735 4.9421e-05
5:79566181 A G 0.227612 1.4210e-05
5:79569505 C T 0.341203 -4.6516e-05
5:79571202 G A 0.237002 1.8831e-05
5:79576004 G A 0.216359 4.7212e-05
5:79577762 G A 0.044275 -3.3796e-05
5:79585970 A G 0.125630 -1.3421e-05
5:79588050 A G 0.083679 8.2519e-05
5:79590864 C T 0.116990 5.3897e-05
5:79593776 C T 0.495772 -2.2991e-05
5:79596021 C T 0.338013 -4.1577e-05
5:79612188 T C 1.289855 -2.6274e-05
5:79616059 A G 0.049748 -2.5950e-05
5:79616083 C G 1.295185 -2.1788e-05
5:79616278 G A 0.028813 2.7102e-06
5:79616936 C A 0.341382 -2.7896e-05
5:79617357 C T 0.302410 -1.2610e-05
5:79618649 T C 0.266106 -3.7821e-05
5:79623184 G A 0.057116 -3.1711e-05
5:79637358 T C 0.074834 6.9284e-05
5:79637799 T C 0.495841 4.0950e-05
5:79639334 T C 0.294111 -1.0976e-05
5:79644333 A G 0.076165 9.1018e-05
5:79647088 C T 0.045570 -1.9988e-04
5:79647483 C T 0.202743 1.5363e-04
5:79666192 A G 0.081033 -1.3223e-06
5:79666462 A G 0.075753 3.0915e-05
5:79667925 C T 0.218413 -9.4195e-05
5:79669697 C T 1.071394 -8.2621e-06
5:79675356 A G 0.103069 -4.4593e-05
5:79675915 C T 0.162645 -4.2325e-05
5:79680718 A G 1.036625 3.7846e-05
5:79685564 C T 0.103841 -3.5934e-05
5:79695370 G T 0.177432 2.2840e-05
5:79698296 C T 0.030140 -3.4434e-05
5:79703254 A G 1.895977 3.3128e-05
5:79706299 G T 0.052315 -8.3957e-06
5:79731284 A G 0.057693 1.2358e-06
5:79733079 C T 1.828034 -2.2286e-05
5:79735832 T C 0.039913 1.0218e-04
5:79735858 G A 1.827008 -2.0228e-05
5:79737770 A G 0.077989 -1.1433e-04
5:79740970 A G 0.345569 -9.4444e-06
5:79745469 G A 1.895600 3.1595e-05
5:79747806 A G 0.029225 -7.4637e-06
5:79757298 G A 1.481793 -5.8319e-06
5:79807322 T C 0.023749 1.0074e-04
5:79811777 C T 0.041757 5.9979e-05
5:79812476 G A 0.028345 -1.0228e-05
5:79813356 A G 0.319281 5.9369e-06
5:79815658 C T 1.569256 3.2125e-05
5:79815914 A G 0.106308 -3.3295e-05
5:79831299 T C 0.062250 2.3461e-05
5:79833301 A G 0.568432 4.8616e-06
5:79842977 C T 0.067966 5.5557e-05
5:79843156 A C 0.151817 -1.3856e-05
5:79855372 G A 1.693728 7.1498e-05
5:79857629 A G 0.158208 -2.6620e-05
5:79859806 C T 0.272718 9.2258e-06
5:79870334 A C 0.111495 -5.3802e-05
5:79878235 G A 0.189111 -4.7447e-05
5:79879289 C T 0.023473 3.2652e-05
5:79884837 A G 1.070378 3.9784e-04
5:79888450 A G 0.334657 2.5099e-05
5:79889117 A G 0.248329 -9.2311e-06
5:79892124 A G 0.033801 6.1935e-05
5:79908731 G T 0.196683 -3.9887e-05
5:79912085 G T 0.050127 -1.4521e-04
5:79914619 A G 0.113001 -2.7047e-05
5:79915020 A G 0.647797 -8.5732e-05
5:79919170 T C 1.326461 -1.3274e-04
5:79920073 T C 0.484876 -1.8238e-05
5:79927651 A G 0.036508 1.7668e-05
5:79933927 T C 0.074084 -2.5886e-06
5:79945140 C T 0.199883 -6.4867e-07
5:79949040 T G 0.027680 5.9172e-05
5:79950781 G A 1.515539 1.6508e-05
5:79951491 C T 0.540077 -8.4878e-05
5:79956397 C T 1.907749 1.7567e-05
5:79965068 T C 0.024392 1.3719e-04
5:79965555 C T 0.090141 1.8115e-05
5:79965707 T C 0.067927 1.2453e-04
5:79967129 G C 0.190597 1.4629e-05
5:79971294 A G 0.119249 1.2452e-05
5:79973270 A G 0.131167 1.4080e-05
5:79999145 A C 0.093371 -6.6519e-06
5:80000152 G A 1.402684 4.0597e-05
5:80016874 C T 0.623253 -5.7021e-05
5:80029479 G A 0.032584 7.1562e-05
5:80035580 T C 0.033464 1.4992e-04
5:80035750 T A 0.663082 1.4663e-04
5:80038569 A G 0.101998 2.1972e-05
5:80039310 G C 0.032526 7.2782e-05
5:80055141 G A 0.041906 2.4615e-05
5:80055860 T C 0.040543 -1.0989e-05
5:80066135 G A 0.175878 -4.0042e-05
5:80102444 A G 0.134666 -9.8151e-06
5:80103664 C A 0.042659 -2.8418e-05
5:80107937 T C 0.036203 -2.4607e-06
5:80117156 A G 0.260163 1.8389e-05
5:80117918 C T 0.605151 1.3294e-04
5:80123834 T C 0.028296 -5.0939e-05
5:80129745 G A 0.132187 1.4136e-05
5:80132177 T C 0.191795 -4.3470e-05
5:80143497 G T 0.144189 -1.4870e-05
5:80149981 G A 1.688927 2.3272e-05
5:80165443 G A 0.028040 8.0419e-05
5:80168937 A G 1.427112 4.7428e-06
5:80169170 A G 0.059125 -1.6093e-05
5:80172571 A G 0.024178 1.3376e-05
5:80187590 A G 0.079790 7.7290e-05
5:80192579 A G 0.029007 -3.3570e-05
5:80198108 T G 0.664276 1.0427e-04
5:80200376 A G 0.238848 -1.2521e-05
5:80213816 G A 0.255486 -3.6094e-05
5:80215220 A G 1.389782 -1.0056e-05
5:80224525 G A 0.033740 4.3440e-05
5:80226025 C T 1.826654 -3.1940e-05
5:80229479 G A 0.101874 -2.9084e-04
5:80231611 A G 0.192343 -1.1398e-04
5:80232068 G A 0.607196 -7.5352e-05
5:80235615 C G 0.062406 -4.2146e-05
5:80243603 C A 0.446057 -1.5127e-05
5:80243659 C T 0.057638 1.4197e-05
5:80249439 G A 0.184375 -1.6837e-05
5:80249650 T G 0.067632 -7.7209e-05
5:80251416 A G 0.027096 6.4815e-05
5:80252378 G T 0.087583 -1.6284e-04
5:80255305 A G 0.296376 -1.6167e-04
5:80255674 A G 0.251757 1.2800e-04
5:80261557 A G 0.500855 2.8635e-05
5:80266639 A G 0.132427 -2.4426e-05
5:80269281 G A 0.610912 1.3187e-05
5:80269489 C A 0.385628 -1.6872e-05
5:80272426 T C 0.025671 -2.9397e-05
5:80277045 T C 1.318003 6.0199e-05
5:80282698 C A 1.484626 4.2375e-05
5:80285254 T C 1.085629 -1.8066e-05
5:80290785 C T 0.741236 -3.4451e-05
5:80294230 A G 0.048579 9.1699e-05
5:80296487 G A 0.719087 -7.3238e-05
5:80298875 A G 0.350415 -2.8884e-05
5:80301652 A G 1.650413 -1.0995e-05
5:80304998 A G 0.637122 2.3315e-05
5:80305176 C T 0.095815 -4.8475e-06
5:80309150 A G 1.049352 2.4538e-05
5:80316844 A C 0.149172 -2.8687e-05
5:80317313 C T 0.122560 2.1844e-05
5:80322231 C T 0.407433 -8.7003e-06
5:80322472 G A 0.080994 1.9214e-05
5:80336741 A G 0.328126 -2.9979e-05
5:80339672 A G 0.030792 5.4055e-05
5:80340972 T C 0.105581 -3.4395e-05
5:80344689 A G 1.846122 -1.4372e-04
5:80345557 G A 0.081300 -8.2591e-06
5:80348238 T C 0.794145 3.7806e-06
5:80356070 T C 0.070741 6.1687e-06
5:80360495 T G 0.019961 2.4787e-06
5:80360703 G A 0.492650 -1.0406e-05
5:80366202 A G 0.340002 -3.1498e-05
5:80368156 T C 0.043263 -2.6868e-05
5:80381725 G A 0.023243 3.9368e-05
5:80388554 T C 0.914088 -6.0622e-06
5:80389870 T C 0.471069 4.7980e-05
5:80396105 C T 0.035220 -5.2287e-05
5:80404346 C T 0.092325 -9.8505e-06
5:80405669 T C 1.403820 -1.2998e-05
5:80408866 C T 0.030335 5.2587e-05
5:80409526 C T 0.152758 -1.2067e-05
5:80411221 A G 0.614544 -1.1836e-05
5:80411340 A G 0.075370 3.1609e-05
5:80416108 G A 0.057203 -2.1490e-07
5:80421896 C T 0.034879 -3.0441e-05
5:80426583 T G 0.049673 2.1723e-05
5:80427691 A G 0.057817 2.0010e-05
5:80428272 G A 0.558312 -2.3089e-05
5:80433460 A G 0.411318 8.8744e-07
5:80441588 T C 0.389935 -3.9442e-05
5:80441781 A G 0.840630 -3.0078e-05
5:80442983 A G 1.393547 2.4753e-05
5:80446828 T C 0.036833 -6.1315e-05
5:80447380 G A 0.945231 -1.9461e-06
5:80448345 G A 0.113657 -9.1085e-07
5:80448546 A G 0.054805 -3.6380e-05
5:80456616 T G 0.084299 8.3138e-06
5:80458973 T G 1.696412 4.8205e-05
5:80462963 A G 1.406102 1.3042e-04
5:80467069 T G 1.654467 4.7632e-05
5:80470351 A C 0.304971 2.5197e-05
5:80472887 G A 1.712959 1.5525e-05
5:80475534 G A 0.145234 -6.2570e-06
5:80475866 A G 1.108833 2.1077e-05
5:80477513 A G 0.023061 1.1177e-05
5:80477960 G A 0.106642 -1.6831e-05
5:80479910 C T 0.994687 1.1682e-05
5:80480372 A G 1.629751 2.9535e-04
5:80480761 T C 0.205031 -3.5538e-05
5:80482561 A G 0.161535 1.6987e-04
5:80482875 G A 0.858738 3.0927e-05
5:80483574 T C 1.160217 -1.3677e-05
5:80484330 T C 1.090946 -2.3893e-05
5:80487844 G A 0.023006 -4.9305e-05
5:80488122 A G 0.252773 -3.5698e-05
5:80489844 G T 0.146111 -7.1352e-06
5:80492568 A T 0.177682 -2.7402e-05
5:80498858 T C 0.064782 -1.3964e-06
5:80499626 G A 0.309713 -1.1294e-05
5:80500114 A C 0.409555 1.3842e-05
5:80501337 T C 0.039303 2.0018e-05
5:80501981 C T 0.728363 -3.0608e-07
5:80502903 C T 0.131752 -7.6188e-05
5:80508670 T C 0.881647 -3.5083e-05
5:80512632 C G 0.101560 -1.7067e-05
5:80516195 T C 0.790561 -1.9956e-05
5:80518217 T G 0.036544 1.4399e-05
5:80519771 A G 0.218189 -1.6522e-05
5:80523870 G A 0.023947 1.0887e-05
5:80530054 T C 0.134819 3.0515e-05
5:80531899 T C 0.262432 -1.9412e-05
5:80534752 A C 0.038138 -1.9493e-06
5:80545616 T G 0.581288 -1.0783e-05
5:80552871 A G 0.398137 2.3362e-06
5:80561943 C T 0.073260 1.1473e-04
5:80580894 C T 0.032685 1.4855e-04
5:80581716 G T 0.037709 7.2046e-05
5:80593392 A G 0.571622 -2.3018e-06
5:80596222 G A 0.044798 3.0958e-05
5:80599314 A G 0.028813 -4.4558e-05
5:80599928 G T 0.149366 -2.4817e-05
5:80600619 G C 0.188747 -1.8796e-05
5:80605681 T C 0.073520 -1.2890e-05
5:80606713 C T 0.761788 -1.0477e-05
5:80611560 G A 0.043337 -2.1060e-05
5:80616526 G A 0.830760 -1.2878e-05
5:80619232 T C 0.024742 -3.0932e-05
5:80625353 T C 0.183291 -1.0181e-05
5:80625946 T C 1.060582 -4.8022e-05
5:80628975 T C 0.077285 1.9988e-04
5:80630832 A G 0.033869 1.2425e-05
5:80631511 A G 0.767049 4.2368e-06
5:80632973 A G 0.044178 -4.3754e-05
5:80633037 G T 0.192402 1.0312e-04
5:80635119 T C 0.037745 2.0599e-05
5:80639501 C T 0.333504 4.4119e-05
5:80641345 C T 0.052721 1.7576e-05
5:80641789 T C 0.060296 2.3795e-05
5:80642243 T C 0.023279 2.9079e-05
5:80646011 T G 0.187793 5.6051e-05
5:80646386 A G 0.110466 -3.6290e-06
5:80647124 T C 0.033175 -3.9634e-05
5:80649128 A T 0.035151 -2.1352e-05
5:80650186 C T 0.900368 -1.2958e-05
5:80652150 T C 0.337743 3.3644e-05
5:80654966 G T 1.794369 -4.0110e-04
5:80657729 C T 0.498862 1.4101e-05
5:80663467 A G 0.239491 1.7561e-05
5:80663510 G A 0.556030 -1.4752e-05
5:80665371 T C 0.047021 5.1810e-05
5:80675496 A G 0.840221 5.0959e-05
5:80680501 A G 0.191038 3.4603e-05
5:80697644 T C 0.027956 -7.5863e-05
5:80700424 C T 0.418050 -7.0397e-05
5:80701218 A G 0.186527 6.7372e-05
5:80701572 G A 0.920862 -1.2219e-05
5:80710820 C T 0.162752 4.2005e-05
5:80712566 C T 0.064149 -3.3511e-05
5:80723322 T C 0.043470 -1.5682e-05
5:80724256 G A 0.216596 3.3135e-05
5:80745698 G A 0.067398 -1.7552e-06
5:80746328 T C 0.694299 1.2874e-05
5:80754434 T C 1.234798 2.4986e-05
5:80754816 A G 0.020124 -1.7681e-05
5:80757688 C A 0.616190 -3.7377e-05
5:80776035 G A 0.252640 -2.3246e-05
5:80776203 T C 0.591814 -2.3615e-05
5:80778341 A G 0.660657 -7.7145e-06
5:80795221 T C 0.026187 -1.0181e-04
5:80799975 C T 0.679138 -4.6416e-06
5:80808859 C T 0.067041 -8.6401e-05
5:80818639 C T 0.488038 -6.3478e-05
5:80819553 C T 0.195521 1.5044e-04
5:80819669 A G 0.155695 1.1472e-04
5:80830681 T G 0.051990 -8.2606e-05
5:80837062 G C 0.030812 -1.8182e-04
5:80842785 C G 0.617014 3.8049e-05
5:80864372 C G 0.221844 -2.3204e-04
5:80874847 C T 0.059699 4.0547e-05
5:80875563 C T 1.801048 1.4109e-04
5:80894982 C A 0.520641 -8.6491e-05
5:80897807 C T 0.216602 1.4544e-04
5:80898688 G C 0.041416 -1.6541e-04
5:80900719 T G 1.239355 -1.8963e-05
5:80904164 T C 0.033629 -5.6191e-05
5:80905157 T C 0.081971 -8.4330e-06
5:80931909 T G 0.048131 6.8185e-05
5:80934634 C T 0.048897 -3.4549e-05
5:80940436 T C 0.175508 -4.8308e-05
5:80950123 G A 0.049641 3.8107e-05
5:80969036 C T 0.068304 2.4006e-04
5:80972255 A G 0.030517 -4.8439e-06
5:80991969 A C 0.027410 -8.5011e-07
5:80992495 C T 0.742761 3.8993e-05
5:81003743 T C 0.033464 -1.5568e-06
5:81006061 T C 0.618313 -2.2861e-05
5:81017141 G A 0.076908 -2.8154e-05
5:81017202 G T 0.216125 1.8901e-05
5:81020434 T C 0.069716 -9.1231e-06
5:81024498 C T 0.027118 -2.2852e-05
5:81034420 C T 0.205391 9.3515e-05
5:81034560 G A 0.933108 1.2426e-05
5:81038863 G A 0.117435 9.2187e-08
5:81048591 A G 0.039673 -2.0447e-04
5:81049231 T C 0.047826 1.6087e-05
5:81057444 T C 0.352817 -3.5451e-05
5:81062170 G T 0.392872 -9.7175e-05
5:81063390 T C 0.151940 3.7625e-05
5:81066793 G T 0.242377 8.5667e-06
5:81067074 A G 0.293160 9.5125e-05
5:81067667 A G 0.450624 -2.5220e-05
5:81068980 T C 0.591863 1.0487e-05
5:81072532 G A 0.035905 5.5265e-05
5:81073531 G A 1.460037 -9.3607e-05
5:81073893 A G 0.029790 -1.6000e-04
5:81079336 T C 0.051741 1.1508e-06
5:81079462 C T 0.028663 6.2049e-05
5:81086933 C T 0.271306 -9.9362e-06
5:81087534 T G 1.089592 -7.1258e-05
5:81088473 C G 0.068067 -1.5873e-05
5:81091400 A G 0.658907 -2.2836e-05
5:81096450 C A 0.088356 -3.5164e-05
5:81098921 A C 0.995417 -5.3342e-05
5:81106956 G A 0.939976 -6.0859e-06
5:81110866 C T 0.583229 1.7571e-05
5:81127856 G T 1.615358 5.6790e-05
5:81129278 C T 0.028566 -5.4147e-05
5:81131322 A G 0.034103 4.4971e-05
5:81133093 A G 0.028666 5.4249e-06
5:81137405 G A 0.053681 -8.4045e-06
5:81142461 C T 0.045460 2.1467e-05
5:81152782 C T 0.027777 1.0142e-05
5:81164301 T C 0.052253 -4.3182e-05
5:81165704 T C 0.458962 -4.5156e-05
5:81167030 G A 1.814067 6.7619e-05
5:81167772 G A 0.699388 -1.4929e-05
5:81175458 G A 1.131489 5.3425e-05
5:81175847 C T 0.213145 5.5330e-06
5:81176020 G A 0.060222 1.6750e-05
5:81185243 G A 0.085607 -1.1652e-04
5:81198141 C T 0.307110 -1.3656e-04
5:81203463 A G 0.753002 8.8148e-06
5:81205621 G T 0.220653 -3.4136e-05
5:81214775 G T 0.980110 -2.9466e-06
5:81220990 T C 0.043967 1.6299e-06
5:81225899 T C 0.070355 -8.5957e-06
5:81228070 A G 0.082890 -4.5431e-05
5:81234220 C T 0.138233 3.9445e-05
5:81244347 T G 0.136578 2.8925e-05
5:81255228 T C 0.375706 -1.3697e-05
5:81259757 T C 0.200023 -6.3555e-05
5:81260436 G A 0.107749 2.3228e-05
5:81263522 A T 0.507973 3.9578e-05
5:81276087 C T 1.407069 -1.6523e-06
5:81297077 G A 0.507798 3.8851e-05
5:81320836 G A 0.020906 3.4705e-05
5:81326622 A G 0.506084 3.9659e-05
5:81337545 G A 0.392713 4.3495e-05
5:81341271 A G 0.081913 -1.7390e-04
5:81351582 A G 0.023402 -3.3501e-05
5:81354389 C T 0.391642 3.0110e-05
5:81362480 C A 0.201214 -2.1046e-05
5:81367681 A G 0.057151 8.6992e-05
5:81372044 G A 0.733757 -1.8699e-05
5:81394533 G A 0.027251 1.4608e-04
5:81407916 G T 0.426174 3.0474e-05
5:81409401 G A 0.045746 -4.8855e-05
5:81416305 G A 0.425369 7.3946e-05
5:81416903 G A 0.116961 -1.9916e-05
5:81417221 G A 0.142521 -3.4111e-05
5:81438449 G A 0.028910 5.5509e-05
5:81447995 G A 0.507314 3.3729e-05
5:81461758 T C 0.047310 9.2352e-06
5:81462884 T C 0.052610 -1.7062e-05
5:81464881 A G 0.161853 -1.2647e-04
5:81475020 G A 0.026748 -3.8545e-05
5:81480371 T C 1.179919 -2.7257e-05
5:81487567 G A 0.149902 -3.9625e-05
5:81504841 T C 1.506431 -3.9034e-05
5:81522105 T C 1.594842 -5.7210e-05
5:81525747 T C 0.022227 -5.5351e-05
5:81534331 A C 0.092919 -5.0125e-05
5:81546252 A G 0.046096 -2.2399e-05
5:81549216 T C 0.898849 -1.6765e-05
5:81549240 A C 1.093328 -3.3414e-05
5:81550902 G A 0.032344 8.0696e-06
5:81556746 G A 0.131102 3.1338e-04
5:81571846 A G 1.122306 -6.2894e-05
5:81572150 T G 0.040095 -1.5357e-05
5:81574182 T C 0.605424 2.7847e-04
5:81593600 A G 0.465980 -1.3817e-04
5:81595662 G A 0.039303 5.8010e-06
5:81609453 A G 0.268167 -4.7710e-05
5:81617131 T G 0.091926 -4.6529e-05
5:81619662 A G 0.030900 5.6609e-06
5:81620244 T C 0.101813 -1.1705e-04
5:81620922 A G 0.175634 9.4838e-07
5:81633165 G A 0.020611 -4.3934e-06
5:81633209 G A 0.045859 -3.3998e-05
5:81636073 T C 1.096107 -1.8088e-05
5:81638942 T G 1.106818 -7.1131e-06
5:81655315 T C 0.031195 -2.7793e-05
5:81683886 G A 0.050153 -2.9514e-05
5:81685978 G A 0.129921 2.5948e-05
5:81690230 T C 0.062783 -3.5101e-05
5:81696503 C A 0.675090 2.7841e-05
5:81705886 C T 0.963453 -1.3442e-06
5:81708478 A G 0.212087 -2.5988e-05
5:81710769 T C 0.112154 3.1791e-05
5:81714463 T C 1.881300 6.1858e-05
5:81714877 T C 0.944858 7.4910e-05
5:81716909 A G 0.048839 8.8571e-05
5:81717062 T C 0.990818 4.9216e-06
5:81718153 T C 1.055898 8.8659e-06
5:81718414 C A 1.070725 4.5964e-06
5:81720379 T C 1.042344 1.6755e-05
5:81721838 G A 0.399815 -6.3887e-05
5:81732583 G T 0.144332 8.5724e-05
5:81733989 T C 0.480858 3.2811e-05
5:81736062 T C 1.454623 -5.1458e-05
5:81741235 G A 0.250254 3.7138e-05
5:81743184 G T 0.118259 3.2177e-05
5:81743961 C A 0.926247 2.2256e-05
5:81755020 T C 0.026024 -4.0844e-05
5:81758064 G A 0.926529 2.2833e-05
5:81764585 A G 0.029647 -3.2813e-06
5:81771626 A G 1.956416 -5.8802e-05
5:81774007 C T 0.065879 -6.2633e-05
5:81775518 G A 0.020503 2.9804e-05
5:81805260 G A 0.040575 -3.1075e-05
5:81809982 G A 0.390487 -1.6519e-04
5:81811307 A G 0.026067 2.8711e-05
5:81816057 T C 0.482520 3.6489e-05
5:81830571 C T 0.472299 4.3636e-05
5:81842729 A G 0.077265 1.8953e-05
5:81868187 G T 0.025628 -1.6014e-04
5:81869391 G T 0.473549 4.3066e-05
5:81872978 A C 0.038579 -6.5650e-05
5:81880351 T C 0.046268 1.2618e-06
5:81883162 C T 1.380733 8.6377e-06
5:81884723 G A 0.046749 -1.2920e-04
5:81889425 T C 0.045350 7.2918e-05
5:81894069 G A 0.056752 1.3722e-04
5:81902064 T C 0.835765 -5.7266e-06
5:81905703 T C 0.316224 1.3709e-05
5:81910293 A G 0.645807 8.1950e-06
5:81916224 G C 0.255648 6.8662e-05
5:81917702 G A 1.490962 -2.5932e-06
5:81918504 A G 0.038822 -1.0516e-04
5:81919081 G A 0.095104 -1.2820e-06
5:81920484 A G 0.692072 2.4163e-05
5:81927255 T G 0.025028 3.2557e-05
5:81930239 G A 0.253253 -2.2372e-04
5:81930464 C A 0.544611 4.5451e-05
5:81930819 T C 0.121229 2.3392e-05
5:81935517 G C 0.038251 1.4365e-05
5:81937093 T C 0.438871 5.0029e-06
5:81937864 C G 0.026287 2.5085e-05
5:81939318 A G 0.140849 2.9498e-05
5:81940767 T C 0.042730 -6.5909e-05
5:81941314 A C 0.143222 -1.4704e-06
5:81944204 G C 0.592528 -3.5708e-05
5:81944343 T C 0.751658 1.1959e-05
5:81944378 C T 0.049329 -6.4954e-06
5:81950252 T C 0.627076 2.2226e-05
5:81954445 A G 0.602632 2.4680e-05
5:81958957 A G 0.135793 -1.5424e-06
5:81959462 C T 0.086136 1.7491e-05
5:81960140 A G 0.973122 1.2496e-05
5:81962506 G A 0.174644 -9.4047e-06
5:81962768 G A 0.142651 1.9892e-05
5:81963141 A G 0.226167 -5.2176e-05
5:81966262 A G 0.195011 4.9880e-05
5:81966774 T G 0.148123 2.9656e-05
5:81967412 G T 0.899184 1.3542e-05
5:81967815 T C 1.161103 -1.9502e-07
5:81970708 C A 0.198750 -3.0053e-05
5:81975979 G A 0.336510 -1.2732e-05
5:81977723 C T 0.122797 1.0049e-05
5:81980321 C T 0.031701 8.1764e-06
5:81982077 G A 0.047894 -2.2699e-05
5:81989625 G T 1.633266 -1.2420e-05
5:81998898 A C 0.319509 1.4994e-05
5:82001368 C T 1.012876 6.7996e-06
5:82002743 A G 1.667142 1.4247e-05
5:82003582 G A 0.209854 -1.2081e-05
5:82021619 A G 0.123280 5.5973e-06
5:82022150 C G 1.047609 -4.5062e-06
5:82024341 A C 0.077538 -3.3031e-05
5:82030285 T C 0.811587 -1.3441e-05
5:82033945 C A 0.040325 -2.6313e-05
5:82034413 A G 0.037362 -1.4207e-05
5:82040197 A G 0.345231 2.0647e-05
5:82041125 C T 1.859417 1.3246e-04
5:82042339 C T 0.020296 9.3820e-05
5:82043220 G C 0.025671 -2.9721e-05
5:82043870 T C 0.028949 -1.5973e-05
5:82044105 G A 0.348814 2.4096e-05
5:82044615 G A 0.305915 -3.4731e-05
5:82050030 C T 0.070150 -6.1020e-05
5:82051309 G A 0.116902 1.0786e-04
5:82062722 T C 0.208247 -1.3301e-05
5:82067792 T C 0.145793 8.3033e-05
5:82068106 G A 0.805709 -5.2487e-05
5:82070555 A G 0.231195 -2.9336e-05
5:82071045 C T 0.779649 8.5494e-05
5:82075330 T C 0.037310 -9.4827e-05
5:82079650 A C 0.655097 -1.8030e-04
5:82080848 C T 0.385287 3.7616e-07
5:82082648 C A 0.960632 5.1385e-05
5:82087711 T C 0.742177 -1.1981e-05
5:82097516 A G 0.066006 -4.2578e-05
5:82114513 G T 0.270936 -2.1334e-05
5:82116913 A G 0.023058 4.0017e-05
5:82118380 A C 0.077093 -3.0017e-05
5:82119515 A G 0.062844 1.9692e-05
5:82122180 G A 0.596738 -7.6498e-05
5:82122319 A G 0.190259 -2.9432e-06
5:82126315 A G 0.447508 1.8697e-04
5:82131875 C T 0.152161 -2.9428e-05
5:82132009 T C 0.030263 1.1467e-05
5:82136077 G A 0.225417 -7.3237e-06
5:82137386 A G 0.105182 6.8451e-05
5:82152508 T C 0.054999 1.9171e-06
5:82155539 A G 1.819465 5.4614e-05
5:82156551 A G 0.641305 3.0716e-05
5:82157210 T C 0.081004 1.2596e-04
5:82159705 G C 0.426764 -1.0123e-04
5:82159879 G A 0.937922 -1.0935e-04
5:82162360 G A 0.803544 -2.2366e-05
5:82169078 T C 1.545355 -1.3125e-06
5:82169620 A G 1.321106 1.7063e-05
5:82169963 G A 0.206141 7.9002e-05
5:82172377 A G 1.625700 6.8075e-06
5:82177857 A G 0.311901 -1.4272e-05
5:82182959 T G 1.163800 -6.9092e-06
5:82183075 C T 0.152278 6.3068e-05
5:82187179 C T 0.117412 -1.6445e-04
5:82195168 T C 1.198179 1.1714e-05
5:82206758 G C 0.041984 -4.9101e-05
5:82207969 C T 0.083468 -3.2905e-05
5:82208803 G A 0.039929 -1.1730e-04
5:82209052 A G 0.032782 1.0079e-05
5:82209237 C T 1.056918 7.0268e-06
5:82211341 A G 0.255048 8.4897e-06
5:82213565 C T 0.832996 -8.4443e-06
5:82215336 G T 0.409841 1.4860e-05
5:82216210 A G 1.599273 -5.7419e-06
5:82220268 T C 0.663854 9.1342e-05
5:82220546 C T 1.954258 -1.2286e-05
5:82221062 T C 0.072134 2.5051e-05
5:82222004 A C 1.607676 -2.1031e-05
5:82222245 G A 0.150600 3.5721e-05
5:82223683 C G 1.732359 -4.4348e-06
5:82234773 C T 0.025940 -4.1542e-05
5:82234797 A G 1.232940 2.3717e-05
5:82246671 C T 0.159110 -7.3397e-05
5:82250664 G A 0.032318 1.2896e-04
5:82251766 T C 0.443126 -2.4313e-05
5:82257462 T C 0.041344 -6.6400e-05
5:82257885 G A 1.084945 2.2866e-05
5:82258320 G C 1.947935 -3.2724e-06
5:82261320 G T 0.073948 -5.0283e-05
5:82264985 A G 1.480910 9.5519e-06
5:82272364 C T 0.308207 3.6791e-05
5:82285005 C T 0.204018 -1.1992e-05
5:82290833 T C 0.071689 -2.9319e-05
5:82300416 G T 1.075827 9.3644e-06
5:82307301 C T 0.077804 8.0054e-05
5:82310229 A G 0.093763 -8.3307e-05
5:82311564 T C 0.829579 6.3356e-08
5:82315988 T C 0.033538 3.8785e-05
5:82317688 T C 0.048112 2.4481e-04
5:82332254 G A 0.062633 -2.8834e-05
5:82332592 T G 0.140587 -3.4201e-05
5:82332890 A C 0.097545 6.1773e-05
5:82336172 T C 0.030494 -1.1982e-04
5:82341716 T C 0.224249 4.5419e-06
5:82362674 G T 0.827248 1.7501e-05
5:82364500 A G 0.921125 -5.8223e-06
5:82372827 A G 0.045622 3.6937e-05
5:82373669 T C 0.197222 1.6513e-04
5:82390883 G C 0.900592 -3.0152e-06
5:82395874 T C 0.537643 5.1024e-05
5:82396769 G A 0.093406 -3.6721e-05
5:82421036 T C 0.898755 -1.6137e-06
5:82451069 A G 0.051435 1.7004e-05
5:82452495 T C 0.875779 1.1800e-05
5:82459849 G A 0.021672 1.3969e-06
5:82466002 T G 0.081150 -7.4685e-06
5:82474083 C A 0.055609 1.9988e-05
5:82477540 A G 0.145507 1.2745e-05
5:82479614 A G 0.051396 1.1078e-05
5:82486280 A G 0.056064 -4.0170e-05
5:82491674 C T 0.073403 -2.1699e-06
5:82499713 T G 0.100768 -4.7351e-06
5:82500295 C T 0.059144 -4.6952e-05
5:82510283 G A 1.826265 2.7360e-06
5:82515337 T C 1.942239 -2.1352e-05
5:82541462 G A 0.068933 -1.4611e-05
5:82547566 A G 0.080082 1.0506e-05
5:82557269 C A 0.076785 -3.1038e-05
5:82564928 G A 0.054370 5.4020e-05
5:82578931 T C 0.023567 6.8481e-06
5:82585516 C T 0.058823 1.9428e-04
5:82589173 A G 0.073338 1.9372e-05
5:82589432 G A 0.126562 3.2489e-05
5:82591389 C T 0.081770 3.8642e-05
5:82591499 G A 0.218076 -8.6098e-06
5:82598101 A G 0.040494 -3.0122e-06
5:82602955 T C 1.678174 1.4106e-05
5:82607038 T C 0.040838 2.2083e-05
5:82620494 T C 1.934566 -1.6261e-05
5:82625172 T C 0.031581 -2.5638e-05
5:82625291 T C 0.028027 -2.0007e-05
5:82626018 A C 0.146380 1.9314e-06
5:82633951 A G 0.028715 -1.7807e-05
5:82636407 A G 0.045554 -1.3823e-05
5:82641370 A G 0.060498 1.4060e-05
5:82643703 C T 0.117454 8.7727e-06
5:82648943 A G 0.216537 7.5207e-06
5:82657114 G A 0.068080 -3.7968e-06
5:82658664 A G 0.102163 -1.3706e-04
5:82665095 A G 0.022467 -1.4895e-05
5:82668519 T C 0.060277 3.0848e-05
5:82673405 C T 0.102063 4.8366e-05
5:82680255 G A 0.143485 3.2176e-05
5:82700583 A G 0.056914 2.9651e-06
5:82702969 T C 0.106311 -2.3221e-05
5:82717101 A G 0.170723 6.0600e-05
5:82717664 G A 0.240517 2.0523e-05
5:82720422 T C 0.376676 -9.1874e-05
5:82726050 T C 0.591918 -5.3060e-05
5:82737093 G A 0.238407 -5.0448e-05
5:82742425 A G 0.029095 4.9900e-05
5:82747765 A C 0.818971 4.9395e-05
5:82759792 T C 0.199588 9.4164e-05
5:82760017 C T 1.404865 -5.0295e-06
5:82764630 C T 0.061023 -1.2542e-04
5:82769197 T G 0.241555 -7.8316e-05
5:82771383 G A 0.746302 5.6386e-05
5:82778257 G A 1.477466 -4.6094e-05
5:82791345 C T 0.033902 -1.8198e-06
5:82792625 C A 0.074847 -9.5732e-05
5:82794036 T G 0.600824 5.9118e-05
5:82812442 G A 0.399662 -1.8505e-05
5:82815170 G A 0.082507 -1.4601e-04
5:82815408 A G 0.227790 -1.7514e-04
5:82823683 C G 0.044028 -9.1652e-05
5:82826254 T C 0.351966 1.0913e-04
5:82833369 G A 0.963537 7.1336e-05
5:82837631 T G 0.755459 4.1296e-05
5:82837897 A G 0.076337 4.8591e-05
5:82838532 A G 1.185530 3.3855e-05
5:82839960 T C 0.030815 6.9398e-05
5:82842910 A G 0.024684 -1.1870e-04
5:82843609 A G 1.597270 7.0905e-04
5:82846981 C G 0.066086 -6.2892e-05
5:82850207 G A 0.065652 1.0007e-04
5:82858828 G A 0.392139 2.5727e-06
5:82861365 A G 0.058479 -1.2403e-04
5:82864466 A C 1.581137 1.8885e-04
5:82868173 A G 0.611850 5.7975e-04
5:82875800 T C 1.923134 3.7150e-05
5:82878221 G A 0.257447 1.4749e-05
5:82885781 C A 0.111183 -4.0781e-05
5:82886028 A G 0.089638 2.5899e-05
5:82889910 A G 1.330489 -1.9968e-04
5:82900450 A C 0.672679 -1.9313e-06
5:82901447 A C 0.025979 -6.7366e-05
5:82908273 C T 0.390866 -1.0333e-04
5:82921714 C G 0.124598 -2.1021e-05
5:82925897 T C 0.112777 3.6238e-05
5:82930922 C T 0.041445 -1.3706e-04
5:82940506 A G 0.111148 -3.9519e-05
5:82944037 C A 1.188169 -2.9982e-05
5:82944720 T C 0.051932 7.7663e-05
5:82948855 A G 1.891413 1.6723e-06
5:82949719 G A 0.045778 1.2500e-05
5:82951780 T C 0.029738 -4.8634e-05
5:82952600 A G 0.038446 1.5694e-05
5:82956721 T C 0.353060 4.4908e-05
5:82956805 A C 0.032138 -3.2971e-05
5:82960734 G A 0.128814 -2.1227e-05
5:82960870 C T 0.669958 1.7303e-05
5:82965732 C T 0.030971 -1.4499e-04
5:82968045 G T 0.130622 -1.9183e-05
5:82969556 A C 0.209325 4.4163e-06
5:82970935 A G 0.057067 6.3402e-05
5:82971356 G A 1.169802 5.5986e-05
5:82971417 A G 0.786426 -8.4740e-05
5:82971512 A G 0.959525 2.1319e-05
5:82971868 G A 0.024677 -3.5090e-05
5:82972131 T C 1.073737 -4.2659e-06
5:82973396 C T 1.566290 8.0095e-06
5:82978273 T C 0.154475 -4.6863e-06
5:82981695 G A 0.020081 -1.0305e-04
5:82981812 G A 0.039475 4.2540e-07
5:82982013 A G 0.108110 -4.0936e-05
5:82986259 A G 0.069897 -1.5559e-04
5:82987397 T C 0.055532 7.2137e-06
5:83000417 G T 0.038235 -1.6274e-06
5:83007027 G A 0.663091 -9.7620e-05
5:83010183 T A 0.200620 -3.2213e-05
5:83011185 A G 0.073279 3.5030e-05
5:83013082 C T 0.030630 1.4241e-04
5:83020963 T C 0.069034 1.3557e-05
5:83021939 T G 0.524776 3.3168e-05
5:83024710 C T 1.556487 1.0324e-05
5:83026432 A G 0.202947 -6.0690e-05
5:83032374 A G 0.591473 3.1368e-05
5:83034011 C A 0.496412 7.2175e-05
5:83034117 T C 0.049368 1.2835e-05
5:83034211 T C 1.425797 1.2179e-05
5:83047195 T C 1.355287 2.3551e-04
5:83060654 T G 0.181259 -6.5087e-06
5:83065235 A G 0.040264 -3.2361e-05
5:83080228 G C 0.094276 -4.6668e-06
5:83083067 G A 0.436430 5.8173e-06
5:83084128 A G 0.404833 -1.9982e-05
5:83097653 C G 0.067048 -3.5526e-05
5:83105748 T C 0.026112 -3.7422e-05
5:83110298 A G 0.035031 -2.2207e-05
5:83119719 T C 0.020899 -3.4652e-05
5:83130917 C T 0.277015 2.7055e-05
5:83140909 T C 0.132774 2.3869e-05
5:83146559 C T 0.274915 2.0699e-06
5:83160213 G A 0.040750 7.9055e-06
5:83162470 T C 0.327266 -1.3430e-06
5:83163554 T C 0.298716 -7.4265e-05
5:83167481 C T 0.209562 1.0008e-05
5:83170993 T C 0.246245 -2.9876e-06
5:83173593 T C 1.510680 1.8785e-06
5:83200466 T C 0.134160 -3.0857e-06
5:83201018 A C 0.544948 -9.5143e-06
5:83207611 A G 0.026362 4.5837e-05
5:83207766 A G 0.291887 -2.6730e-06
5:83213618 G A 0.692644 -1.1028e-06
5:83214565 C T 0.057479 -2.2591e-05
5:83214676 T C 0.058940 -6.5506e-05
5:83220837 G A 1.648534 3.2921e-05
5:83230032 G A 0.066022 6.5260e-06
5:83233019 A G 0.711703 7.7590e-05
5:83234525 T C 0.070037 2.1485e-05
5:83248159 G A 0.027634 -2.3125e-05
5:83251450 T C 0.177413 -4.6910e-05
5:83260938 A G 1.147052 1.0337e-05
5:83267688 T C 0.151418 3.7426e-05
5:83273467 A G 0.037125 -6.4740e-06
5:83276027 C T 0.121891 1.1422e-05
5:83277952 G A 0.043571 -4.5460e-05
5:83279863 C A 1.606664 4.0047e-06
5:83280624 G A 0.565793 -7.8962e-07
5:83291167 C T 0.093458 4.1942e-05
5:83292653 A G 0.049790 -7.6052e-06
5:83299687 A C 0.064629 5.3675e-05
5:83306512 T C 0.392814 -1.6999e-06
5:83306867 C T 0.037664 -3.8785e-05
5:83306914 C G 0.074847 6.2464e-06
5:83307574 C T 0.191694 -1.6516e-05
5:83307766 T C 1.802856 -3.9346e-05
5:83312085 C T 1.852257 -1.2329e-06
5:83325708 C T 0.587075 1.6980e-05
5:83329010 T C 0.099972 3.9878e-06
5:83338527 A T 1.974070 4.9494e-06
5:83338583 T C 0.485565 1.3155e-05
5:83353246 G A 1.112105 4.0347e-06
5:83358802 G A 0.448070 -3.6976e-05
5:83360520 T C 0.100450 1.1097e-07
5:83374067 G C 1.181671 -1.0630e-05
5:83374496 A C 0.051653 1.2845e-05
5:83376382 G T 0.549801 -3.7357e-05
5:83378780 T C 0.183223 2.8115e-05
5:83382675 T C 0.021909 -2.1865e-05
5:83384640 T C 1.710547 -3.8666e-06
5:83407510 C T 0.023048 6.9244e-06
5:83408439 A G 1.521563 3.1941e-06
5:83416826 G T 0.026602 -2.3164e-06
5:83420242 G C 0.054308 -2.7539e-06
5:83426558 C T 0.025904 -1.1424e-05
5:83427050 T C 0.730353 -2.9409e-05
5:83431211 A G 0.184875 4.6977e-05
5:83435076 C A 0.521021 1.1224e-05
5:83437836 G T 0.455239 -2.6906e-05
5:83439166 A G 0.728347 -5.1676e-05
5:83442303 A G 0.050962 1.0797e-04
5:83450922 A G 0.279417 -2.4902e-04
5:83453368 G A 1.178701 3.0037e-05
5:83464348 T C 0.782505 -3.6886e-05
5:83466021 T G 0.108906 2.5818e-05
5:83469544 C G 0.226002 2.1922e-06
5:83474899 T G 0.020318 -2.9200e-06
5:83477654 T G 0.814307 1.1339e-05
5:83480790 A G 0.095075 7.6010e-05
5:83481399 C T 0.129866 -1.8477e-05
5:83482227 G A 0.118428 -3.6032e-05
5:83488642 C T 0.078966 3.3818e-05
5:83499643 C T 1.088895 -3.4344e-06
5:83507550 C T 0.065035 6.5551e-05
5:83511558 G A 0.313991 3.3864e-05
5:83516184 A G 0.563226 1.2331e-04
5:83521340 C A 0.271033 4.3119e-05
5:83527970 T C 1.493883 -8.4217e-06
5:83528509 C T 0.208400 -3.3291e-05
5:83540019 C A 0.032350 2.0576e-05
5:83548396 C T 0.047099 8.0418e-05
5:83552172 C T 0.056359 2.6412e-05
5:83556980 T C 0.320456 1.8851e-05
5:83564529 G A 0.277869 -7.7440e-06
5:83570726 C T 1.511277 -2.5271e-05
5:83600377 C T 0.892364 2.7116e-05
5:83601182 G A 0.033821 -1.2058e-04
5:83603715 A G 0.713949 2.9643e-06
5:83619200 C T 0.893302 2.2786e-05
5:83623706 A G 0.073928 -9.1357e-05
5:83624096 T C 0.026057 3.1820e-05
5:83629549 C T 1.950684 -7.6045e-05
5:83651801 A G 0.933378 -1.7169e-06
5:83654790 T C 0.062692 1.8478e-05
5:83660322 C T 0.170087 6.4884e-05
5:83662282 A G 0.032117 -2.1873e-05
5:83668509 C A 0.109648 -7.1165e-06
5:83677857 G T 0.040773 -1.7768e-05
5:83681165 T C 0.192859 2.7402e-05
5:83686405 A G 1.193132 -2.1263e-05
5:83687864 A G 0.040763 -7.0306e-05
5:83691018 A G 0.446453 1.5047e-06
5:83698426 G A 0.041520 -1.3736e-05
5:83699363 G A 0.090657 2.8029e-05
5:83718078 C T 0.067794 -5.5276e-06
5:83727103 G A 0.342897 1.6940e-05
5:83735291 T G 0.035888 8.7601e-05
5:83759582 C T 0.041750 -3.3681e-05
5:83766429 T C 0.065606 1.4840e-05
5:83778480 A C 0.031237 -1.9988e-05
5:83787691 A G 1.566510 2.8909e-06
5:83791229 A G 0.113468 -3.1186e-05
5:83797850 C T 0.027926 2.5102e-05
5:83799423 G A 0.172388 7.9762e-05
5:83803637 C A 0.035025 -6.3963e-05
5:83804409 T G 0.263941 2.2039e-05
5:83807125 G C 0.038790 6.6986e-05
5:83820992 A G 0.029799 5.4726e-05
5:83836636 T C 0.150129 2.7446e-05
5:83839479 G A 0.333335 -1.9740e-05
5:83846799 C T 0.408481 -6.5682e-05
5:83855826 G A 1.620299 -1.4943e-05
5:83856805 T C 0.031266 1.2968e-06
5:83856911 G A 0.359065 3.3113e-05
5:83868551 T C 0.021010 -4.9366e-05
5:83871199 A G 0.341761 -7.9694e-05
5:83873963 G T 0.022934 -8.3728e-05
5:83893254 A G 0.115747 7.2061e-06
5:83895996 C T 0.393632 -1.8278e-05
5:83898525 T G 0.112872 2.1216e-05
5:83902432 T C 0.308035 1.9460e-05
5:83905762 C T 0.040400 2.7747e-05
5:83907654 A G 0.448673 9.4482e-05
5:83907772 C A 0.566296 1.0767e-04
5:83908638 C T 0.098207 9.3531e-06
5:83917917 C T 0.640504 5.2782e-04
5:83921380 A G 0.096032 -8.6230e-05
5:83925542 G A 0.114017 3.0087e-05
5:83929767 C T 0.285840 -1.0386e-05
5:83934048 T C 0.035262 1.5740e-05
5:83956922 G T 0.189922 5.4628e-05
5:83958603 T C 0.023814 5.7927e-05
5:83963326 C T 0.325604 -3.7743e-06
5:83963568 G A 0.070858 -5.6446e-06
5:83968659 T C 0.046314 3.4251e-05
5:83974068 A G 0.067395 4.1393e-05
5:83975407 A G 1.856778 4.8270e-06
5:83975929 C T 0.081150 -1.9464e-05
5:83981802 G T 0.646281 6.8914e-06
5:83983772 C T 0.771681 6.3956e-06
5:83993112 C T 0.343754 4.1512e-05
5:84002635 A C 0.501556 4.0578e-05
5:84003041 A G 0.030812 -9.9576e-06
5:84003322 T C 1.496240 -4.4560e-05
5:84009361 T G 0.154657 -2.4249e-05
5:84009750 T C 0.576566 -1.2049e-05
5:84011549 T C 0.027904 -1.5186e-05
5:84012912 A G 0.026145 -7.6490e-06
5:84021105 C T 0.273721 -4.6277e-05
5:84027643 T C 0.123855 4.7161e-05
5:84037142 G A 0.601652 -2.2330e-05
5:84043060 C T 0.245749 -6.0700e-05
5:84046533 C T 0.846385 -6.0942e-05
5:84058470 C G 0.033064 7.1400e-05
5:84059538 A G 0.619452 -3.6151e-05
5:84061023 C T 0.313114 -1.8346e-04
5:84064636 C T 0.678709 -5.7863e-05
5:84071466 T C 0.038131 -2.4549e-05
5:84071853 A G 0.112660 5.1169e-05
5:84084665 C T 0.151541 -5.7719e-05
5:84085657 G A 0.278541 -3.6620e-05
5:84086484 G A 0.145069 -3.5928e-05
5:84088736 A G 0.059345 1.7018e-05
5:84089278 A G 0.267775 -9.7298e-05
5:84091283 T C 1.625229 -9.1511e-06
5:84094720 G A 0.030689 6.1303e-06
5:84097825 G A 0.189315 -2.7457e-05
5:84099468 C A 1.140285 2.7624e-05
5:84105549 G A 0.428826 1.8824e-05
5:84110786 C T 0.029744 7.0282e-05
5:84111810 G T 1.711602 1.2895e-05
5:84138612 C T 0.670462 3.2862e-05
5:84139840 A G 0.294568 -8.9301e-05
5:84143380 T C 0.411133 -3.7582e-07
5:84147260 G A 0.311936 1.1315e-04
5:84152839 T C 0.169642 -1.8098e-05
5:84155207 C T 0.401363 2.3453e-05
5:84160703 A G 0.161236 -4.1785e-05
5:84163069 T G 1.126422 -1.1778e-05
5:84164561 C T 0.072140 -5.5414e-06
5:84169583 A G 0.071293 -1.5985e-05
5:84170267 C T 1.485253 -2.0061e-05
5:84178888 C T 0.022594 -8.5440e-05
5:84182546 A G 0.969120 -6.2958e-06
5:84196952 G A 0.130359 -2.2513e-05
5:84198818 A G 0.106272 7.7552e-05
5:84199424 A C 0.441557 -6.6032e-06
5:84207597 A G 0.026164 -4.2732e-06
5:84219158 A G 0.072497 3.0665e-04
5:84226297 A C 1.663958 -5.0363e-05
5:84236839 A G 0.512712 -5.2516e-05
5:84246350 G T 0.044993 -1.1432e-04
5:84253907 T C 0.139016 -2.7205e-05
5:84261903 G A 1.398744 2.1115e-04
5:84266766 C T 1.915296 2.4770e-05
5:84275545 G T 0.057015 4.2213e-05
5:84285262 C T 0.055392 -1.0394e-04
5:84291756 C T 0.744962 2.4199e-05
5:84300216 G A 0.044246 -1.0947e-05
5:84312644 G T 0.648836 5.6683e-05
5:84320466 A C 0.069040 -5.0977e-05
5:84323348 C T 0.056265 6.9146e-05
5:84329644 T C 0.195378 1.8345e-05
5:84336676 T C 0.024288 -3.5140e-05
5:84338415 G A 0.033830 1.8031e-06
5:84345955 A C 0.533654 -4.5734e-05
5:84352118 T C 0.193317 -4.1106e-05
5:84352281 T C 1.394888 -4.9739e-06
5:84365197 A G 0.727477 -5.7534e-05
5:84365268 T C 0.252461 6.4460e-05
5:84367855 A G 0.042935 -8.5056e-05
5:84370860 C A 0.174378 -5.7729e-06
5:84380156 A G 0.056525 -2.9823e-05
5:84383320 G A 0.091258 1.3920e-05
5:84387741 G A 0.554310 2.5529e-05
5:84395488 T C 1.045116 2.6306e-05
5:84395963 C A 0.074136 -1.9742e-05
5:84400576 G A 0.417368 -1.9567e-04
5:84401061 T G 0.258904 9.6433e-05
5:84402782 G A 0.028488 6.2018e-05
5:84407111 A G 0.039588 1.5486e-05
5:84408596 C T 0.668184 6.3396e-05
5:84427831 A C 0.083049 2.9245e-05
5:84429871 G A 0.060215 -7.7560e-05
5:84430568 T C 0.292390 -8.6525e-06
5:84431698 T G 0.327110 -9.4049e-05
5:84432883 A G 0.262215 1.2396e-05
5:84444186 A G 0.103845 2.3872e-05
5:84454379 T C 0.957789 -7.5740e-05
5:84455953 A G 0.021172 -4.9630e-05
5:84459545 G T 0.102382 1.6623e-05
5:84459665 C T 0.334874 1.5112e-05
5:84472754 G T 0.060326 2.2078e-05
5:84473995 T C 0.939106 -2.7379e-05
5:84502958 C T 0.094059 1.4713e-04
5:84505686 C A 0.826313 -2.5758e-05
5:84506498 T C 0.938607 -2.3211e-05
5:84514809 T C 0.046525 -3.9430e-05
5:84522010 A G 0.072487 -8.1027e-05
5:84522441 T C 0.073614 2.0474e-05
5:84527030 T C 0.032607 -1.4912e-05
5:84536473 C T 0.799831 1.5957e-06
5:84539023 T C 0.200519 9.8537e-06
5:84549618 T C 0.033217 8.1049e-05
5:84562486 C T 0.388695 -3.5167e-05
5:84568757 C T 1.581167 -1.8371e-06
5:84571550 G T 0.135549 5.9204e-05
5:84573926 A G 0.096720 -1.1176e-04
5:84582353 C T 0.046317 1.5996e-04
5:84603195 G A 0.033376 -1.0840e-05
5:84606528 C T 1.706918 2.7168e-05
5:84608662 T C 0.195148 4.0290e-05
5:84609229 C T 0.038530 1.9056e-05
5:84611045 T G 0.978604 1.8919e-05
5:84629900 C T 0.037028 -9.5790e-05
5:84633554 T C 1.655548 1.5159e-04
5:84642309 A C 0.381642 2.1093e-05
5:84658397 A G 0.050520 -4.6340e-05
5:84661150 T C 1.670975 5.4521e-05
5:84665145 A G 0.348824 6.9555e-05
5:84665715 A G 0.054782 -3.5227e-05
5:84670391 A G 0.036635 -1.3379e-05
5:84670394 G C 0.027008 2.8874e-05
5:84680232 T C 0.057654 1.2484e-05
5:84698310 C T 0.051111 -2.0748e-05
5:84710607 G A 0.043470 6.9820e-05
5:84711163 A G 0.047216 -7.4709e-06
5:84713385 T G 0.273773 1.3473e-04
5:84722713 C T 0.458213 -1.7774e-05
5:84724388 T G 0.163557 4.1301e-05
5:84726623 C T 1.188935 -9.8984e-05
5:84733892 A G 0.069216 -8.2081e-05
5:84735828 A G 0.036567 -4.4119e-05
5:84737724 G A 0.362284 -2.8772e-04
5:84744380 A C 0.103494 1.8522e-05
5:84744821 T C 0.220695 -2.5294e-05
5:84745738 C T 0.054678 1.2564e-05
5:84748969 C T 0.315286 -2.7612e-04
5:84776277 T C 1.593395 -3.1696e-05
5:84776707 T C 0.022483 -2.9754e-05
5:84801152 T C 0.091826 -4.0611e-05
5:84805387 T C 0.071968 -7.1030e-05
5:84818250 A G 0.410685 4.6699e-05
5:84826485 C T 1.276554 4.1684e-05
5:84837910 A G 0.559474 -4.6482e-05
5:84840020 T C 0.036511 -7.2813e-05
5:84841885 G A 0.071377 -4.1494e-05
5:84844316 C G 0.163141 -2.1671e-05
5:84864022 C A 0.628783 -1.8425e-06
5:84865422 G A 0.398627 -7.6261e-05
5:84887618 A G 0.050049 -2.9633e-05
5:84899719 G A 0.034321 3.7967e-06
5:84917966 T C 0.564702 5.5970e-06
5:84918617 T C 0.050572 -7.4810e-05
5:84922728 C T 0.657333 5.6232e-05
5:84933467 A G 0.097551 4.4225e-07
5:84964212 G A 0.034811 -7.7086e-05
5:84964282 G C 0.091718 3.4750e-05
5:84985113 C G 0.133868 6.0509e-06
5:84986701 A C 0.034239 9.1792e-06
5:84995714 C T 0.097921 -3.9042e-06
5:84997931 G A 0.036473 -7.2221e-06
5:85001893 C T 0.036391 -1.0258e-04
5:85013271 T C 0.823305 -8.3499e-06
5:85013823 A G 0.046382 2.8650e-05
5:85015303 T C 0.156513 -6.8037e-05
5:85015445 C T 1.371824 4.0983e-05
5:85042123 A G 0.021701 -6.6091e-05
5:85043444 A G 1.695880 1.1648e-04
5:85048330 C T 0.073120 7.1752e-06
5:85051118 G T 1.445898 1.9782e-05
5:85058579 T C 0.095253 -2.9474e-05
5:85067920 G A 0.032367 -1.2845e-04
5:85070141 A G 1.582830 1.5135e-05
5:85071684 T C 0.102001 2.1779e-05
5:85075542 C T 0.047255 2.8766e-05
5:85080826 G A 0.043938 6.9294e-05
5:85083487 A C 0.027332 -7.7954e-05
5:85084523 C G 0.039696 5.5986e-05
5:85084897 C T 0.569623 2.7843e-04
5:85113313 G A 0.878476 -6.0476e-05
5:85113746 T C 0.045217 -4.9917e-05
5:85117257 A G 0.051754 -3.3263e-06
5:85119980 C A 0.076756 1.2589e-05
5:85123006 G C 1.240098 1.1698e-05
5:85124107 T C 0.362002 1.7971e-04
5:85133968 A G 0.024950 1.9563e-05
5:85134904 G A 0.095052 -3.8723e-05
5:85157637 G A 0.356319 5.5362e-05
5:85158491 G A 0.039442 1.0183e-05
5:85160892 T C 0.227430 -2.9977e-05
5:85168242 A C 0.039468 1.2556e-05
5:85188465 G C 0.027492 -6.4623e-05
5:85194705 C T 0.042519 7.9029e-06
5:85195169 G A 0.098956 -2.6434e-05
5:85210441 C T 0.035463 5.4134e-05
5:85211913 T G 0.825018 4.7612e-06
5:85224348 C T 1.160869 1.9179e-06
5:85227531 T C 0.279398 8.3996e-05
5:85229512 C T 0.027505 -2.3326e-05
5:85231262 A T 0.027040 1.8450e-04
5:85232314 A G 0.025612 -7.8577e-05
5:85232631 G T 0.075473 -3.3809e-06
5:85232663 G A 0.693708 5.2762e-05
5:85233652 G A 0.915182 -1.6739e-05
5:85236213 G A 0.076071 -3.8493e-05
5:85259508 T C 0.111939 -4.5315e-05
5:85268492 A C 0.025534 -4.1417e-05
5:85269069 A G 0.671400 4.6638e-05
5:85273328 T C 0.289943 6.0140e-05
5:85273977 C T 0.105422 -4.3347e-05
5:85275849 A G 0.111893 -2.8354e-05
5:85276406 C T 0.071118 -2.1421e-05
5:85281542 C T 1.508093 1.9972e-04
5:85283029 A G 0.031422 7.1775e-05
5:85299174 G A 0.224220 2.9748e-05
5:85304250 G A 0.027871 -1.3499e-04
5:85315500 G A 1.723712 1.2057e-04
5:85316591 G A 0.365959 2.1832e-04
5:85318356 G T 0.060267 -7.3168e-05
5:85321133 A G 0.094039 1.0352e-05
5:85325273 C T 0.607595 7.2553e-06
5:85328363 T C 0.058794 -5.3859e-05
5:85366648 G T 0.036696 2.8890e-05
5:85372505 A G 0.755079 -3.7174e-05
5:85379405 G A 0.027862 3.1379e-05
5:85383721 G C 0.022779 1.2544e-05
5:85383871 G A 0.329372 2.3683e-05
5:85384061 T C 0.070751 -1.5910e-06
5:85384094 C T 0.110362 -4.1779e-05
5:85385805 G A 0.126906 -4.9696e-05
5:85387218 G A 0.216099 -8.0980e-05
5:85389865 A G 0.168672 -3.7141e-05
5:85392394 A G 0.165400 7.3080e-05
5:85393840 G A 0.085110 1.4639e-05
5:85397395 T G 0.653324 -2.8824e-05
5:85399659 C T 0.168393 2.8625e-05
5:85400347 C T 0.074305 4.1139e-05
5:85412640 G T 0.437326 -1.5052e-05
5:85422405 G A 0.100518 -7.5948e-06
5:85430196 G A 0.182931 -1.1104e-04
5:85441996 T C 0.098122 -2.5484e-05
5:85444506 C T 0.105198 5.2785e-05
5:85447859 G A 0.032204 -1.7049e-05
5:85452639 A G 0.029280 -3.0587e-05
5:85457734 G C 0.050546 -1.5804e-05
5:85457799 T C 0.028069 4.2941e-05
5:85458710 T G 0.071832 -4.0286e-05
5:85465408 A G 1.337519 -1.0446e-05
5:85486384 T C 0.047739 -5.2149e-05
5:85489244 T C 0.021143 -2.0272e-05
5:85498020 G A 0.123141 -4.1326e-05
5:85506147 T C 0.232772 -1.3218e-05
5:85508287 C T 0.032818 -2.6237e-05
5:85511883 C T 0.083124 1.0644e-05
5:85514822 C A 0.084325 1.4452e-05
5:85520723 G T 0.062403 -3.4322e-05
5:85526762 C T 0.069193 3.0092e-05
5:85528609 A G 0.029027 -3.0263e-06
5:85532164 T G 0.947240 3.8440e-05
5:85538853 A G 0.899106 3.6702e-05
5:85544991 C T 1.941265 -3.6923e-05
5:85548523 A G 0.054483 -1.6889e-05
5:85551862 C T 0.105016 -2.2919e-05
5:85558902 G A 0.133556 3.9630e-06
5:85559001 A G 1.968007 1.9951e-05
5:85577284 T C 0.195219 1.1914e-05
5:85595156 T C 0.091985 -5.0903e-05
5:85605444 G A 0.242341 4.2504e-05
5:85610835 C T 0.096905 -2.3981e-06
5:85611175 T C 1.819244 -2.5187e-05
5:85629581 A G 0.120145 5.4008e-06
5:85630535 T C 0.128603 5.6313e-05
5:85634119 T C 0.265139 3.5276e-06
5:85634432 T C 0.047274 -3.4206e-05
5:85643383 T C 0.114179 -7.1586e-05
5:85646283 C T 0.029085 1.3525e-05
5:85646836 T C 0.054013 6.9954e-06
5:85651283 G A 0.053292 1.4092e-05
5:85654510 C A 0.083043 1.6019e-05
5:85654774 T C 0.079177 9.3333e-06
5:85657781 G T 0.031175 1.4417e-05
5:85662432 G A 1.730973 -3.4870e-05
5:85681088 T C 0.081442 7.7532e-05
5:85697235 T G 1.975774 -1.8451e-05
5:85703501 A G 0.032578 -8.6119e-06
5:85705162 T C 0.027761 9.4836e-05
5:85712303 G A 0.063286 -4.4843e-05
5:85712362 T C 0.042604 -5.9296e-05
5:85720929 A G 0.264532 -6.1626e-06
5:85724465 T C 0.061718 -4.5213e-05
5:85728150 C T 0.071806 2.6282e-05
5:85746871 G A 1.860676 -2.7880e-05
5:85747064 C A 0.197764 6.7998e-06
5:85747761 A G 0.054334 1.9400e-05
5:85754530 G A 0.615709 1.2751e-05
5:85759913 T C 0.221230 5.4169e-06
5:85767390 T C 1.809659 6.9571e-06
5:85776542 C T 1.198754 -4.6221e-05
5:85789565 C T 0.187871 8.3090e-05
5:85806437 A G 0.065840 -3.1833e-05
5:85817688 T C 0.090203 2.6239e-05
5:85821731 C T 0.028449 -3.1111e-07
5:85822213 T C 0.029611 -1.1112e-04
5:85829994 T C 0.072559 -1.1829e-05
5:85830537 G A 0.081579 3.1573e-05
5:85833612 A G 0.066168 -6.2364e-06
5:85836907 G T 0.757010 2.5696e-05
5:85839927 G C 0.107788 -2.8216e-05
5:85847842 G A 0.040403 3.2653e-05
5:85867680 A G 0.119106 -3.5264e-05
5:85879965 A C 0.066431 -3.3300e-05
5:85892800 G T 0.075396 -3.7410e-05
5:85910124 G A 0.344809 1.7553e-05
5:85916034 G A 0.042837 9.0381e-05
5:85917570 G T 0.094393 -1.5067e-04
5:85922934 T C 0.032162 8.8227e-06
5:85935350 C G 0.101696 8.3106e-05
5:85942744 C T 0.047833 6.2866e-05
5:85945655 C T 0.123984 -5.3988e-05
5:85972213 C T 0.045038 -7.6947e-06
5:85974043 C T 1.171239 -2.1580e-05
5:85976699 G A 0.053471 -4.1613e-05
5:85994976 T C 0.106081 3.2184e-05
5:85998660 G C 1.109203 -2.5510e-05
5:85998840 G T 0.073270 2.4219e-05
5:86003548 A G 0.733469 2.8690e-05
5:86003712 G C 1.942859 -3.0411e-05
5:86012253 C A 0.568373 3.7474e-05
5:86015632 C A 0.101401 -7.4473e-05
5:86020505 G A 0.179224 8.9408e-05
5:86035093 T C 0.073941 -5.4997e-05
5:86036032 A G 0.247278 -5.0649e-07
5:86042743 C A 1.111371 -7.0057e-05
5:86045272 C T 0.027131 1.2888e-04
5:86045819 C T 0.022360 4.0908e-05
5:86076638 A G 0.226557 4.7900e-05
5:86079769 T C 0.070137 -4.6311e-05
5:86079953 A G 0.019275 1.1862e-04
5:86080131 C A 0.955163 -1.1128e-05
5:86087631 C T 0.373950 2.3692e-05
5:86095649 G A 1.926743 -4.3234e-05
5:86095825 C T 0.096237 2.9489e-06
5:86099942 A G 0.042045 -1.0484e-05
5:86107502 A C 0.529833 -1.2991e-05
5:86121078 A G 0.902235 -6.7379e-08
5:86130835 G A 0.432029 2.7984e-05
5:86141428 C T 0.321612 -7.9979e-05
5:86149650 A G 0.165144 1.2149e-05
5:86151620 G T 0.577474 6.0124e-05
5:86155113 C T 1.146455 -4.3843e-07
5:86162971 G A 1.265785 -6.4381e-05
5:86163751 G A 1.608520 -2.0413e-05
5:86169433 T C 0.337263 3.0603e-05
5:86175820 A G 0.039189 -6.3867e-06
5:86175847 G A 0.070868 8.2434e-05
5:86176744 A G 1.343160 7.1696e-05
5:86177146 A G 0.035317 2.3860e-06
5:86180477 A G 0.024174 -3.0185e-05
5:86180557 G A 0.334835 2.5041e-05
5:86181703 A G 1.531174 7.4515e-06
5:86185823 A C 0.066431 -3.1888e-04
5:86186993 C A 0.035067 1.5867e-05
5:86203238 G C 0.047949 7.2766e-06
5:86218365 T C 0.082406 1.7289e-05
5:86219302 G A 0.474058 -1.6685e-06
5:86223846 C A 0.112631 2.8149e-05
5:86230844 G A 0.090355 1.7575e-05
5:86258961 T C 0.082390 -2.6618e-05
5:86261458 G A 0.044726 7.6316e-06
5:86266939 G A 0.766981 4.9335e-06
5:86275816 T C 0.193791 9.7433e-05
5:86296021 A G 0.034655 2.0928e-05
5:86297195 A C 0.031425 -4.1352e-05
5:86302534 T C 0.021464 -1.0814e-05
5:86304071 C T 0.170061 -4.1118e-04
5:86306619 A G 1.514027 1.2344e-04
5:86310484 T C 0.040322 1.6489e-05
5:86340740 T C 1.726380 -1.2052e-05
5:86360115 T C 0.051121 -1.4306e-05
5:86378336 G A 1.687551 -1.7302e-06
5:86389009 C A 1.516003 6.8629e-05
5:86393085 C A 0.168993 -1.2573e-04
5:86408502 T G 1.683831 -1.2641e-05
5:86413263 T G 0.021506 -1.2055e-04
5:86418092 C T 0.036313 -1.8215e-05
5:86418751 G A 0.497658 9.9704e-07
5:86423782 A C 1.276983 1.0351e-05
5:86432617 C T 0.447057 -3.1670e-05
5:86435602 G A 0.206969 -7.4326e-05
5:86436444 G T 1.741177 -2.1226e-05
5:86438310 A C 0.083757 -1.3938e-05
5:86456215 A G 1.114374 6.7422e-05
5:86459993 A G 0.019146 -2.6394e-05
5:86463066 C T 0.195148 -1.3669e-05
5:86465225 C T 0.082520 -3.8039e-05
5:86465251 C T 0.067424 3.6100e-05
5:86466342 C T 0.049916 9.9450e-05
5:86467051 A G 0.070712 -1.5412e-05
5:86471345 A C 0.203814 -2.7657e-04
5:86478799 T C 0.026106 -1.1294e-04
5:86480160 C T 0.091929 3.1631e-04
5:86484621 T C 0.055999 3.7106e-05
5:86486929 A G 0.153560 -2.6090e-05
5:86487388 T G 0.287122 -6.7256e-05
5:86494757 T C 0.960168 -2.5812e-05
5:86505459 G A 1.955037 -9.1903e-05
5:86511850 C T 0.025112 1.7642e-05
5:86518243 G A 0.524069 -1.1095e-05
5:86518681 T G 0.092455 1.2923e-04
5:86522570 A G 0.352946 2.8367e-05
5:86524315 A G 0.030539 -9.3653e-05
5:86540308 C A 0.465279 -2.0376e-05
5:86545415 G A 0.210549 -1.0098e-05
5:86578741 T C 0.028806 -4.5414e-05
5:86586566 T C 0.356968 9.2134e-06
5:86592349 G A 0.040215 3.4367e-05
5:86592962 G T 0.054805 -1.1498e-04
5:86609320 T C 0.031717 -4.3139e-06
5:86616843 G A 0.094614 1.0615e-04
5:86628922 T C 0.094679 5.5004e-05
5:86657088 G A 0.024768 1.1260e-05
5:86677220 A G 0.802360 -3.5869e-06
5:86685558 C A 0.415073 8.3661e-06
5:86686797 G A 0.032678 6.0454e-05
5:86688123 A G 0.024911 -4.0438e-06
5:86689858 G A 0.030189 -1.3330e-05
5:86695274 G A 0.410068 -1.5583e-05
5:86712398 T C 0.040101 -6.2010e-05
5:86715247 T C 0.024908 7.2282e-05
5:86717954 C A 0.023593 1.2154e-05
5:86721223 G A 0.079453 -1.0172e-04
5:86721304 A C 1.863282 -8.4470e-05
5:86724682 G A 0.033032 3.0979e-06
5:86727576 A G 0.072867 2.8821e-05
5:86727646 T G 0.093023 -4.5491e-05
5:86728041 T G 1.954618 -8.8160e-05
5:86789980 A C 0.043873 1.5806e-04
5:86811592 A G 0.025765 -4.7417e-05
5:86824976 G T 0.041228 -3.3934e-05
5:86826633 T C 0.103575 5.0448e-05
5:86827989 C T 0.040845 3.2372e-05
5:86836591 G A 0.025268 -4.5715e-05
5:86842791 G A 0.383713 2.0817e-08
5:86847553 T C 0.025022 -7.2004e-07
5:86854366 C G 0.044743 1.3720e-04
5:86872754 G A 0.040153 3.6318e-05
5:86883374 A G 0.054977 3.3531e-05
5:86904436 T C 0.180662 -4.8782e-05
5:86905677 G T 0.128626 -4.5864e-05
5:86920273 A C 0.030013 1.9387e-05
5:86944185 T C 0.437534 -8.4381e-06
5:86946203 C T 0.040721 -2.6046e-05
5:86951508 C T 0.197293 -1.4067e-05
5:86974614 A T 0.056655 -1.5534e-05
5:86980333 T G 0.035139 -9.6579e-06
5:86980958 A G 0.208692 -9.1780e-06
5:86997487 A G 0.146309 -1.0595e-05
5:86998366 T C 0.429432 3.4135e-06
5:87015311 A C 0.125581 -4.7824e-05
5:87017898 G A 0.069050 4.1508e-05
5:87024072 C T 0.587598 1.6593e-05
5:87027391 T C 0.179808 -4.6278e-05
5:87031411 A G 0.102248 6.0376e-05
5:87040738 C T 0.095328 1.8000e-05
5:87042917 T C 0.265947 -1.1895e-04
5:87050376 G T 0.045032 -7.6412e-05
5:87054925 A G 0.848540 -2.1926e-05
5:87064180 G C 0.563047 9.6285e-07
5:87068432 T C 1.075090 1.1179e-05
5:87070639 G A 0.190506 -6.1291e-05
5:87080371 C A 0.086175 9.5321e-05
5:87081822 A G 0.533871 -1.3137e-04
5:87083961 C T 0.273354 -5.7728e-05
5:87087119 A G 0.027066 6.9389e-05
5:87087913 A G 0.383242 -6.2927e-06
5:87092436 C T 0.022451 7.3641e-06
5:87094544 G T 0.067408 1.0057e-04
5:87096545 T C 0.754546 -1.4616e-05
5:87097864 C T 0.217741 -5.0611e-06
5:87098789 A G 0.056914 4.5149e-05
5:87100609 G A 0.180289 7.3984e-05
5:87110077 T C 0.140937 5.1566e-05
5:87142040 A G 0.061634 5.9238e-05
5:87143483 C T 0.099206 9.4317e-06
5:87144603 C T 0.064837 -6.5499e-05
5:87148592 A G 0.063062 -6.2760e-06
5:87177060 C T 0.323426 -5.5600e-05
5:87182652 A C 0.043444 -3.3299e-05
5:87183053 C G 0.116370 2.0210e-05
5:87183345 T G 0.109849 3.9048e-05
5:87192117 T G 0.496152 -1.7817e-05
5:87212185 C T 0.070160 -6.5663e-06
5:87212420 T C 0.037693 5.0276e-05
5:87220944 A G 0.039679 1.2049e-04
5:87222557 G T 0.033983 -3.2868e-05
5:87234341 C T 1.910463 5.3387e-05
5:87235577 A C 0.042902 2.9277e-05
5:87236071 T C 0.026975 1.9740e-04
5:87249313 C T 0.360376 -3.4112e-05
5:87253181 C T 1.524075 2.6335e-05
5:87255834 G A 0.265194 1.1236e-05
5:87277558 T C 0.125637 -5.3624e-05
5:87281655 G A 0.064042 6.8124e-05
5:87293461 A G 0.072075 3.6153e-05
5:87303552 A G 0.050043 4.3229e-05
5:87328903 G A 0.036070 2.8691e-05
5:87345211 C T 1.850465 -2.6603e-05
5:87356324 C T 1.879794 -1.8690e-05
5:87357228 T G 0.035586 1.4079e-05
5:87376496 T C 0.023924 5.9518e-05
5:87391401 G A 0.050157 2.7932e-05
5:87391462 T C 0.356754 -3.7924e-05
5:87407156 T C 0.045554 3.1366e-05
5:87413212 T C 0.062633 -4.0886e-05
5:87423413 T C 0.199318 3.1635e-05
5:87427129 A G 0.026323 -8.8562e-05
5:87430593 A G 0.035901 6.6391e-05
5:87437764 T C 0.117116 2.0637e-05
5:87449155 T C 0.038693 5.9821e-05
5:87479450 T C 1.256271 1.5691e-05
5:87495337 T C 0.451715 -2.6273e-05
5:87495504 A G 1.745627 1.0935e-05
5:87498379 C T 0.034587 3.3790e-05
5:87499250 G A 0.058878 2.9058e-05
5:87506623 A G 0.138934 -1.8734e-04
5:87547369 A G 0.028050 5.7107e-05
5:87555392 T C 0.092783 5.2695e-05
5:87560958 T C 0.038193 -3.8415e-05
5:87585527 C T 0.055496 -6.2339e-08
5:87586985 C A 0.072637 4.5122e-06
5:87634748 T C 0.117545 1.7745e-05
5:87638126 C T 0.043866 -1.9753e-05
5:87650742 T G 0.501472 5.8249e-05
5:87654927 G A 0.424249 -4.9552e-05
5:87688421 T C 0.132618 1.1866e-05
5:87697715 C T 0.031682 7.0054e-07
5:87698429 T C 0.066931 1.6667e-05
5:87709219 G A 0.039920 -1.9553e-06
5:87711619 C G 0.041731 4.6924e-05
5:87720471 T C 0.109392 -3.9763e-05
5:87729711 C A 0.928022 -9.8861e-06
5:87731769 G A 0.456246 3.6733e-05
5:87752141 T C 0.359308 -9.5818e-06
5:87778100 C T 0.046388 2.5303e-05
5:87780432 C T 0.174083 -7.1146e-04
5:87782440 T C 0.028332 -7.1765e-05
5:87806780 G A 0.196329 1.7885e-04
5:87810867 A G 0.029439 1.2232e-04
5:87821941 G T 0.179166 1.1722e-04
5:87847433 A G 0.062542 -6.2230e-05
5:87847545 A C 0.042831 -1.9954e-06
5:87847586 G T 0.149493 7.5851e-05
5:87859155 T C 0.075314 -5.5791e-05
5:87859583 A G 0.156085 3.2230e-05
5:87860846 T C 0.142287 2.7209e-05
5:87861100 A G 1.494205 -1.2653e-05
5:87869485 T C 0.090167 1.8457e-05
5:87870432 G A 0.102222 -6.2020e-05
5:87889197 A G 0.030075 7.4892e-05
5:87895185 C T 0.095191 3.8763e-05
5:87907314 T C 0.821464 -2.8673e-05
5:87925054 C T 0.047972 2.8499e-05
5:87950290 A G 0.583758 7.9451e-04
5:87957572 A G 0.020857 -4.0810e-05
5:87959023 A G 0.314114 4.8010e-04
5:87975764 C T 0.043315 6.9251e-05
5:87992343 T C 0.074107 -2.9858e-05
5:87996170 C G 1.368654 6.2589e-04
5:87997616 T C 0.090544 -3.2436e-05
5:88005254 A G 0.731771 -4.3815e-05
5:88027323 A G 0.021662 -3.5782e-05
5:88029208 C T 0.069641 4.7671e-05
5:88037781 T C 0.024953 3.0435e-04
5:88044196 G T 0.093974 -1.1475e-04
5:88063940 A G 0.268304 1.9998e-04
5:88064012 T C 1.156377 -3.3816e-06
5:88072841 G T 0.078924 3.7768e-05
5:88085484 A G 0.033710 -1.9387e-05
5:88088439 C G 1.396426 3.7744e-05
5:88099951 C G 0.257622 1.6089e-04
5:88112542 C T 0.111488 7.7894e-05
5:88129711 A G 0.066291 -8.2627e-05
5:88135462 C T 0.609143 -5.4833e-05
5:88146320 G A 0.051043 -2.4076e-05
5:88147815 T C 0.036333 -1.6361e-04
5:88153874 T C 0.945660 -2.1462e-05
5:88156970 T C 1.794940 -6.4273e-05
5:88159091 C T 0.078946 -1.0635e-05
5:88159173 A T 1.552051 -1.2206e-04
5:88161670 C T 0.032149 1.9236e-05
5:88168955 A C 0.952820 1.2627e-05
5:88171287 C T 0.039459 -5.1779e-05
5:88176861 A G 0.051458 -1.6885e-05
5:88180277 T A 0.018306 -4.3292e-05
5:88186469 T G 0.029209 2.2485e-05
5:88186954 G A 0.462662 5.5465e-05
5:88187764 C A 1.027809 1.2392e-05
5:88188300 A C 0.034108 -1.1206e-04
5:88188367 A G 0.124056 4.6176e-05
5:88215594 G A 1.147675 -2.8751e-06
5:88219964 G A 0.334283 -5.4888e-05
5:88226422 G A 0.346714 -7.6043e-05
5:88228378 G T 0.098440 -4.6858e-05
5:88248730 C A 0.165163 -3.4437e-05
5:88248971 A G 0.039498 1.6279e-06
5:88251336 A G 0.070881 -2.0609e-05
5:88253916 A G 1.152151 1.1467e-05
5:88274628 C G 0.066054 2.8105e-05
5:88293805 C T 0.172619 -5.3917e-06
5:88300954 A G 0.775673 -5.1105e-05
5:88308777 G A 0.237693 -3.2293e-05
5:88316044 C A 0.021659 -5.6187e-05
5:88331378 A G 0.040111 -2.3562e-05
5:88333275 T C 0.050741 7.8858e-06
5:88336799 G A 0.147331 1.0497e-04
5:88354675 C T 0.934592 -9.7045e-05
5:88354934 A G 0.455460 -6.1435e-05
5:88356421 T C 0.072659 -3.4046e-05
5:88361042 T C 0.128662 5.2596e-05
5:88363518 T C 1.793690 5.5222e-05
5:88367164 T C 0.049410 4.4394e-05
5:88376061 C A 0.938081 -6.5361e-05
5:88378600 C T 0.123861 5.7310e-05
5:88386696 A G 0.067268 -5.8932e-05
5:88388122 T A 0.057768 -1.6993e-04
5:88398306 A G 0.059164 2.3812e-05
5:88416354 T C 0.768075 -4.0007e-05
5:88416942 C T 0.083809 1.0741e-04
5:88427276 T G 0.033623 6.2492e-04
5:88427381 A G 0.043039 -4.3370e-05
5:88429024 A C 0.677187 1.5822e-05
5:88429077 C T 1.247969 -5.2553e-06
5:88454229 G A 0.041120 -2.4998e-05
5:88462557 A C 0.020426 7.1218e-06
5:88472953 G A 0.032983 -7.4614e-05
5:88473181 C G 0.022886 -7.5810e-06
5:88473328 T C 0.265340 -1.2468e-04
5:88474003 T C 0.635473 6.6668e-05
5:88474722 T C 0.127616 5.8478e-05
5:88526231 T C 0.163515 -5.2574e-05
5:88538809 T C 0.062744 1.9468e-05
5:88538943 A G 0.379279 -2.8939e-05
5:88542892 G A 0.065012 1.8699e-06
5:88552414 C T 1.782233 -1.3417e-05
5:88553062 G A 0.020685 1.7205e-04
5:88571238 G A 0.201022 5.2905e-06
5:88580401 G A 0.042773 7.5587e-06
5:88586274 C G 0.058871 1.0012e-04
5:88589673 A G 0.020182 -3.1422e-06
5:88593555 G A 0.203116 -2.8732e-04
5:88597047 T C 0.048268 -1.3996e-05
5:88597219 A G 0.062348 -1.6572e-06
5:88597924 G A 1.900631 -3.6688e-05
5:88611039 A C 0.020241 -8.7165e-05
5:88617915 C T 0.049407 4.0761e-05
5:88623563 G A 0.044934 -4.8636e-05
5:88623737 T C 0.491916 -8.8629e-06
5:88644971 G A 0.096477 -3.9699e-05
5:88666081 T C 0.031672 -3.6349e-06
5:88672576 G T 0.058599 2.1333e-05
5:88673472 G T 0.198832 -9.3657e-05
5:88684376 C A 1.268258 2.2274e-05
5:88692362 C A 0.058930 4.9019e-05
5:88694631 A C 0.029802 -3.0660e-05
5:88696577 C A 0.458777 3.3605e-05
5:88724448 C A 0.198384 2.1855e-05
5:88726723 C G 0.069719 3.4994e-05
5:88729651 G A 0.048592 -1.6991e-05
5:88738190 G A 0.032620 5.1003e-05
5:88746331 G A 0.271478 3.3900e-05
5:88747297 T C 0.215583 1.0617e-05
5:88752584 A G 0.668907 3.7677e-04
5:88759223 A G 0.535426 5.9460e-06
5:88774382 G A 0.045917 1.3144e-05
5:88778471 G C 0.046099 6.4444e-06
5:88780604 C G 0.054665 1.3801e-04
5:88787183 C A 1.837187 -2.3708e-06
5:88791932 A G 0.043123 5.3419e-05
5:88795864 G A 0.133556 -1.0635e-04
5:88797740 G A 0.137049 -3.5844e-05
5:88806635 T C 0.735254 9.0257e-05
5:88808900 G A 0.031205 -8.3855e-06
5:88809484 A C 0.229601 1.2729e-05
5:88820486 A G 0.039657 3.9031e-05
5:88825791 T C 0.254801 2.2212e-05
5:88828462 A G 0.173878 -4.1061e-05
5:88833051 G A 0.868320 2.3958e-05
5:88836614 T C 0.085094 -4.8367e-06
5:88840299 G A 0.057907 1.7553e-05
5:88847897 G T 0.044749 -8.7867e-06
5:88849820 C A 0.079122 -5.1205e-05
5:88855770 G A 1.937376 -1.3618e-05
5:88863349 A G 0.084240 -3.9127e-05
5:88864648 C T 0.043315 2.7261e-05
5:88866209 T C 0.166131 -6.5768e-05
5:88866292 T C 0.029738 9.2525e-06
5:88871300 A G 0.026859 -1.7881e-05
5:88871745 T C 0.640942 -1.6354e-05
5:88874624 G A 0.063701 3.4968e-05
5:88878796 A G 0.038514 -1.5776e-05
5:88880147 G A 1.005917 -3.4924e-05
5:88880332 A G 0.028890 1.9555e-04
5:88889955 A G 0.701790 7.6433e-06
5:88890359 A G 0.033409 -1.1212e-08
5:88891173 C T 1.017537 3.0609e-05
5:88891980 T C 1.409627 -2.1267e-06
5:88894192 T C 0.453075 -7.5696e-05
5:88894239 G C 0.048988 5.0608e-05
5:88894560 T G 1.718470 1.3037e-04
5:88898940 C T 0.076730 7.1506e-05
5:88902825 G A 0.367182 4.1089e-05
5:88910057 T C 0.027053 2.6615e-05
5:88912685 G A 1.374677 4.2207e-05
5:88933164 T G 0.056246 -2.8473e-05
5:88934701 G T 0.299395 1.4274e-05
5:88935919 A G 0.236226 2.5554e-05
5:88940875 A G 0.047073 2.3117e-06
5:88945419 T C 0.021980 -2.0108e-06
5:88947993 C T 0.041737 1.5258e-05
5:88948546 T C 0.068739 3.6858e-05
5:88958320 A G 0.507980 2.2026e-05
5:88962341 A G 0.124277 -7.6062e-05
5:88963394 A G 0.020636 -1.8452e-05
5:88964308 G T 0.058008 7.6609e-05
5:88965946 A G 0.073928 -3.9791e-05
5:88971560 G A 0.035859 -1.0254e-05
5:88971655 C T 0.040604 -2.6428e-05
5:88981362 A G 0.048797 -5.3579e-05
5:88987216 C G 0.090544 -2.4913e-05
5:88991647 G T 0.157286 -8.0818e-05
5:88992181 G A 0.054915 2.6968e-06
5:88992435 G C 0.029793 9.0278e-06
5:88993391 G T 0.907668 3.3243e-04
5:88994068 A G 0.092880 3.3486e-06
5:89001243 G A 0.146085 -4.4309e-05
5:89003078 T C 0.042555 -1.2357e-04
5:89003146 T C 0.299499 1.7989e-06
5:89005730 C A 1.826174 6.1226e-06
5:89015829 A G 0.039170 2.1549e-04
5:89015995 C A 0.049783 3.0836e-05
5:89023793 G A 0.070021 -5.1973e-05
5:89028204 C T 0.246596 -2.4668e-04
5:89046222 T C 0.380078 4.9214e-05
5:89049087 C T 0.427349 6.0660e-05
5:89051159 G A 0.033655 -7.9972e-05
5:89056202 C T 0.023509 3.0339e-05
5:89076902 G A 0.025680 -4.5055e-05
5:89091485 T G 0.658401 -1.8023e-04
5:89092732 T C 1.186566 -3.0433e-05
5:89103155 C T 0.526779 5.8067e-05
5:89109750 T C 0.261647 4.6877e-06
5:89113647 G T 0.036946 -4.8568e-06
5:89125286 C T 0.029017 6.4733e-05
5:89134969 A G 0.073675 7.2698e-06
5:89147395 C T 0.047336 -2.0122e-05
5:89149140 G A 0.086175 2.6851e-05
5:89150852 C T 0.034691 5.2720e-05
5:89154731 A G 0.077544 -3.9206e-05
5:89165678 T C 0.227225 7.1003e-05
5:89173618 C T 0.635778 2.0734e-05
5:89179240 T C 0.134978 -5.6102e-05
5:89179702 C T 0.864490 6.9703e-05
5:89188949 T C 0.082046 6.4299e-05
5:89195061 C T 0.267489 1.9199e-05
5:89199470 T C 0.184907 5.3170e-05
5:89206610 T G 0.162956 -4.1397e-05
5:89220411 C T 0.649430 4.0710e-06
5:89225198 C A 0.030215 2.7911e-05
5:89226699 A G 0.052484 -3.3722e-05
5:89230643 T C 0.593028 -3.7492e-06
5:89241660 C T 0.290888 1.2713e-04
5:89248084 A C 0.086795 7.7414e-06
5:89249834 C G 0.148373 -4.1929e-05
5:89249889 G A 0.062257 1.7334e-05
5:89251005 T C 0.021480 -9.9994e-05
5:89260057 C T 0.846846 -5.6367e-05
5:89271778 C T 0.053759 -3.2297e-05
5:89280195 G T 0.047622 -1.9148e-05
5:89286399 A G 0.118512 3.3741e-05
5:89288154 A C 0.030815 2.8734e-05
5:89290875 C T 0.027355 1.4453e-05
5:89290947 T C 0.050579 2.2632e-05
5:89291625 C T 0.105971 1.5865e-04
5:89312487 A G 0.046242 -1.7640e-05
5:89319485 C T 0.317584 1.4587e-05
5:89335338 C A 0.032357 -4.0767e-05
5:89342997 C T 1.703290 2.5425e-04
5:89356513 C T 0.296964 1.5314e-05
5:89357810 G C 0.058579 -1.6284e-05
5:89389697 T C 1.972061 -3.6060e-05
5:89404049 T C 0.583271 5.5328e-05
5:89412916 C T 0.065376 -5.5864e-05
5:89413053 T C 0.618971 2.0208e-05
5:89416121 C T 0.040984 -8.8123e-07
5:89419031 A G 0.093945 3.1982e-05
5:89419754 T G 0.326766 -1.6899e-05
5:89430151 A C 1.787212 -5.7798e-05
5:89434524 G T 0.845684 -1.5176e-05
5:89434751 G A 0.938490 -1.3184e-05
5:89450138 T G 0.052708 -1.3338e-05
5:89451814 C T 0.086175 4.9718e-05
5:89456841 G A 0.601133 1.4000e-04
5:89457120 A G 0.958302 -9.6567e-06
5:89457629 A G 0.387569 -1.2164e-04
5:89457697 C A 0.027147 8.3936e-05
5:89463587 T G 0.052523 1.3291e-04
5:89464679 G A 0.245466 3.3324e-05
5:89467824 G A 0.105727 -8.7599e-06
5:89481315 A G 0.067015 -1.5660e-04
5:89481384 G A 0.170733 1.7063e-05
5:89496708 G A 1.620185 1.0524e-05
5:89513043 T G 0.043717 1.4614e-05
5:89520538 A G 1.767211 1.9449e-05
5:89523000 G T 0.089320 3.5942e-05
5:89524409 G T 0.152580 -1.4832e-05
5:89527228 T C 0.230556 -8.6755e-06
5:89529319 T C 0.141294 -6.9880e-05
5:89531824 A G 0.047414 2.8736e-05
5:89541484 T C 0.026086 5.0473e-05
5:89546109 G A 0.477168 -1.0753e-04
5:89546394 A C 0.084292 -5.4592e-05
5:89562052 T C 0.091297 1.2823e-04
5:89573928 C T 0.851792 -5.9213e-05
5:89575714 G A 0.051397 2.8837e-05
5:89578210 T C 0.038865 -5.4908e-05
5:89587251 C T 0.113822 2.5121e-06
5:89587531 C A 0.390380 1.2013e-04
5:89587551 G A 0.580071 -1.1413e-04
5:89588140 G A 0.446395 8.4933e-06
5:89588410 T C 0.028579 7.8974e-05
5:89590751 C T 1.929113 5.6765e-05
5:89591122 G A 0.036778 5.3164e-07
5:89591809 T C 0.043084 -6.6147e-05
5:89593992 G A 0.801756 -5.9255e-05
5:89602186 C T 0.053139 2.7899e-05
5:89627324 G A 1.656677 -5.1032e-05
5:89628552 T C 0.036378 -1.8303e-05
5:89630255 G A 0.339454 3.4300e-05
5:89633125 A C 0.024976 -3.5004e-05
5:89635054 A G 1.140833 -9.8847e-05
5:89646476 A G 0.026339 -1.4319e-05
5:89650677 A T 0.211847 1.9878e-05
5:89650974 C T 0.032113 2.8348e-05
5:89656563 A G 0.128431 6.7667e-05
5:89662823 G A 0.043973 -1.9831e-05
5:89665401 C T 0.059952 4.4048e-05
5:89668829 G A 0.568085 5.1045e-05
5:89677777 T C 0.908674 -1.2244e-06
5:89681007 G T 0.089261 -5.3514e-05
5:89687267 T C 1.783005 4.5186e-05
5:89721448 T C 0.590516 -1.5525e-05
5:89722504 A G 0.068310 -9.4738e-07
5:89732047 A G 0.817680 4.5142e-06
5:89746946 C T 0.039478 2.4134e-05
5:89769999 A G 0.208712 8.0847e-05
5:89770768 A G 0.590990 -2.2253e-05
5:89780254 C A 0.155699 2.5694e-05
5:89780971 T C 1.554063 -2.5962e-05
5:89788891 G A 0.330885 2.7463e-05
5:89791258 G A 1.281819 7.8326e-05
5:89803970 G T 0.042010 -3.9078e-07
5:89809679 T C 0.126500 6.3270e-06
5:89822992 A C 1.087444 1.5141e-05
5:89828927 T A 0.053273 -1.6384e-04
5:89835255 C T 0.854957 1.7507e-05
5:89840736 T C 0.100394 -3.6263e-05
5:89867373 G A 0.382070 -7.4556e-06
5:89882327 G A 0.673773 1.4190e-05
5:89893336 T C 0.036904 5.1813e-05
5:89894201 T C 0.182440 7.2480e-05
5:89895019 A T 0.963274 7.8692e-06
5:89910061 A G 0.045694 -2.2493e-05
5:89923101 A G 0.024077 1.0342e-05
5:89927187 T G 1.947166 -1.2590e-05
5:89937327 G T 0.855778 -4.2277e-05
5:89943571 T G 1.268943 -2.0714e-05
5:89943655 G A 0.143774 -1.7615e-06
5:89953849 T C 0.150213 -2.9256e-05
5:89966759 T C 0.945825 -3.5426e-05
5:89972543 T G 0.051497 -1.2802e-05
5:89978368 A G 0.074941 3.7586e-06
5:89978530 A G 0.073497 6.7479e-05
5:89979518 T C 0.150113 -2.7039e-05
5:89979589 A G 1.264026 -2.1145e-05
5:89979750 T G 0.253049 -1.0867e-05
5:89981611 T C 0.022438 -5.2613e-05
5:89988504 G A 0.690722 -3.1433e-05
5:89989752 T C 0.022707 -1.3668e-05
5:89992204 T C 0.231500 7.3187e-06
5:89996060 G A 0.056973 -4.0338e-05
5:89997538 G T 1.268287 -2.6636e-05
5:89999954 C T 1.117928 -1.0750e-05
5:90000210 T C 0.125387 1.3490e-06
5:90001237 A G 0.040488 2.6940e-05
5:90005703 T C 0.031701 9.3717e-05
5:90012379 A G 0.173128 6.1376e-05
5:90016871 A G 0.232172 6.7923e-06
5:90022341 C T 0.097648 4.8365e-05
5:90024005 G T 0.058651 -6.2211e-06
5:90024735 A G 1.353011 -2.4737e-06
5:90036089 G A 1.291647 1.3767e-05
5:90039078 C T 0.382525 4.2976e-07
5:90040890 C T 0.068735 5.8736e-05
5:90041510 G A 0.097908 -1.1333e-06
5:90047357 G C 0.048995 -1.1407e-06
5:90052289 A G 0.723472 -2.4607e-05
5:90053280 C T 0.884292 1.3742e-06
5:90060782 G A 0.090300 1.3042e-05
5:90079972 T C 0.115266 -4.2500e-06
5:90082594 T C 0.454571 3.3683e-06
5:90089314 G A 0.731148 -1.7959e-05
5:90090399 G A 0.258024 -1.0011e-05
5:90107108 G A 1.953079 1.5163e-04
5:90111521 G A 0.033730 1.7035e-04
5:90111593 C T 0.061309 2.8676e-05
5:90121507 T G 1.899628 -1.4387e-05
5:90123701 G A 0.028842 1.3609e-04
5:90146334 C A 0.037028 -4.1429e-06
5:90147936 G A 0.274756 4.9648e-05
5:90148010 A G 0.172567 2.8068e-05
5:90151589 A G 1.099327 -2.5034e-05
5:90172331 T C 0.139808 1.3190e-04
5:90174955 C G 0.087632 1.3539e-05
5:90182427 T C 0.026713 5.0762e-05
5:90186457 A C 0.021643 -7.0189e-05
5:90193468 C T 0.557279 -1.6564e-05
5:90193789 G A 0.375141 -9.1216e-06
5:90209824 T C 1.348123 1.2657e-04
5:90209848 C T 0.052763 7.3171e-05
5:90212008 T C 0.036959 -5.2461e-05
5:90217845 T G 0.048167 6.8285e-05
5:90217889 C T 0.664091 2.5259e-04
5:90218356 A G 0.080177 5.7871e-05
5:90218724 T G 0.031455 1.2149e-05
5:90228095 C A 0.219046 -4.0759e-05
5:90238905 A G 1.067103 -3.4306e-05
5:90239135 G A 0.211091 4.0014e-05
5:90250833 G T 0.188536 -7.6417e-07
5:90252429 G A 0.087223 3.6724e-05
5:90272798 G T 0.742394 1.3366e-04
5:90287938 T C 0.026875 5.7314e-05
5:90294975 A G 0.069290 2.6751e-06
5:90299223 C G 0.110703 4.7040e-06
5:90300049 G T 0.360451 6.6749e-05
5:90305238 C T 0.049222 4.8279e-05
5:90305586 C T 1.066223 5.5270e-05
5:90308280 G A 0.051792 -3.3121e-06
5:90313045 T C 1.298460 7.7031e-05
5:90322671 G C 0.586381 -1.8131e-06
5:90337957 G C 0.773145 -7.6319e-05
5:90361061 A G 1.351181 -1.1491e-04
5:90361677 G A 0.091086 4.4326e-05
5:90366431 C A 0.131622 6.4712e-06
5:90367850 C A 0.109437 -2.0528e-05
5:90370635 T C 0.055515 -2.6109e-05
5:90374560 G A 0.029913 -5.8002e-05
5:90374713 C T 0.208783 1.0540e-04
5:90386168 G C 0.061929 -8.7851e-05
5:90392390 T C 0.028199 -2.7619e-05
5:90406575 C A 0.043571 1.2524e-04
5:90406998 G A 0.189747 -4.5165e-06
5:90410424 C T 1.293166 -5.0055e-05
5:90411825 G A 0.024083 4.9133e-05
5:90419908 G A 0.087353 1.2479e-04
5:90421627 A G 0.042906 -1.9953e-05
5:90423894 T G 0.027946 -7.6835e-05
5:90424279 T C 0.202889 -4.5135e-05
5:90431974 G A 1.582937 3.8540e-05
5:90453586 T C 0.073156 -2.3965e-05
5:90459521 T G 0.028283 -9.8185e-05
5:90472637 G A 1.526958 8.7407e-05
5:90474497 T C 0.051689 -1.7750e-05
5:90478113 T G 0.039874 9.3970e-06
5:90478805 T C 1.931976 7.1415e-05
5:90479481 C T 0.081903 -2.0680e-05
5:90480420 A C 0.043545 -5.4949e-05
5:90482854 G T 0.296347 -2.4696e-05
5:90483340 C T 0.045447 -7.3198e-05
5:90486566 A G 0.158026 -4.5567e-05
5:90487856 C T 0.361859 1.3348e-04
5:90488667 G A 0.130755 1.1024e-04
5:90490070 C T 0.392869 -2.0147e-07
5:90493653 T C 0.261536 -4.8870e-05
5:90494075 G T 1.576140 2.5019e-05
5:90510663 T C 0.081764 6.8336e-05
5:90520510 C T 1.556767 -9.3093e-05
5:90523669 C T 0.120245 9.5559e-06
5:90523771 C A 0.137957 1.0796e-04
5:90531090 T G 0.165697 3.4714e-05
5:90531531 G A 0.106896 9.6218e-05
5:90532681 C G 0.029676 2.6820e-05
5:90536321 C T 1.868823 -6.5451e-05
5:90536955 T C 0.120839 -2.3450e-06
5:90537638 G A 0.059271 5.0290e-05
5:90542114 A C 0.293546 1.6047e-05
5:90553394 C T 0.067271 5.9327e-05
5:90553428 T C 1.597436 -3.9083e-05
5:90554924 G C 0.089453 4.6042e-05
5:90554950 G A 0.063013 -5.0924e-05
5:90555231 T C 0.065447 -1.4105e-05
5:90557228 G A 0.087084 3.9641e-05
5:90559433 C A 0.154894 9.8145e-06
5:90566214 G T 1.692433 -1.1152e-06
5:90567180 A C 1.755027 -3.1287e-05
5:90576958 A G 1.722735 -1.9430e-06
5:90577436 A G 0.030195 -1.8517e-05
5:90583574 C T 0.071445 2.4592e-05
5:90588751 A G 0.117574 -3.0421e-05
5:90598362 C T 0.030766 -7.1982e-06
5:90599185 A C 0.141184 2.1401e-05
5:90604035 T G 1.885775 2.5430e-05
5:90609178 T C 1.785238 -1.1629e-05
5:90609868 G T 1.869096 4.5850e-05
5:90620309 G A 1.702692 8.0012e-08
5:90631097 C T 0.045807 -2.2105e-05
5:90636293 G A 0.050235 -2.2205e-05
5:90637173 T G 0.506714 3.9949e-05
5:90639328 T C 0.136377 -6.9813e-06
5:90645137 G A 0.795355 6.4073e-05
5:90645601 C A 0.234220 -3.5389e-06
5:90647228 G A 0.025125 -8.0471e-05
5:90649677 C G 0.029186 -2.6274e-05
5:90650327 A G 0.130405 2.1409e-05
5:90650690 A G 0.042578 3.8300e-05
5:90654579 T C 0.178581 3.3530e-05
5:90659072 T C 0.097389 9.0904e-05
5:90665025 A G 0.093101 9.3980e-05
5:90674719 A G 0.049608 -4.1315e-05
5:90677770 C A 0.117538 7.0619e-06
5:90697270 C T 1.768292 -4.8204e-06
5:90698051 C T 0.067781 3.0269e-05
5:90724466 G T 0.095419 6.9528e-06
5:90725065 G C 0.031373 -8.7980e-05
5:90733524 T C 0.685571 5.0275e-05
5:90746447 T C 0.118775 1.1977e-05
5:90750056 C T 0.161100 3.8009e-05
5:90751032 T G 0.021140 6.5865e-05
5:90755735 T G 1.058135 1.1004e-04
5:90762748 A G 0.302679 4.3453e-05
5:90781070 G A 0.116240 2.0403e-06
5:90787171 G A 0.061744 -2.0800e-05
5:90795928 G A 0.915481 2.0207e-04
5:90795984 C T 0.260595 7.3871e-05
5:90798611 A C 1.796306 1.3379e-05
5:90811511 T C 0.028027 -7.0440e-06
5:90816996 C G 0.181723 -8.1125e-05
5:90858989 A C 0.049770 -2.9505e-05
5:90866581 T C 0.442075 -1.2163e-05
5:90877141 T C 1.904653 -5.2324e-06
5:90882168 C T 0.158964 1.4606e-05
5:90892361 T C 0.581872 -1.6474e-06
5:90913233 A G 0.044136 1.2059e-04
5:90927164 G A 0.084506 2.3601e-05
5:90949682 A G 0.963511 1.6588e-05
5:90961680 G T 0.046421 2.0668e-05
5:90964636 A G 0.040117 4.2206e-05
5:90979289 C T 0.331476 -1.1706e-04
5:90980572 C T 0.022016 -2.0710e-05
5:90983352 A G 0.037979 -2.4594e-05
5:90984475 G T 0.434217 -5.3601e-05
5:91001109 G A 0.617222 4.3671e-05
5:91021614 T C 0.027271 -1.3270e-04
5:91022215 A C 0.050575 -2.0028e-05
5:91025423 A G 0.049108 4.1158e-05
5:91032400 G A 0.056044 4.5025e-05
5:91035641 A G 1.124552 8.0073e-06
5:91038510 A G 0.043584 1.2385e-04
5:91047885 A G 0.076334 1.1120e-05
5:91049328 C G 0.106646 6.0900e-05
5:91050659 T C 0.209633 -4.8135e-06
5:91051704 G A 0.497227 -2.2119e-05
5:91051759 T C 0.039377 4.3237e-05
5:91053616 T C 0.105351 5.1209e-06
5:91057945 C T 0.045960 7.7102e-06
5:91067204 A G 0.079842 -6.6634e-05
5:91069370 T C 0.793820 7.7758e-05
5:91069848 T C 0.086837 -7.7593e-05
5:91083207 G T 0.122832 -4.1253e-05
5:91085999 C T 0.058349 1.6574e-05
5:91087217 G A 0.758013 -9.2580e-06
5:91099474 C T 0.725133 -7.7739e-05
5:91113384 C T 0.110213 -7.0190e-05
5:91116477 A G 0.038842 1.2280e-04
5:91122735 G T 0.021286 -8.5167e-05
5:91126261 T C 0.509392 -1.0388e-04
5:91131395 T C 0.039481 -5.0363e-05
5:91131445 T C 0.074123 -1.0047e-05
5:91138656 G A 0.546513 -1.1206e-05
5:91143066 A G 0.358234 -3.2180e-05
5:91143102 A G 0.048475 -6.6710e-05
5:91143298 T C 0.025041 2.0227e-05
5:91143582 T C 1.789328 -9.3020e-05
5:91145965 C T 0.190587 3.1075e-05
5:91147879 C A 0.045590 -3.0257e-05
5:91158893 T C 0.041286 4.2174e-05
5:91165354 C T 0.202619 9.5470e-05
5:91166756 A G 1.701050 3.7563e-05
5:91180694 T C 0.108282 -5.3149e-05
5:91183870 G A 0.025547 2.0899e-05
5:91187059 T C 0.053406 1.3325e-04
5:91210575 A G 0.110213 1.1444e-04
5:91211300 G A 0.044473 1.1960e-05
5:91237737 G C 0.158331 -7.5020e-05
5:91239268 T G 0.024921 2.0881e-05
5:91241210 T G 0.439228 -5.5523e-05
5:91245656 C T 0.043360 -6.1053e-06
5:91246468 A G 1.913108 6.6442e-05
5:91247250 G A 0.043691 -1.9183e-05
5:91253311 G A 0.063500 -1.3871e-05
5:91264339 C G 0.067431 -2.8310e-05
5:91269846 C T 1.928967 4.2032e-05
5:91275431 C T 0.283052 -2.0169e-04
5:91297698 C T 0.102498 -4.8959e-05
5:91306767 C T 0.063234 5.1400e-05
5:91309219 G A 0.255434 -1.2700e-04
5:91313509 G A 0.365248 -4.5117e-04
5:91318813 A C 0.109547 8.2874e-05
5:91320093 G T 0.036482 1.2590e-04
5:91324286 C T 0.060455 3.5802e-05
5:91327624 A G 0.236177 -6.3329e-06
5:91330979 C T 0.043181 5.8103e-07
5:91334299 C T 0.105812 2.2894e-05
5:91345470 A G 0.094107 -4.1722e-05
5:91364374 G A 0.059154 -1.9277e-05
5:91380595 C T 0.054350 1.1459e-04
5:91383848 C T 0.190396 8.7338e-05
5:91394224 T C 0.045713 -8.6663e-06
5:91395255 T C 0.043483 -9.7352e-06
5:91408304 C A 1.224333 -1.1198e-04
5:91414856 G A 0.231744 -3.2498e-05
5:91422168 C T 0.060952 -2.5191e-05
5:91440747 G A 0.093082 -4.4797e-05
5:91440859 C T 0.771704 1.3020e-04
5:91440911 T C 0.044739 -4.8062e-05
5:91460771 G A 0.948860 -4.2025e-05
5:91475746 T C 0.523563 -2.0550e-05
5:91480140 C T 0.976523 -4.4639e-05
5:91512856 C T 0.022048 -4.1762e-05
5:91514921 T G 0.024822 -8.6420e-05
5:91518721 A G 0.128347 1.2240e-05
5:91544002 G A 0.444337 -3.2329e-05
5:91544284 A G 1.360100 -4.3636e-05
5:91552977 A G 1.835369 -2.1445e-04
5:91561713 A G 0.566520 -2.7955e-05
5:91567488 C T 0.652429 -4.7848e-05
5:91572013 C T 0.137837 -3.3104e-05
5:91592585 C T 0.061286 4.4817e-06
5:91607148 G A 0.445174 -5.0477e-05
5:91625093 G T 0.477207 -5.5979e-05
5:91628575 T C 0.110589 4.6053e-05
5:91631524 C T 0.045924 -2.1112e-05
5:91690498 G T 0.037638 -2.7256e-06
5:91711784 A C 0.327324 -4.7635e-05
5:91715646 C T 0.148493 2.0517e-05
5:91724768 A G 0.039472 -4.6526e-05
5:91727160 G A 0.040575 -6.2043e-05
5:91742473 A G 0.087226 5.7399e-05
5:91749154 G A 0.069952 -4.4345e-05
5:91762032 G T 0.257667 -2.8711e-05
5:91762846 A G 0.059069 -1.0892e-04
5:91764440 T C 0.186053 -1.6123e-05
5:91767526 A G 0.070342 9.1111e-06
5:91768742 C T 1.181084 4.0425e-05
5:91801950 G A 1.903913 5.3220e-05
5:91804564 G T 0.523754 -5.7699e-05
5:91824851 T G 1.722965 -9.2602e-05
5:91830518 T C 0.059521 -1.0422e-05
5:91838359 T C 0.850585 -3.2737e-05
5:91839971 G A 0.058858 7.4243e-05
5:91848833 C T 0.051835 -5.7340e-05
5:91856399 G T 0.065019 -6.7121e-05
5:91870002 T C 0.125588 3.8243e-04
5:91874315 A G 0.043039 -2.8169e-05
5:91880087 T C 1.858605 -7.3333e-05
5:91893792 T C 0.097629 -6.5845e-05
5:91895374 C T 0.048462 4.4387e-05
5:91896008 C G 0.723829 1.7154e-05
5:91903948 C T 0.307649 2.8745e-05
5:91912953 T G 1.054918 -2.5215e-05
5:91916901 A C 0.032759 -3.3979e-05
5:91923368 A G 0.091115 -5.2658e-05
5:91928058 A G 0.070462 -5.6067e-05
5:91936232 G A 0.068816 -3.2844e-05
5:91936311 C T 0.054603 -1.9915e-05
5:91936401 A C 0.129882 6.6454e-05
5:91938390 G A 0.970259 -6.6389e-06
5:91965961 A G 1.252893 -2.6542e-06
5:91966755 T C 0.737931 2.3578e-05
5:91975293 G A 0.080871 -6.8102e-05
5:91976443 C G 0.369626 -8.3798e-05
5:91976800 C T 0.903838 3.4219e-05
5:91982717 G A 1.401941 -1.3960e-06
5:91992606 A G 0.394070 -3.4409e-05
5:91998600 G A 0.366319 8.8347e-05
5:92000165 A G 0.282877 -5.7828e-05
5:92004896 T G 0.050815 -7.0576e-05
5:92005506 A G 0.043503 -5.7019e-05
5:92005876 T C 0.030812 4.4300e-05
5:92009599 C G 1.959814 3.8678e-05
5:92012438 G A 0.295331 3.1169e-05
5:92028940 G T 1.348889 3.8479e-06
5:92031461 A G 0.029043 3.2855e-05
5:92033685 T G 0.619111 3.7215e-05
5:92034070 G A 1.937110 2.8784e-05
5:92034663 T C 0.179847 -2.6693e-05
5:92035797 C T 0.183226 -4.5013e-05
5:92039056 C T 1.371168 4.8882e-05
5:92044896 G A 0.060416 1.2304e-04
5:92047615 T C 1.121323 1.2149e-04
5:92049990 T C 0.238099 7.5362e-05
5:92051598 C T 0.203992 -4.0589e-05
5:92056369 A G 0.050715 8.3156e-05
5:92063559 G T 1.765517 -1.2631e-05
5:92066059 G A 0.274789 -3.6079e-06
5:92067034 T G 0.230650 -1.9154e-05
5:92067052 A G 1.386358 2.0581e-05
5:92067858 C T 0.516993 -2.4336e-04
5:92068517 A G 0.151830 -3.8017e-05
5:92081207 A G 0.125581 -2.0732e-04
5:92081573 G A 0.123962 -2.7509e-05
5:92083665 C T 1.709706 -2.4796e-05
5:92087555 C A 0.328778 -5.3266e-05
5:92087884 G C 0.077854 1.4586e-05
5:92093529 T C 0.334121 -2.2034e-05
5:92104978 C T 0.674993 -4.6608e-04
5:92105793 C T 0.050962 -8.6134e-05
5:92121511 G C 0.037579 -1.5888e-05
5:92125263 T C 1.707408 -5.8187e-05
5:92127760 C T 0.074299 1.8546e-05
5:92130390 A G 0.061939 5.7194e-05
5:92134949 A G 0.492559 -3.1713e-05
5:92137810 C G 1.803587 8.6099e-07
5:92149000 C T 1.704085 -4.6696e-05
5:92154477 G A 0.069962 -3.7052e-05
5:92154579 C T 1.085311 1.3391e-05
5:92174674 T C 0.021824 -6.4556e-05
5:92184101 C T 0.152404 -1.5733e-05
5:92187932 T C 0.828420 -1.2071e-05
5:92194417 C T 1.956082 5.0662e-05
5:92196202 G A 0.055785 -2.0565e-05
5:92196315 A G 0.064737 3.3115e-05
5:92219340 A G 0.045032 -7.1521e-05
5:92226214 G A 0.814054 2.5078e-05
5:92242635 C A 0.412600 2.0994e-05
5:92246357 T C 1.536623 9.1124e-05
5:92252081 C T 0.048865 9.3459e-06
5:92253770 C T 0.060696 4.0332e-05
5:92259507 T C 0.071222 3.8638e-05
5:92281689 G A 0.084750 5.6041e-05
5:92289537 A G 0.025885 1.8994e-05
5:92290203 T C 0.213648 5.2657e-05
5:92298111 A G 0.043370 -5.5955e-05
5:92299071 G A 0.052273 -8.0392e-06
5:92300699 A G 0.071173 2.3745e-05
5:92319562 C T 0.188370 -8.9915e-05
5:92323823 G A 0.050543 6.0970e-07
5:92340293 T C 0.046340 1.1519e-05
5:92341590 T C 1.095201 3.0444e-04
5:92341841 A C 0.050140 -1.9114e-05
5:92352073 T A 1.615589 1.2762e-04
5:92358163 G C 0.108392 2.6456e-05
5:92359348 T C 0.040147 -3.6862e-05
5:92361227 G A 1.154248 5.3687e-04
5:92368005 A G 0.363258 1.3851e-05
5:92376261 G T 0.025677 3.7369e-05
5:92395288 A G 0.032483 -2.9795e-05
5:92398402 G A 0.161999 4.3340e-05
5:92399933 A G 0.043688 1.0011e-04
5:92403340 G A 0.027660 -1.0082e-04
5:92413716 G A 0.559029 -1.8860e-04
5:92425626 G A 1.885590 -1.7115e-05
5:92431993 A C 0.024054 7.0339e-05
5:92434054 G C 0.033470 6.2770e-05
5:92440860 G A 0.021698 -2.3319e-05
5:92451777 G A 0.933533 -1.1722e-04
5:92461038 A C 0.509252 -3.4909e-05
5:92463597 T C 0.037920 1.8401e-05
5:92482188 G T 0.259615 4.4327e-05
5:92483482 C T 0.168691 2.3214e-05
5:92486868 A C 0.132290 4.8038e-05
5:92496410 A G 0.095990 1.0835e-06
5:92511651 C A 0.536464 -3.0139e-05
5:92511839 T C 0.276019 -2.7444e-05
5:92513445 C T 0.022801 7.7879e-06
5:92520412 C T 0.049637 -7.4599e-05
5:92527438 T G 0.036346 -5.6205e-05
5:92528272 T C 0.833486 -6.2931e-05
5:92547093 T C 0.315935 1.8211e-05
5:92560250 T C 0.246729 -2.2598e-05
5:92567539 G A 0.136938 1.3842e-05
5:92574633 A G 0.077755 8.2530e-05
5:92574893 A G 0.247589 -4.3567e-05
5:92579505 C T 0.033840 -1.8092e-05
5:92592055 A G 0.050867 5.5986e-05
5:92595939 T C 0.283004 3.2126e-05
5:92603187 T G 0.050215 4.8298e-05
5:92611208 C T 0.059196 1.0437e-04
5:92611658 G A 1.865873 1.5590e-05
5:92617800 C T 0.035398 5.6085e-05
5:92618253 T C 0.075120 1.1060e-05
5:92618835 A G 0.024496 -3.6602e-05
5:92621694 C T 0.059167 -1.2720e-05
5:92621951 A G 0.093569 -3.0085e-05
5:92622029 C A 0.045058 -2.0335e-05
5:92629522 T C 0.818186 4.0142e-05
5:92631654 A G 0.210864 3.5181e-05
5:92636705 T C 0.634859 2.4693e-05
5:92653315 A G 0.040406 2.7855e-05
5:92654571 T G 0.100618 2.2643e-05
5:92656725 T C 0.052159 -3.5662e-08
5:92666066 T G 1.424953 -1.5982e-05
5:92670375 C T 0.044285 -2.8156e-05
5:92671512 G A 0.052766 -3.0660e-05
5:92673947 G A 0.024398 -3.0049e-06
5:92676527 A G 1.437592 -5.7220e-05
5:92677720 G A 0.052760 -1.2198e-05
5:92679642 G C 0.030627 -5.5003e-05
5:92680028 G A 0.416063 1.3292e-04
5:92681319 C T 0.053688 5.4309e-06
5:92683607 A G 0.095720 3.7413e-06
5:92694996 G A 0.126704 3.0810e-06
5:92702340 A G 0.778643 1.0926e-06
5:92719166 A G 0.086606 7.6033e-05
5:92719714 A G 1.562404 -4.7186e-05
5:92719781 G T 0.021990 -1.1396e-04
5:92722613 C T 0.100362 -1.2684e-05
5:92738395 A G 0.050364 -6.5650e-05
5:92739453 A G 0.103640 2.4917e-05
5:92745877 T C 0.029066 -2.9759e-05
5:92756059 A C 0.088541 -4.9324e-05
5:92770087 G T 0.031077 -1.5060e-05
5:92776972 T C 0.341661 -2.0339e-06
5:92788278 G A 0.097499 -7.5004e-06
5:92805573 T C 0.174982 2.6629e-05
5:92843895 A G 0.051306 3.8411e-06
5:92870799 T G 0.069475 -1.2688e-05
5:92891377 C T 0.074347 3.6140e-05
5:92898661 C T 0.785436 1.5712e-06
5:92900944 T C 0.039689 1.2084e-04
5:92903582 T C 1.369967 -6.8617e-06
5:92911081 G A 0.021773 -1.4544e-04
5:92919142 C T 0.059576 -6.8083e-05
5:92925186 A G 0.059164 2.9116e-05
5:92937146 T A 0.286791 -3.9611e-06
5:92942866 T C 0.049284 1.2260e-05
5:92945156 C T 1.669394 1.0541e-04
5:92950673 C T 1.051176 1.2048e-05
5:92956296 G A 0.051864 -6.5247e-05
5:92965344 G A 0.107746 6.6687e-05
5:92966176 A G 0.059683 -4.1283e-05
5:92969334 C T 0.289012 2.3623e-07
5:92973984 G T 0.104026 1.6484e-05
5:92980856 T G 0.051101 -3.2570e-05
5:92988210 A G 0.048819 -4.8937e-05
5:92990810 G A 0.034132 -1.9805e-06
5:92994868 T C 0.039381 -1.4347e-05
5:92995477 A C 0.353118 -1.0146e-05
5:93004790 A C 0.505575 8.2249e-06
5:93008722 C T 0.544838 4.5435e-05
5:93015271 A G 0.070202 8.3359e-06
5:93016919 T G 1.948642 4.1407e-05
5:93019574 C T 1.951190 4.9961e-05
5:93023293 C A 0.036339 -1.9018e-05
5:93038619 T C 0.050501 5.0653e-05
5:93043024 C T 0.033214 2.5344e-05
5:93043907 G A 0.264526 -4.1024e-05
5:93083030 A G 0.050579 -2.6957e-05
5:93090465 G A 0.051767 3.2994e-05
5:93090727 T C 0.029614 4.1114e-05
5:93109434 C T 0.090407 5.7893e-06
5:93113639 A G 0.049657 -4.8745e-05
5:93115660 C A 0.042896 -1.5793e-05
5:93150312 A C 1.871072 2.5962e-05
5:93151611 C T 1.602279 5.0721e-05
5:93165396 A G 0.077775 8.7055e-06
5:93178507 T C 0.055022 -3.6833e-05
5:93178807 C G 0.042912 -1.9151e-05
5:93180544 A G 0.661526 3.6386e-05
5:93181416 A G 0.110427 -2.2257e-05
5:93206060 G T 0.039472 2.5244e-05
5:93209839 G A 1.871348 2.9971e-05
5:93212567 A G 0.044324 -5.2622e-05
5:93222034 C T 0.269381 -5.1863e-05
5:93225559 C T 0.046839 2.5767e-05
5:93228046 C T 0.477658 5.0045e-05
5:93252792 C A 0.108110 -3.2980e-06
5:93260123 C G 0.107314 -1.8644e-05
5:93263376 T C 0.095766 -7.4997e-05
5:93263985 G A 0.071601 -1.4492e-06
5:93267801 G A 0.251614 1.4807e-05
5:93299458 A G 0.027660 -2.5621e-05
5:93300043 T C 0.071803 6.4071e-06
5:93301546 A G 0.042461 -3.9580e-05
5:93303044 A G 0.067291 1.4194e-05
5:93340456 G A 0.064224 7.3351e-05
5:93400076 C T 0.099456 -3.5933e-05
5:93403619 T C 0.136815 4.4167e-05
5:93424582 T G 0.029549 -1.2257e-05
5:93427036 C T 0.030721 -3.4219e-05
5:93427260 C T 0.538636 5.9975e-05
5:93448214 C T 0.056155 -3.5774e-05
5:93449815 A G 0.131057 1.4840e-05
5:93456247 C G 0.157510 -2.5104e-05
5:93475660 T C 0.086019 -3.0453e-05
5:93496811 C A 0.578951 4.7019e-05
5:93502022 G A 0.068927 -3.3878e-05
5:93547926 C A 0.098557 8.6404e-05
5:93557702 G A 0.258109 -4.3558e-05
5:93565696 G C 0.032477 7.9972e-05
5:93567590 G C 0.039027 -7.3324e-05
5:93579380 A G 1.720489 3.1641e-05
5:93582993 C A 0.704143 -2.3599e-05
5:93583602 C T 0.023081 3.0132e-05
5:93589609 T C 0.317740 1.6163e-05
5:93591823 C T 0.674490 2.5592e-05
5:93600878 G A 0.051293 3.5460e-05
5:93604877 A G 0.079878 -7.0611e-05
5:93618113 G A 0.108957 9.0256e-06
5:93624963 A G 0.055655 7.6108e-06
5:93634720 A G 0.081670 -1.1650e-04
5:93643441 C G 0.139058 -3.2142e-05
5:93662390 A G 0.521518 6.0118e-06
5:93675622 A G 0.089576 -4.0656e-06
5:93688984 G T 0.255395 7.1843e-05
5:93697055 T C 0.037784 -5.8374e-05
5:93699673 C A 0.723689 1.5205e-04
5:93702111 T C 0.026541 1.4935e-06
5:93702632 C T 0.020477 -7.1979e-05
5:93712476 G A 0.626086 3.4138e-05
5:93717012 A G 0.290667 6.5711e-06
5:93726996 G A 0.313988 -2.6453e-05
5:93733229 T G 0.114627 -4.5729e-05
5:93739617 T C 0.052039 3.5804e-06
5:93746810 C T 0.166296 3.6855e-05
5:93753017 T C 0.596280 5.4139e-05
5:93773420 C T 0.918171 5.4614e-05
5:93778089 A C 0.045687 7.4911e-06
5:93780422 T C 0.968341 1.1421e-05
5:93786723 G A 0.080173 3.6219e-04
5:93788579 T C 0.328658 9.3076e-06
5:93798595 C T 0.273789 -9.6078e-06
5:93798670 G A 1.098473 7.0101e-06
5:93800660 C T 0.037307 3.3060e-05
5:93804566 C G 0.023382 3.3050e-06
5:93806378 C T 0.025336 -8.7953e-05
5:93807200 G A 0.027268 -5.0301e-05
5:93810208 C T 0.380759 -8.9262e-05
5:93812885 T C 0.034077 1.6091e-04
5:93821297 G C 0.031523 2.0698e-04
5:93827337 C T 0.463127 2.4325e-04
5:93830000 T C 0.029981 -4.2454e-05
5:93830987 C T 0.189136 2.4770e-05
5:93832235 A G 0.199591 3.0308e-05
5:93835636 A G 0.090774 -3.5839e-05
5:93844809 G A 0.058028 -1.0613e-04
5:93862991 G A 0.679355 2.3694e-05
5:93874249 T G 0.593956 1.6148e-06
5:93880740 G A 0.211733 -1.4303e-04
5:93907889 G A 1.108583 -1.9575e-05
5:93913352 T C 0.174112 1.4253e-03
5:93927315 C T 0.049332 -1.0727e-04
5:93947037 C G 0.055467 -2.4159e-05
5:93954016 G A 0.040530 -3.3895e-05
5:93956937 G A 0.142281 -1.7927e-05
5:93958945 A G 0.059501 -8.6436e-07
5:93966749 T A 1.056061 8.7501e-05
5:93967506 G A 1.951057 2.0773e-05
5:93967986 C G 0.024109 -7.6571e-05
5:93987532 A C 0.441159 2.2598e-04
5:94008267 A G 1.679508 -5.5753e-05
5:94024235 C G 0.025859 2.4760e-05
5:94040908 C G 1.454387 2.5008e-05
5:94044697 A G 0.264198 -1.7923e-06
5:94049046 C T 0.439339 1.7305e-04
5:94050487 A T 0.892543 -1.8815e-04
5:94062539 T C 0.587601 3.6085e-05
5:94069109 G C 0.357643 -1.5807e-04
5:94071404 A G 1.410896 -4.1144e-05
5:94072652 T G 0.101060 6.2265e-05
5:94083321 G A 0.589081 -3.4389e-05
5:94083881 A G 0.030990 2.0226e-06
5:94084286 A G 0.045045 -1.4477e-04
5:94089268 C T 0.101998 9.9837e-06
5:94096010 G A 0.595511 -3.3328e-05
5:94102863 A G 0.057359 2.3507e-05
5:94108856 T C 0.039702 -3.0775e-06
5:94111315 G T 0.854259 -4.6091e-04
5:94124220 C T 1.571733 -3.6867e-05
5:94130505 G A 1.829549 5.3921e-05
5:94153669 A G 0.181132 1.9017e-04
5:94154588 C T 0.587543 2.4560e-06
5:94167824 A G 0.117869 -5.0263e-06
5:94175381 C T 1.721209 -5.2427e-05
5:94176525 A G 1.798299 -1.9338e-04
5:94176581 A G 1.394359 1.0937e-04
5:94188734 A G 0.585079 2.3970e-05
5:94197477 C T 0.513867 2.5239e-05
5:94197884 T C 0.821750 -4.1448e-05
5:94198498 T C 1.567315 3.0662e-05
5:94208748 A G 0.115906 -1.3581e-05
5:94212620 C A 0.500086 4.2905e-05
5:94213342 C T 0.177215 -3.0777e-05
5:94228968 T C 0.051715 5.6667e-05
5:94230358 T C 0.223223 5.2454e-06
5:94248885 A G 0.030825 -9.3768e-05
5:94251510 C T 0.433013 -2.2406e-05
5:94255381 T C 0.041750 -1.0154e-04
5:94255818 G A 0.111462 -6.0045e-05
5:94256562 A G 0.044467 -5.5023e-05
5:94257081 A C 0.067736 -1.1519e-04
5:94258186 C T 0.572651 1.3627e-04
5:94259682 T C 0.158428 3.5223e-05
5:94260503 T C 1.562684 6.3731e-06
5:94262589 A G 0.272306 -6.5908e-05
5:94262643 T C 0.050880 2.7267e-06
5:94268707 T A 0.049735 -1.0221e-05
5:94269748 G A 0.154011 5.6997e-05
5:94277497 G A 0.836599 -1.1108e-05
5:94278154 T C 0.512319 -3.1677e-05
5:94297145 G A 1.634450 6.5844e-05
5:94297348 C T 0.745923 -3.6382e-05
5:94299401 G A 0.039363 -3.4607e-05
5:94305796 T C 0.153092 1.6461e-05
5:94306756 G A 0.270546 1.3695e-04
5:94314818 T C 0.071429 5.8359e-05
5:94321178 A G 0.343297 8.3061e-06
5:94322109 C T 1.647495 7.0076e-06
5:94323708 G T 0.095273 -1.5111e-05
5:94327852 T C 1.554358 2.4638e-05
5:94329321 G A 0.026050 -5.0656e-05
5:94335664 A G 0.053727 -3.6407e-05
5:94347002 T C 0.167802 4.8785e-05
5:94347049 T C 0.300466 -9.2381e-05
5:94352343 C T 0.038962 7.7918e-06
5:94356478 T C 0.035557 -5.8053e-05
5:94361726 G A 0.032162 7.9184e-05
5:94365306 A G 1.722693 -2.5317e-05
5:94366398 T C 0.150736 -3.9321e-06
5:94372648 C T 0.045067 1.3157e-05
5:94375576 T C 1.405885 8.1894e-06
5:94381157 G A 0.051341 -3.5954e-05
5:94381688 C T 0.052792 2.2129e-05
5:94385063 A G 0.586608 1.2962e-05
5:94388741 C A 0.128441 -6.2295e-05
5:94406197 G A 0.199734 6.1182e-05
5:94407103 A G 0.064431 -2.5163e-05
5:94408419 T C 0.158227 -4.2214e-05
5:94414563 G A 0.049569 -7.6654e-06
5:94423433 T C 0.103442 1.3708e-04
5:94424383 T C 0.077061 -5.9175e-05
5:94425114 C T 0.069232 4.3423e-05
5:94431323 T C 1.264188 7.4428e-05
5:94432974 C T 0.023269 -4.4509e-05
5:94439547 C T 1.438193 1.0881e-04
5:94439860 T G 1.757893 1.5750e-05
5:94440486 C A 0.068498 -2.5410e-05
5:94446289 A G 0.346723 -1.8875e-03
5:94449704 C T 1.642344 -1.3033e-05
5:94466137 G A 0.330622 -8.9736e-05
5:94471757 T C 0.044256 5.2816e-05
5:94472744 C T 0.563119 2.7067e-05
5:94484188 T C 0.068953 3.5662e-06
5:94485500 G A 1.059832 1.6537e-05
5:94489899 G A 0.146445 8.4414e-06
5:94493938 G A 0.376793 1.4301e-04
5:94500250 C A 0.099486 7.2827e-05
5:94502005 C A 0.617488 -1.1375e-05
5:94502162 C T 0.094588 -3.1419e-05
5:94513346 T C 0.463575 -9.8767e-05
5:94538849 C T 0.099226 -2.9869e-05
5:94569892 A G 0.269329 -5.8835e-05
5:94572239 C T 0.131102 -6.6165e-05
5:94574446 C T 0.384550 -4.2953e-05
5:94578715 A C 1.713442 4.3925e-05
5:94580286 A G 0.111427 1.7734e-04
5:94591674 C T 0.041439 -5.3173e-05
5:94604981 T C 0.035236 -3.5772e-06
5:94605372 T C 1.627303 3.8300e-05
5:94610224 T C 1.321442 9.6438e-06
5:94615156 A G 0.065055 -5.4681e-05
5:94643766 C T 0.212100 8.9734e-05
5:94644440 C T 0.030461 9.6328e-06
5:94652749 C T 1.599916 1.2573e-04
5:94654658 T C 1.524332 1.9715e-04
5:94663767 C T 0.024109 -4.7901e-06
5:94669899 C T 0.051737 7.3664e-05
5:94671851 C T 0.209958 -7.0441e-05
5:94683773 A G 1.355887 2.3663e-05
5:94692638 G A 0.024431 -1.4894e-06
5:94709148 A G 1.359496 6.6901e-06
5:94713903 G A 0.034700 -1.0629e-04
5:94734511 G A 0.759126 5.3471e-05
5:94735043 C G 0.801058 1.0888e-05
5:94735667 T C 0.033318 -1.9741e-05
5:94737617 G A 0.024372 2.6608e-05
5:94743198 G A 0.246181 -1.4817e-06
5:94748607 G A 0.581126 5.7218e-05
5:94749787 T C 0.050325 3.0355e-05
5:94752796 T C 0.437002 -1.8925e-07
5:94755636 C T 0.353092 -1.6107e-05
5:94756010 T C 0.059173 1.6904e-04
5:94756496 G A 0.378568 -8.4326e-06
5:94756680 A C 0.370694 1.5195e-04
5:94756848 T C 0.021026 -2.5264e-05
5:94757310 C T 0.548029 6.8946e-05
5:94759566 C T 0.379127 4.3602e-05
5:94762306 A C 1.409338 -5.3621e-05
5:94764006 G A 0.172612 1.7875e-05
5:94765602 C G 0.157672 -6.0116e-05
5:94786142 T C 0.244415 -1.7010e-05
5:94790973 A G 0.148896 -1.7668e-04
5:94800234 T C 0.194456 6.9671e-05
5:94804396 C T 0.106642 4.7266e-05
5:94811454 T C 1.507428 -2.8847e-05
5:94814409 C G 0.091144 -1.0757e-04
5:94819150 A G 0.283416 -1.5962e-06
5:94823402 T C 0.063701 -8.6056e-06
5:94824409 T C 0.020857 4.4436e-05
5:94826655 A C 0.269368 2.2348e-05
5:94837043 A G 0.031208 -9.1902e-05
5:94853659 C T 0.062036 2.1490e-05
5:94854709 C G 0.054337 1.7859e-04
5:94861118 C G 0.279167 2.4431e-05
5:94862658 T C 0.054743 -1.8577e-05
5:94866803 G A 0.054055 -6.8595e-05
5:94903970 G A 0.025181 -1.4696e-04
5:94905843 G A 0.049796 2.9461e-05
5:94939193 G A 0.066210 -6.7438e-05
5:94949253 G A 0.732865 -1.2379e-05
5:94954709 C A 0.040254 1.6718e-05
5:94955602 A C 0.391824 1.8363e-05
5:94955783 G A 0.094922 -1.7682e-05
5:94957903 C G 0.327347 -2.2227e-05
5:94962981 G A 0.166533 -1.2168e-04
5:94975592 T G 0.718106 1.7114e-05
5:94983529 T C 0.082948 1.0125e-04
5:94987683 A G 0.248703 6.2293e-05
5:94989702 A C 0.051536 -2.0225e-04
5:94991211 T C 0.073763 2.4205e-05
5:94993788 G A 0.078197 -2.1999e-05
5:94994999 G T 0.077103 -9.3621e-06
5:94996752 C A 0.048758 1.6618e-05
5:94999986 A G 0.077729 -1.2156e-05
5:95003106 A G 0.056080 6.5548e-05
5:95005535 G T 0.029686 7.1585e-05
5:95008129 C G 0.831065 -2.8406e-05
5:95008736 A G 0.077057 -2.0088e-05
5:95011189 G A 0.030760 -4.6759e-05
5:95012827 C T 0.827930 -2.8355e-05
5:95013018 T C 0.089466 9.3703e-06
5:95014441 A T 0.128061 -9.9388e-05
5:95016145 T C 0.038193 1.0345e-04
5:95017557 G A 0.116308 4.2372e-06
5:95017852 G T 0.082650 9.1945e-05
5:95018939 G A 1.024934 -1.3886e-06
5:95021229 A G 0.077145 -1.9690e-05
5:95022534 T G 0.274970 3.1973e-05
5:95033841 C T 1.097038 -3.1475e-05
5:95034918 T C 0.137513 3.2624e-05
5:95044186 G A 0.756260 -2.2097e-05
5:95054121 A C 0.084532 -6.9950e-05
5:95059537 T C 0.086337 4.9999e-05
5:95062443 G A 0.051620 -1.0741e-04
5:95066296 G C 0.054188 1.9551e-05
5:95066700 T C 0.038897 3.1235e-04
5:95079325 T C 0.075204 4.2535e-05
5:95082636 T C 0.146505 7.1924e-06
5:95085509 G A 0.043019 7.5083e-05
5:95091201 G A 0.812100 4.2530e-06
5:95095768 A G 0.054905 -4.6349e-05
5:95100569 A G 0.109022 1.4343e-05
5:95101019 A G 0.065136 -2.2997e-05
5:95105466 G A 0.025216 4.0217e-05
5:95108891 C T 1.106873 -7.3511e-07
5:95112506 C T 0.048647 5.2406e-05
5:95112866 C T 1.058764 -1.4861e-05
5:95115959 T C 0.183950 5.6355e-05
5:95116760 A C 0.106146 2.8070e-05
5:95117215 G T 1.519116 -4.4690e-06
5:95119842 A G 0.489742 3.9475e-07
5:95122624 A G 0.043947 2.5713e-05
5:95125951 C T 1.338201 -2.5560e-05
5:95137427 T G 0.041572 6.0300e-05
5:95139224 T C 0.514422 1.7945e-05
5:95143598 T C 1.111995 2.5917e-05
5:95144589 T C 1.559879 4.8832e-05
5:95144618 A C 0.195411 3.9193e-05
5:95145133 G A 0.080874 -2.0071e-05
5:95148129 G T 0.373132 3.3991e-06
5:95148260 A G 0.055931 1.6930e-05
5:95150245 A G 0.763560 -3.8161e-06
5:95154174 T C 0.245927 -7.1353e-06
5:95154210 G C 0.478661 -4.8654e-05
5:95159822 T G 0.646482 4.2594e-05
5:95160697 T C 0.269836 -6.9042e-06
5:95163833 G A 0.525299 -8.6337e-05
5:95168422 A G 0.177848 -6.4081e-05
5:95177641 A G 0.374449 2.2724e-05
5:95179960 C T 0.818507 6.3063e-06
5:95185444 T C 0.098606 1.3485e-05
5:95191079 C T 0.204116 -2.7942e-05
5:95193517 A G 0.222986 8.1771e-05
5:95194109 T C 0.021721 -4.7887e-05
5:95194445 A G 0.039455 -4.7678e-06
5:95194571 C T 0.995511 -2.4332e-05
5:95194593 T G 0.096626 -4.7202e-05
5:95196856 C T 0.713984 8.4431e-05
5:95197339 T C 0.204697 -3.3698e-05
5:95197615 A G 0.071458 -2.2646e-05
5:95203378 G A 1.386384 1.6098e-05
5:95205343 T C 0.071189 2.9181e-05
5:95206522 C T 0.028365 8.7587e-05
5:95209382 T C 0.966400 -4.0108e-05
5:95209557 G A 1.562106 6.5598e-05
5:95236474 T G 0.027128 1.6804e-05
5:95239573 T C 0.069212 2.1682e-05
5:95245985 A G 0.071277 -4.8959e-05
5:95252594 A C 0.533303 -4.9802e-05
5:95254530 T C 0.102890 1.1094e-04
5:95257088 G A 0.030679 4.4702e-05
5:95259832 A G 0.035327 1.3130e-05
5:95274207 C T 0.035113 1.1615e-04
5:95277555 G A 0.414557 -4.3727e-05
5:95289291 T C 0.030257 -1.9007e-06
5:95294462 A G 0.040773 2.3841e-05
5:95302526 G A 0.041896 2.1062e-05
5:95304235 G A 0.035067 -6.7164e-05
5:95323166 A G 0.033237 -4.7352e-05
5:95323806 C T 0.067515 -4.1818e-05
5:95325513 C G 0.040948 2.1794e-05
5:95335751 G T 0.089979 1.5814e-05
5:95344171 G T 0.026781 -2.9087e-05
5:95356862 A G 0.083322 5.0197e-07
5:95357625 A G 0.111641 2.8838e-05
5:95360775 G T 0.026307 -5.6251e-05
5:95371268 C T 0.027329 7.1209e-05
5:95383587 A G 1.237865 -2.4965e-05
5:95391247 T G 0.039631 7.0570e-05
5:95393883 C T 0.189347 -1.2745e-05
5:95407894 T G 0.603155 -4.3207e-06
5:95409805 A C 0.044788 2.6645e-05
5:95414355 T C 0.041241 6.8501e-05
5:95423823 C A 1.278103 4.7408e-06
5:95430519 T C 0.085139 4.0340e-06
5:95432672 C T 0.130171 -1.5380e-05
5:95445781 G A 0.239780 3.8249e-05
5:95445855 G A 0.039835 1.2053e-05
5:95450948 T C 0.075561 1.6330e-05
5:95453868 A G 0.045590 2.5355e-05
5:95454090 G T 0.045668 -1.6033e-05
5:95486770 G T 0.650809 2.3519e-05
5:95519405 A G 0.058271 -6.6410e-06
5:95539448 T C 1.378020 2.4773e-05
5:95542726 A C 0.614002 -2.3007e-05
5:95548515 T C 0.138493 -1.9237e-05
5:95584430 G A 0.058453 -1.4598e-05
5:95595960 T C 0.023733 -2.5608e-05
5:95601564 T C 0.078583 5.7872e-05
5:95603633 G A 0.028524 1.3222e-07
5:95619141 A G 0.652961 -7.5161e-06
5:95627011 G A 0.023305 -1.7500e-06
5:95662100 C T 1.837115 1.2677e-05
5:95665720 G A 0.077437 1.7584e-06
5:95669854 G A 0.133397 -7.7651e-07
5:95709799 G A 0.027748 -7.6386e-05
5:95717619 G A 0.162992 6.1503e-06
5:95720575 G A 0.763953 -2.8812e-05
5:95728974 C G 0.536997 1.0003e-05
5:95732457 T G 1.303247 -2.6204e-05
5:95751785 C T 0.101709 6.0959e-05
5:95757293 G A 0.036242 -3.4397e-05
5:95762477 G A 0.565404 2.0600e-05
5:95767920 C T 0.437836 -2.9216e-06
5:95770421 G A 1.964514 -1.1157e-05
5:95771295 A G 1.704156 -2.5509e-05
5:95773631 G C 0.845256 1.3609e-05
5:95775511 A G 0.040475 7.4571e-06
5:95778610 A G 0.105052 -3.1154e-05
5:95778740 G A 0.462374 2.1640e-05
5:95781172 C A 0.149746 7.9490e-05
5:95782351 G A 0.342021 6.2628e-05
5:95782532 C T 0.039881 -3.1458e-05
5:95782574 T C 0.745345 2.3033e-05
5:95797956 G A 0.303257 6.4514e-06
5:95800821 A G 0.026174 -4.4851e-05
5:95803109 C T 0.157520 -1.5858e-05
5:95808174 C T 0.849796 3.2822e-05
5:95811247 A G 0.040137 2.1362e-05
5:95811614 A G 0.298158 5.1443e-05
5:95812518 T C 0.082182 1.8378e-05
5:95813846 T C 0.069806 6.8967e-05
5:95817504 T C 0.430997 7.6275e-05
5:95820296 C T 1.416044 -6.4472e-06
5:95822590 C T 0.424677 3.9970e-05
5:95822732 T C 0.300300 3.0516e-05
5:95824009 T C 1.898788 -4.4947e-05
5:95824463 T C 0.058722 -3.2570e-04
5:95824667 G A 0.374313 -1.1730e-04
5:95825444 G A 0.274724 -1.4624e-04
5:95837832 A G 0.072620 -1.3599e-06
5:95839197 A G 0.076272 -3.2608e-04
5:95848076 C T 1.216696 -2.6500e-05
5:95850250 C A 0.794054 2.1219e-05
5:95851693 T G 0.352894 2.8153e-05
5:95861207 A C 0.099327 3.1587e-05
5:95869552 C T 1.244886 -1.9393e-05
5:95870876 A G 0.044324 -1.6672e-05
5:95870959 A G 0.036667 -4.3141e-05
5:95881498 T C 1.244886 -2.4529e-05
5:95882162 G A 0.266181 2.6729e-05
5:95884582 G A 1.599481 -2.8020e-06
5:95898347 G A 0.746254 9.2530e-08
5:95899121 C T 0.978432 7.7330e-06
5:95903388 A C 0.781009 -1.7238e-06
5:95906139 G T 0.575355 3.8973e-07
5:95914718 C A 0.052094 1.6203e-05
5:95916640 C T 0.081238 2.1826e-05
5:95920426 T G 0.062296 -4.2699e-05
5:95924552 C T 0.679557 -1.7899e-05
5:95926387 G A 0.065210 2.8786e-05
5:95938012 G A 0.141174 1.6653e-05
5:95943979 C T 0.075749 5.4737e-05
5:95944144 G A 0.032406 -2.0678e-05
5:95949002 C T 0.330054 -1.5335e-07
5:95949727 T G 0.049978 -2.1535e-05
5:95955579 C T 0.217780 7.1127e-05
5:95960740 G T 0.235122 -6.1041e-05
5:95961773 T C 0.956400 -2.9294e-05
5:95962453 C T 0.646356 -8.9575e-06
5:95962712 T C 0.086963 7.5444e-05
5:95962896 A G 0.048566 -5.7994e-05
5:95965197 T C 0.029277 1.1559e-05
5:95965235 G A 0.466058 -4.4236e-05
5:95969427 G A 0.063688 4.1444e-05
5:95970154 G T 1.242889 -1.0301e-04
5:95972703 A C 0.166406 -1.4959e-04
5:95974345 T C 0.596069 1.8863e-06
5:95975953 A G 0.022564 3.3807e-05
5:95977747 G A 0.587604 3.7313e-06
5:95979150 C T 0.037385 -8.4708e-05
5:95980906 T C 0.021578 -9.7646e-05
5:95982245 T G 0.236810 1.3189e-05
5:95982675 C A 0.149915 6.6696e-05
5:95995559 G A 0.291387 -4.5378e-06
5:95995733 T G 0.308158 2.0140e-05
5:96000795 A C 1.056158 2.4962e-06
5:96002020 G A 0.434775 1.7760e-05
5:96015057 C T 0.531576 -1.4532e-06
5:96021928 G A 0.184755 -5.3463e-05
5:96034874 T C 0.118496 -5.3807e-05
5:96039025 C T 1.006440 -2.1746e-06
5:96048605 A G 0.027582 -3.4553e-05
5:96053344 C T 0.722300 2.0688e-05
5:96055874 G A 0.131622 -2.2097e-05
5:96066652 T C 1.467314 -1.6112e-05
5:96076487 A G 0.654509 1.2741e-05
5:96082494 T C 1.877307 1.2151e-05
5:96086334 C G 0.795414 1.9584e-06
5:96089976 G A 0.630951 1.3043e-05
5:96101944 G A 1.275749 2.3121e-05
5:96109244 A G 0.765933 -3.0740e-07
5:96111371 A G 0.619948 1.1365e-05
5:96112083 G T 0.719755 2.9338e-05
5:96114493 C T 0.507860 -5.2821e-06
5:96118866 T C 0.443928 3.2228e-05
5:96120259 T C 1.455635 1.3359e-05
5:96124330 C T 1.328983 2.7334e-05
5:96129512 G A 1.579169 8.2333e-05
5:96129543 T C 0.133904 -4.8321e-05
5:96130836 C T 0.464899 1.0303e-05
5:96131483 T G 0.457674 4.4619e-05
5:96135466 C T 0.025307 -2.0224e-05
5:96138350 G A 0.063980 -1.5406e-04
5:96139250 G C 1.445548 1.7832e-04
5:96139464 T C 0.090686 3.7088e-05
5:96139595 A G 0.250303 3.7906e-05
5:96156956 A C 1.449689 2.5365e-04
5:96168173 T C 0.069933 -5.8185e-05
5:96169897 C T 0.152083 5.3201e-05
5:96189625 T C 0.123423 -3.9536e-05
5:96198202 A G 0.509752 3.0892e-05
5:96199493 G A 0.234999 -1.9291e-05
5:96202072 A G 0.070345 -3.3720e-05
5:96203339 C T 0.043084 -1.3407e-05
5:96204899 C G 0.165215 6.8048e-06
5:96207276 T C 0.033120 3.6784e-05
5:96213333 C A 0.945020 -5.6615e-05
5:96215680 T C 0.206930 -7.8057e-05
5:96221889 G A 1.037807 -2.9323e-05
5:96228072 T C 0.067869 -4.1470e-05
5:96236144 A G 0.144309 2.2468e-05
5:96238694 G A 0.075853 3.0001e-05
5:96244549 T C 1.123842 -3.1344e-05
5:96254817 A G 1.006336 3.0811e-05
5:96302572 T C 0.121028 2.2045e-05
5:96315320 G C 0.041461 -7.4544e-05
5:96322360 A G 0.112540 -3.1998e-05
5:96328598 T C 0.063120 3.5109e-05
5:96333460 G A 0.032334 -3.0538e-06
5:96337425 C T 0.076058 3.5874e-05
5:96349545 G A 0.026203 -2.4080e-06
5:96350088 A G 1.113854 -3.0552e-05
5:96350710 A G 0.144378 2.7715e-05
5:96352068 T C 0.930752 -2.1303e-05
5:96353858 G A 0.081566 6.9437e-05
5:96359943 C G 0.480689 8.3718e-05
5:96361533 G A 0.094367 -7.1719e-05
5:96363459 G A 0.185767 -4.9976e-06
5:96367647 G T 0.030156 -1.7615e-05
5:96368857 G C 0.033915 -5.5320e-05
5:96369780 A G 0.039449 1.2119e-05
5:96381207 C T 0.645252 3.8285e-05
5:96382835 C T 0.105575 -2.3450e-06
5:96384880 G A 0.108863 4.7809e-06
5:96396230 T C 0.314841 -3.3181e-05
5:96409001 A G 0.066658 1.5424e-05
5:96417188 T C 0.095763 5.3964e-05
5:96425648 A G 0.078609 -2.1736e-05
5:96433663 A C 0.405239 5.5071e-05
5:96441576 G A 1.066168 1.7405e-05
5:96446513 G A 0.319535 -5.3087e-06
5:96447637 A G 0.055584 7.2675e-05
5:96449419 T C 0.067012 1.5110e-05
5:96467756 T G 0.819650 -2.2295e-05
5:96477201 G A 0.188231 -6.4198e-06
5:96478001 G A 0.126127 2.3119e-05
5:96481475 T G 0.550531 -2.3379e-07
5:96482585 G A 0.114780 -2.4728e-04
5:96483480 C T 0.657288 8.8933e-06
5:96484813 T C 0.061991 2.0621e-05
5:96486033 G C 0.103812 -1.1523e-05
5:96496437 T C 0.043720 6.0861e-05
5:96496663 G A 0.030250 6.6600e-05
5:96503378 C T 0.186095 3.5022e-05
5:96503523 T C 1.211990 8.6611e-05
5:96504085 A C 0.131336 2.4678e-05
5:96506959 C T 0.027884 2.9714e-05
5:96507204 C T 0.127587 -5.8333e-05
5:96508998 C T 0.187095 2.8845e-05
5:96513471 C G 0.842036 3.0890e-05
5:96518792 G T 1.027725 5.5096e-05
5:96521575 G A 0.271199 -8.8703e-06
5:96523921 T G 0.871566 -2.9871e-05
5:96530356 A G 1.945280 2.0894e-05
5:96532954 C T 0.694429 3.1529e-05
5:96551218 G A 0.036476 -2.1103e-05
5:96551798 G A 0.080284 3.5105e-05
5:96576951 G A 0.139087 5.0418e-05
5:96578141 A G 1.056827 -1.1977e-04
5:96589689 G T 0.075977 -8.2036e-05
5:96611829 G T 1.093166 -6.3880e-05
5:96622858 C A 0.063140 -3.1737e-05
5:96623059 A C 1.088612 -7.3601e-05
5:96623461 T C 0.045087 -1.9068e-05
5:96682736 G A 1.751418 -2.1186e-04
5:96690679 C T 0.655704 -5.2451e-06
5:96691142 G A 0.084516 -1.4644e-04
5:96695856 A G 0.148798 6.1904e-05
5:96696269 T C 0.075435 1.0883e-05
5:96702380 C T 0.961729 6.3987e-05
5:96720876 T C 0.040186 -2.5679e-05
5:96727494 A G 0.050624 -4.5908e-05
5:96735111 T G 0.039244 7.0907e-05
5:96738010 G T 0.094854 9.8950e-05
5:96746530 A G 0.044152 -1.1682e-05
5:96757038 G A 1.854013 -1.0067e-04
5:96762606 A C 0.046865 -5.7489e-05
5:96768365 T C 0.133696 6.2405e-05
5:96772097 C A 0.070008 -6.9189e-05
5:96783771 A G 0.106380 1.7410e-05
5:96794135 A G 0.149347 -1.0262e-04
5:96795588 T G 0.137704 7.1731e-05
5:96797190 G A 0.967494 -7.2204e-05
5:96803947 A T 0.030948 5.6733e-05
5:96807020 A G 0.036683 -3.9628e-05
5:96814955 C A 0.259053 5.9578e-05
5:96823754 C T 1.259086 1.7355e-05
5:96837792 A G 0.123923 3.4031e-05
5:96837840 A G 0.071880 4.7252e-05
5:96844712 A G 0.031325 3.9088e-05
5:96846039 T C 0.089479 -6.7604e-05
5:96849066 T C 0.055126 1.2736e-04
5:96856849 C T 0.653003 4.9892e-05
5:96869270 C A 0.051137 1.3130e-05
5:96873712 T C 0.080878 8.5804e-06
5:96874713 C A 0.078950 6.8077e-05
5:96879706 A G 0.040014 -3.4590e-05
5:96880199 T G 0.059521 1.5350e-04
5:96886257 A G 0.046479 -7.2275e-06
5:96892962 C T 0.050209 5.1700e-05
5:96893164 C T 0.224453 1.4831e-05
5:96898084 A C 1.937321 5.3679e-05
5:96899178 A C 0.044623 -3.1948e-05
5:96911057 C T 0.041685 -1.5676e-05
5:96923746 T C 0.054042 -7.0481e-05
5:96944954 A C 0.158591 1.8960e-05
5:96946900 T G 0.658901 3.0935e-05
5:96959668 A C 0.254204 2.6329e-05
5:96965140 T C 0.052990 1.5648e-05
5:96975813 A G 0.303634 9.1275e-05
5:96982033 C T 0.030078 1.2131e-04
5:96995977 C A 0.088252 5.0028e-06
5:97003076 T C 0.045473 -5.5114e-06
5:97008015 T C 0.069443 -4.7972e-05
5:97024234 A C 0.049644 1.0465e-04
5:97028295 G A 0.255934 1.6530e-05
5:97028930 T G 0.144420 -8.3901e-05
5:97030684 A G 0.119311 1.8724e-05
5:97046298 G T 0.337237 -4.1976e-05
5:97047653 C T 0.690719 1.3557e-05
5:97096543 A G 0.023045 -1.6480e-04
5:97099400 A G 0.037949 9.4647e-06
5:97102051 A G 0.047391 4.7700e-05
5:97108520 A G 0.074639 3.0936e-05
5:97123502 C A 0.058871 -4.4604e-05
5:97132979 T A 0.072870 -2.0517e-05
5:97155897 T C 0.145689 -1.3041e-05
5:97164784 T C 0.319664 -4.0680e-05
5:97168707 G T 0.330220 2.7170e-05
5:97168753 T C 0.207313 2.5840e-05
5:97176667 C T 0.214401 -3.9449e-05
5:97177216 T C 0.041198 2.4102e-05
5:97207542 A T 1.915614 3.8034e-05
5:97218608 T C 0.034194 3.5185e-05
5:97220586 G C 0.384553 8.4073e-06
5:97220715 G A 0.370548 -4.0191e-05
5:97228759 A C 0.129333 -7.5730e-05
5:97231215 C A 0.045161 -3.2081e-05
5:97242130 C T 0.149775 8.2905e-08
5:97248228 G A 0.240724 -9.9839e-06
5:97250387 C A 0.079794 -3.4091e-05
5:97253239 C T 1.695312 1.7391e-05
5:97255031 G A 0.092286 -2.4636e-05
5:97258619 A G 0.125877 -1.7074e-05
5:97260358 T C 0.943326 1.7988e-05
5:97267745 A C 0.117895 2.7562e-05
5:97272429 A G 0.128963 2.2608e-05
5:97274516 T A 0.047823 -1.2719e-08
5:97275144 T C 0.047287 2.6820e-05
5:97280258 C T 0.074516 -9.5390e-05
5:97281641 C T 0.157335 -8.0827e-05
5:97287007 C T 0.294542 -2.2857e-05
5:97289631 A G 0.067943 -4.3988e-05
5:97299955 C T 0.073124 -5.0327e-05
5:97303177 T C 0.049968 3.2121e-05
5:97307415 T C 0.048569 -3.9058e-05
5:97312359 C T 0.036719 7.5543e-06
5:97313447 A G 0.135598 5.0343e-05
5:97314941 G C 0.080452 2.5640e-05
5:97315918 C T 0.402262 1.5264e-05
5:97319897 T G 1.615661 6.5972e-08
5:97320584 C T 0.091128 5.2459e-05
5:97333442 C A 1.148474 1.1658e-05
5:97335138 T G 0.024512 -3.7899e-05
5:97370373 A C 1.749220 4.9105e-05
5:97374425 A G 0.458839 2.1143e-05
5:97393861 G T 0.038845 9.7986e-06
5:97395251 G A 0.763317 1.9933e-05
5:97405555 G A 0.075327 7.1967e-06
5:97409986 G A 1.378007 1.2795e-04
5:97413587 T C 0.375998 1.0035e-04
5:97422980 A G 0.065266 3.8875e-05
5:97426221 G T 0.038037 8.9703e-07
5:97427722 A G 0.287437 -6.4367e-05
5:97429223 A G 0.866363 -3.0713e-05
5:97436504 C T 0.470235 6.3973e-06
5:97438100 C T 0.053931 -1.4533e-06
5:97438170 G A 1.881533 9.7726e-05
5:97440378 G T 0.461582 3.2787e-06
5:97442778 A G 0.061140 1.6985e-04
5:97458290 T C 1.375550 2.3200e-05
5:97464725 T C 0.188565 -5.6433e-06
5:97466217 G A 0.461582 5.8485e-06
5:97467980 A G 0.487892 1.4436e-05
5:97469962 T C 1.085629 -1.7820e-05
5:97471161 G C 0.328233 -1.9518e-05
5:97490300 G T 0.167536 2.4224e-05
5:97494310 C T 0.203684 2.7249e-05
5:97494525 C T 0.775732 -1.9603e-05
5:97501534 T G 0.067265 1.9687e-05
5:97504067 C T 0.040585 1.6881e-05
5:97509841 A G 0.999400 -1.9734e-05
5:97516083 A G 0.105971 2.7295e-05
5:97523432 T C 0.108811 2.7748e-06
5:97529795 C T 0.063328 -3.3542e-05
5:97535456 A C 0.109706 4.2984e-05
5:97536374 T C 0.263743 5.4761e-05
5:97541753 G A 0.032672 -2.4792e-05
5:97552565 A G 0.064035 2.4295e-05
5:97555748 G A 1.036323 -9.9814e-06
5:97556310 G A 0.037534 2.0095e-05
5:97557570 T C 0.089476 -1.3668e-04
5:97562462 T C 0.032519 -6.2832e-06
5:97595439 T G 0.676535 2.1751e-05
5:97598302 G T 0.706928 4.1238e-05
5:97599553 G A 0.030387 7.5004e-05
5:97618945 A G 0.129639 -3.6540e-04
5:97620499 T C 0.793200 7.3719e-05
5:97631917 T G 0.046323 5.3081e-05
5:97641526 G A 0.062091 2.2647e-05
5:97643260 T G 0.020013 -4.6549e-05
5:97644418 T C 0.099067 3.0786e-05
5:97645397 A G 0.073708 6.6964e-06
5:97655286 T G 0.702825 4.2175e-05
5:97666244 A G 0.063945 1.1594e-04
5:97666247 G C 0.076590 -5.9132e-05
5:97676442 T G 0.027949 -4.6212e-05
5:97676924 A G 0.061640 5.9350e-05
5:97678165 A G 0.021808 8.8135e-06
5:97678414 C T 0.342086 -5.9675e-06
5:97678639 C A 0.097418 -4.8021e-05
5:97697405 A G 0.064688 1.1398e-04
5:97698633 A C 0.076321 -5.4239e-05
5:97703974 C A 0.213830 1.5022e-06
5:97713409 T C 0.068839 -6.9748e-06
5:97725030 C G 0.050286 -2.4785e-05
5:97725473 T G 0.101754 -1.1274e-05
5:97726158 C T 0.025499 -2.1656e-05
5:97734875 T G 0.085818 -4.5117e-05
5:97740418 A G 0.047735 -4.9977e-05
5:97741969 C T 0.120229 -5.5990e-05
5:97744742 C T 0.085220 -3.8667e-05
5:97750284 C T 0.109207 -5.4113e-06
5:97752911 A G 0.043071 2.2722e-06
5:97753575 C T 0.032837 3.0931e-05
5:97756423 T C 0.753829 1.9622e-05
5:97761827 C A 0.096224 3.8725e-06
5:97763960 C T 0.868479 6.5383e-06
5:97768077 T C 0.031461 -9.8166e-06
5:97774510 T C 0.111469 -7.5644e-06
5:97782637 G A 0.035661 -1.2930e-04
5:97784526 C A 1.101257 -3.2170e-05
5:97789124 C T 0.355838 -3.4670e-05
5:97793130 G A 0.150876 -2.8885e-05
5:97802757 C T 0.495305 -1.1723e-05
5:97809841 C T 0.045801 1.9194e-04
5:97815313 C A 0.588328 -7.7920e-06
5:97822563 C T 0.589545 -3.1782e-05
5:97823701 G T 0.054792 -4.3170e-05
5:97825775 A G 0.097629 2.3077e-06
5:97825878 C T 0.068060 -2.3818e-05
5:97836794 C T 0.214505 -2.8883e-05
5:97844662 G T 0.105893 1.1891e-06
5:97861867 A C 0.059102 2.4685e-04
5:97861982 T C 0.800581 5.0733e-05
5:97871579 C T 0.035392 4.1902e-05
5:97871617 C T 0.769581 -1.1741e-04
5:97878949 T C 0.150343 -6.4368e-06
5:97892515 T C 0.795784 5.7938e-05
5:97894468 A G 1.568883 -3.8351e-05
5:97901912 G A 0.886113 9.5711e-05
5:97904330 C A 1.574313 -4.0314e-05
5:97917723 T G 0.022873 1.2135e-05
5:97942014 A G 0.311995 -1.0535e-04
5:97946068 G A 0.057723 3.8854e-05
5:97957087 C T 0.021617 -2.9940e-05
5:97959361 G A 1.079287 -7.3579e-05
5:97971735 G A 0.039449 -4.0958e-05
5:97973326 A G 0.329658 -5.2027e-05
5:97977764 G A 0.024775 -3.3996e-05
5:97981104 T C 0.201295 -7.6678e-05
5:97989261 G A 0.213032 -1.0421e-04
5:97992039 A G 0.044762 -4.6752e-05
5:97999417 T C 1.972495 1.0148e-05
5:98004209 A G 0.146740 -8.2371e-07
5:98034406 C T 1.681673 7.4383e-06
5:98060780 C T 0.143151 2.0160e-05
5:98063710 A G 0.183489 1.0842e-04
5:98068816 A G 0.029721 7.0524e-05
5:98076517 C A 1.184722 4.8045e-05
5:98077650 G C 0.476652 -9.2735e-05
5:98086976 A G 0.121229 3.0538e-05
5:98087319 C T 0.141924 8.2154e-06
5:98104135 A G 0.116376 -1.5261e-07
5:98105883 T G 0.144485 3.7163e-05
5:98125530 G T 1.007887 -2.2021e-05
5:98127761 C T 0.090271 1.5664e-04
5:98131350 G A 0.293504 -1.6076e-05
5:98134958 C T 0.180126 -1.0023e-04
5:98151540 G A 0.139814 -4.0029e-05
5:98212973 C A 0.102585 7.9382e-05
5:98215708 T C 0.391989 3.2311e-05
5:98215928 C T 0.040406 8.7706e-06
5:98228403 A T 0.029621 1.6009e-05
5:98239894 A G 0.068167 -1.5592e-04
5:98240022 G T 0.553985 6.7055e-05
5:98251305 G A 0.149363 6.3263e-05
5:98256096 C A 0.053964 6.1642e-05
5:98258743 G T 0.030948 -2.3747e-05
5:98262300 C T 0.082478 -3.3551e-05
5:98263569 G T 0.341726 3.7577e-05
5:98265289 T C 0.099820 -2.6791e-05
5:98273404 A G 0.038556 1.0777e-05
5:98283180 T C 0.022386 7.0102e-05
5:98287989 T C 0.092566 8.5920e-05
5:98288081 G A 0.045466 2.8499e-05
5:98294885 A G 0.169380 -9.1066e-05
5:98298680 C A 0.028994 5.0533e-05
5:98311147 G A 0.038407 -4.0043e-05
5:98327315 G A 0.647391 9.9417e-06
5:98332939 C T 0.125624 -2.2840e-05
5:98358852 G T 0.149574 1.1375e-04
5:98363563 C T 0.067414 6.2435e-05
5:98365881 G A 0.282598 6.2305e-05
5:98368912 T C 1.977302 -5.0083e-05
5:98383404 G T 0.479148 -1.4475e-05
5:98389496 A G 0.017735 1.2552e-05
5:98393900 T C 0.025839 -3.8108e-05
5:98396917 G A 0.051958 -2.3488e-05
5:98400941 T C 0.029666 -5.4477e-05
5:98402240 T C 0.713903 -1.4751e-05
5:98405772 A C 0.092374 -7.3618e-05
5:98425008 C G 0.092952 -8.5064e-05
5:98427828 C T 0.541768 1.0062e-05
5:98441938 G A 0.049637 -4.2614e-05
5:98446441 A G 0.142394 1.9549e-05
5:98447682 G A 0.446054 9.5396e-05
5:98456006 G A 0.662497 3.2775e-06
5:98464020 G A 0.031698 -1.0297e-04
5:98464494 C T 1.094825 1.4261e-05
5:98474052 C A 0.218799 -6.4207e-05
5:98474346 C T 0.059696 1.7613e-05
5:98476965 A G 0.058271 1.1384e-04
5:98491724 G A 0.466161 1.6535e-05
5:98500425 A C 0.146108 3.2701e-04
5:98501660 A C 0.060838 -7.4714e-06
5:98504174 G A 0.550246 -5.2363e-05
5:98506380 G A 0.058586 2.6395e-05
5:98512240 T C 0.524105 4.2123e-05
5:98516421 G A 0.041685 -3.2461e-05
5:98536116 A G 0.189769 -7.2795e-06
5:98536707 T C 0.032159 -3.7649e-04
5:98555131 G T 0.497145 -5.2891e-05
5:98579478 A G 0.093397 1.6312e-04
5:98579964 G C 0.570003 8.8219e-06
5:98582099 C T 0.570168 5.3866e-06
5:98584380 A G 0.033642 1.1187e-04
5:98590119 A C 0.050819 1.0698e-04
5:98592063 T G 0.047573 5.2742e-06
5:98599667 A G 0.026200 -4.7767e-06
5:98607805 G A 0.070991 -4.3504e-05
5:98612698 C T 0.474568 -3.5595e-05
5:98614705 T G 0.034613 -3.7485e-05
5:98618694 G A 0.284721 2.3091e-04
5:98621024 A G 0.032149 -6.3380e-05
5:98637678 A G 0.026966 -2.3908e-05
5:98638997 C T 1.582931 -4.6169e-07
5:98641445 G A 1.133478 -1.2638e-04
5:98646301 C T 0.065129 2.6519e-05
5:98652634 C T 0.038313 1.9091e-05
5:98659635 G C 0.033259 7.0538e-05
5:98672806 T G 0.020870 -7.8506e-05
5:98683595 C A 0.234272 -7.7030e-05
5:98689273 A G 0.034058 4.9477e-06
5:98689365 A G 0.033678 7.4352e-05
5:98690757 T G 0.049783 3.2559e-05
5:98693715 T C 0.295120 -4.0963e-05
5:98694849 C A 0.883124 8.4936e-05
5:98695462 T G 0.041435 1.1430e-04
5:98699776 G A 0.051156 -6.3168e-05
5:98700034 G A 0.425466 9.9288e-05
5:98701200 C T 0.021847 -8.6123e-05
5:98701882 G A 0.034032 -1.0208e-05
5:98713441 G A 0.021318 -7.8802e-05
5:98713939 T C 0.063331 -5.2821e-05
5:98722808 T C 0.037790 4.2147e-06
5:98725123 C A 1.141752 1.5703e-05
5:98734451 G A 0.029484 6.5449e-05
5:98773928 C T 0.295630 -7.2503e-05
5:98774818 T G 0.412516 -1.0463e-05
5:98776667 C T 0.072815 4.4344e-05
5:98778427 A G 0.063704 -5.6673e-05
5:98779530 C T 0.423934 1.1578e-04
5:98781103 T C 0.866853 -1.1596e-05
5:98798840 T G 0.167773 1.3696e-04
5:98803107 A G 0.039137 2.5918e-05
5:98844155 A G 1.577306 -1.6657e-04
5:98879881 T C 0.050598 1.7670e-05
5:98880299 G A 0.033211 6.8573e-05
5:98884847 A G 0.761762 -4.3186e-06
5:98888354 G T 0.098090 6.9964e-05
5:98902548 C A 0.034765 1.3086e-05
5:98907993 T G 0.112887 -4.5690e-05
5:98909286 G A 0.059777 -9.7890e-06
5:98922654 T C 0.350820 -2.5146e-05
5:98948530 G A 0.077015 5.8405e-05
5:98950751 A G 0.097892 1.6620e-05
5:98951090 C T 0.068745 -7.0643e-07
5:98957078 T C 0.107655 -8.0675e-05
5:98966820 C A 0.029186 -5.4904e-06
5:98972796 C T 0.230468 2.4022e-06
5:98984361 G A 0.262721 -6.6741e-06
5:98996541 C A 1.219812 -9.3262e-08
5:98998326 C T 0.405476 -7.0113e-05
5:99003698 C T 0.188643 -1.0050e-05
5:99007280 T C 0.048621 -3.8292e-05
5:99022902 T C 0.028699 4.7462e-05
5:99029891 C T 0.080206 8.4039e-05
5:99032873 G A 0.370581 -8.4095e-05
5:99033369 C A 0.058320 -3.2522e-06
5:99041400 G A 0.041273 -8.6207e-05
5:99052298 T C 0.507727 2.5597e-04
5:99079537 C T 0.050004 1.1929e-04
5:99087039 C T 0.282562 -2.3125e-04
5:99090990 C T 1.164371 1.0178e-06
5:99091447 A G 0.211626 1.4707e-05
5:99107961 A G 0.894078 6.0364e-05
5:99108110 G A 0.029854 7.9963e-06
5:99109148 C T 0.063448 9.3498e-05
5:99119098 G A 0.026846 -1.0475e-04
5:99120619 A C 0.021234 -8.4820e-06
5:99122175 C T 0.039653 2.3256e-05
5:99127979 T C 0.113540 1.4567e-05
5:99153556 A G 0.034376 7.3336e-06
5:99156362 A C 1.091485 2.7326e-05
5:99160474 T A 1.929064 4.5790e-05
5:99168728 A G 0.117568 1.2991e-04
5:99181335 T C 0.592635 7.3180e-05
5:99199604 T C 1.351310 -5.0749e-06
5:99209275 T C 0.385449 -4.9050e-05
5:99221814 A G 0.259050 -5.1609e-05
5:99226983 A G 1.059611 -3.0158e-05
5:99236726 G T 0.423230 -1.4651e-04
5:99236958 T C 0.035327 2.8430e-06
5:99240242 T C 0.025973 3.7643e-06
5:99242297 C T 1.113449 -2.4563e-05
5:99242635 A C 0.100910 1.8476e-05
5:99246595 G T 0.056369 1.0009e-05
5:99249466 G A 0.316980 -5.0151e-05
5:99256724 A G 0.505924 1.0402e-05
5:99260268 T C 0.144576 1.0679e-04
5:99260992 C A 0.164355 1.0481e-04
5:99263712 C T 0.547623 -1.2845e-04
5:99267338 T C 0.211987 1.0216e-04
5:99268199 A G 0.880290 -1.9933e-06
5:99281263 G A 0.671306 -7.1037e-05
5:99288276 G T 0.132544 7.2958e-06
5:99298972 C T 0.265197 -2.6463e-04
5:99302260 G A 0.528483 -5.4392e-06
5:99302463 T C 0.032594 -1.4199e-04
5:99303189 A G 0.639650 1.4828e-05
5:99319915 A G 0.051286 9.9887e-05
5:99324392 C T 0.524549 4.9164e-05
5:99332696 T C 0.693082 -9.4917e-06
5:99332825 A G 0.051692 1.3577e-04
5:99338518 A C 0.026041 5.5174e-05
5:99342047 G A 0.690582 1.8196e-05
5:99361213 C T 0.023808 -1.1156e-04
5:99366518 T G 0.400847 -1.7319e-05
5:99373262 T C 0.602003 9.9166e-06
5:99378967 T G 0.050504 -8.9206e-06
5:99381476 T C 0.560051 3.7454e-05
5:99383230 G A 1.783865 1.2289e-05
5:99390611 A G 0.197754 5.7025e-05
5:99451179 A G 0.757955 1.0663e-04
5:99453826 T C 0.050728 7.1998e-05
5:99456343 A G 0.197536 7.7116e-05
5:99456551 C A 0.560048 4.0884e-05
5:99463453 T C 0.099599 2.8906e-06
5:99475660 C A 0.216868 1.0831e-04
5:99511172 A G 0.189094 5.4276e-05
5:99525220 T G 0.025525 2.1125e-05
5:99527221 C T 0.074753 -3.0550e-05
5:99534276 C T 1.769600 2.1634e-06
5:99535340 G C 0.101066 1.0882e-04
5:99543074 C G 0.088697 -4.2180e-05
5:99547533 T C 0.025554 6.3237e-05
5:99578846 G A 0.022879 -1.4395e-04
5:99579877 G T 0.050841 -1.7686e-05
5:99583971 C T 0.123079 6.2617e-05
5:99588620 A G 0.088258 -1.0379e-04
5:99588701 T C 0.553268 1.4000e-05
5:99596650 A T 0.230111 -6.5700e-05
5:99602374 A G 0.176478 8.1251e-05
5:99604267 A G 0.048699 -5.1825e-05
5:99612805 G A 1.076457 -3.3965e-05
5:99614326 T C 0.069784 -1.3931e-05
5:99628150 G A 0.067567 -2.0494e-06
5:99636009 C T 0.630231 5.2225e-05
5:99636587 A C 0.180840 2.3271e-05
5:99639957 A G 0.027647 2.2944e-05
5:99654495 C T 0.929963 -4.2222e-05
5:99662193 C T 0.140762 1.8229e-05
5:99699931 A G 0.640059 -5.5941e-06
5:99739406 T C 0.261471 -4.0789e-05
5:99741222 A G 0.029001 5.0001e-05
5:99742932 T C 0.056995 -3.8702e-05
5:99743919 T C 0.116214 3.7061e-04
5:99747214 T C 0.043720 -1.5207e-05
5:99761672 C T 0.076921 -5.3795e-05
5:99764230 C A 0.026816 -1.0158e-04
5:99772694 C A 0.475733 -4.4300e-05
5:99776465 A C 1.446151 -5.8006e-05
5:99782205 T C 0.680556 1.2232e-05
5:99788666 T C 0.030439 -1.2608e-04
5:99789661 C T 0.970327 -1.0096e-05
5:99815379 A C 0.029007 1.6222e-04
5:99820741 T C 0.100820 -8.7933e-05
5:99837519 A G 0.022198 -3.7669e-05
5:99844362 C T 0.087012 -8.3757e-05
5:99862345 G T 0.475366 -3.0779e-05
5:99869685 C A 0.103452 -8.3232e-05
5:99887806 G A 0.045126 7.6910e-05
5:99890572 A G 0.076791 -9.0048e-07
5:99899157 C T 0.052003 -2.5039e-05
5:99905367 C T 0.059378 8.7182e-05
5:99911677 C T 0.032084 -1.5065e-04
5:99917113 C G 0.118613 -9.7475e-07
5:99928263 G T 1.010438 2.4500e-05
5:99929085 T G 0.122878 1.1236e-04
5:99943466 T G 1.580990 -5.3417e-05
5:99953464 G T 1.480657 -2.9653e-05
5:99959205 T C 0.303575 -1.8912e-05
5:99959810 G T 0.021471 -2.8858e-05
5:99959864 G C 0.254048 -4.6247e-05
5:99960324 A G 0.075392 -4.0890e-05
5:99966485 A G 1.080180 -1.2923e-05
5:99968091 T A 0.083873 7.3630e-05
5:99971161 C T 0.139080 4.2139e-05
5:99973740 T C 1.952437 -8.1384e-05
5:99981442 C T 0.094503 4.1189e-06
5:99991648 T C 0.191808 1.8561e-05
5:99994949 A G 0.052185 1.7345e-05
5:100001966 A G 1.309106 -3.7055e-06
5:100002708 A G 0.042954 -2.4368e-06
5:100009181 C G 1.663911 -3.1083e-05
5:100026969 C A 0.918593 2.9262e-05
5:100034379 T C 0.050806 2.7623e-05
5:100042778 C T 0.979536 -4.3618e-05
5:100046135 G T 0.095841 1.3666e-04
5:100057843 G T 1.200338 -6.4431e-05
5:100061955 C T 0.190130 -7.7284e-06
5:100065296 A G 0.029608 5.5593e-05
5:100071809 A G 0.061793 3.7391e-05
5:100076521 A G 0.064659 2.4835e-05
5:100078769 C T 0.036515 6.8284e-05
5:100084234 G A 0.185485 -6.4197e-05
5:100117364 C G 0.656249 1.2485e-05
5:100139873 G A 0.083095 1.0514e-04
5:100145303 C T 0.054769 3.4602e-05
5:100147209 G A 0.673198 1.3762e-05
5:100147398 T C 0.245324 2.1343e-07
5:100159454 A G 1.956436 5.4097e-05
5:100172626 T C 0.482205 4.0357e-05
5:100178754 A G 0.061290 5.4713e-05
5:100203816 C T 0.105737 5.8441e-05
5:100213583 T C 0.059199 -3.6928e-05
5:100238801 G A 0.703763 3.0420e-05
5:100248867 G A 1.691232 1.1871e-06
5:100265703 A G 0.043655 -4.3568e-05
5:100277082 T C 0.113377 -9.9606e-06
5:100283037 G A 0.664688 1.2539e-05
5:100291153 C A 0.025609 -7.7175e-06
5:100302147 A C 0.026949 -2.7267e-05
5:100302480 G A 1.974037 -9.5092e-05
5:100303644 C T 0.049443 3.9254e-05
5:100316570 T C 0.063584 -7.1723e-05
5:100330413 A G 0.162589 2.1758e-05
5:100383247 G C 0.276665 -1.3453e-05
5:100384879 G A 0.654707 -1.9532e-04
5:100391275 A G 0.036755 2.7145e-05
5:100397117 C A 1.957688 9.7836e-05
5:100404890 G C 0.113673 -1.1627e-05
5:100405497 T C 0.024642 4.6525e-05
5:100405591 C A 0.038261 -6.5272e-05
5:100412630 C T 0.396800 3.4866e-05
5:100418473 G A 0.059985 7.2229e-05
5:100433929 C T 0.064986 -4.5112e-05
5:100435069 G A 0.031214 1.4243e-05
5:100443006 G A 0.045762 -9.0078e-05
5:100471783 G A 0.039773 -4.0499e-05
5:100478431 T G 1.609276 -8.9561e-05
5:100479101 A G 1.173567 -2.8270e-05
5:100483011 G T 0.078239 6.9973e-05
5:100508303 T C 0.061526 4.4993e-05
5:100509565 G A 0.054155 7.7389e-05
5:100529622 T C 0.076022 3.4138e-06
5:100535359 C T 0.909210 1.7651e-05
5:100560652 A G 0.394917 -1.3203e-06
5:100575239 T C 0.219562 -4.5754e-05
5:100581979 C A 1.257989 5.6428e-05
5:100587232 G C 0.394735 3.3399e-06
5:100591845 T G 0.767542 5.2894e-05
5:100592459 G A 1.279547 1.2368e-04
5:100603071 T G 0.055603 -2.0500e-05
5:100607919 A G 0.930775 -8.4392e-06
5:100612031 T C 0.895315 -2.0852e-05
5:100632099 C T 0.105828 -5.2205e-05
5:100632421 T C 0.035515 3.3783e-05
5:100633264 A G 0.432023 -3.2692e-05
5:100656787 C A 0.382044 -5.8350e-06
5:100665877 T C 0.112303 1.0506e-04
5:100666212 C T 0.084071 2.5577e-05
5:100671413 G T 0.097856 -1.5073e-05
5:100677991 G A 0.139042 -2.9137e-05
5:100691022 T G 0.021344 -6.5527e-06
5:100702774 A G 0.037281 5.5420e-05
5:100703256 T C 0.409082 4.0948e-07
5:100708619 G C 0.028559 4.2653e-06
5:100717367 T C 0.067830 6.1580e-05
5:100722068 C T 0.080994 4.9059e-06
5:100735342 A G 0.037790 -3.2628e-05
5:100746568 T G 0.034564 6.3327e-05
5:100761407 A C 0.072397 2.0412e-05
5:100762425 G A 0.114643 7.7290e-05
5:100798246 A C 1.571791 1.6712e-06
5:100799513 T C 0.052802 9.4799e-05
5:100814894 C T 0.019965 -5.7123e-05
5:100822258 G A 0.022149 1.7011e-05
5:100827359 C T 0.046463 1.4961e-05
5:100834884 A G 0.097707 -6.7918e-05
5:100851524 T C 1.649900 2.9064e-05
5:100853030 A G 1.271329 -1.1344e-05
5:100868198 G A 0.328720 1.5976e-05
5:100868390 G A 0.393366 3.0069e-06
5:100871916 T C 0.021873 1.5880e-05
5:100884061 T C 0.043675 -8.9770e-05
5:100884111 G T 0.109359 -1.8917e-04
5:100890703 T C 0.021159 -6.0246e-06
5:100897592 G A 0.028994 5.8002e-06
5:100909848 T C 0.030380 8.3933e-06
5:100911669 C T 0.057745 -2.5979e-05
5:100912996 G A 0.066564 -5.0841e-06
5:100914227 T C 0.332592 5.0327e-06
5:100930355 G A 0.798280 1.0940e-05
5:100932940 C T 0.854331 2.8348e-05
5:100948545 A C 0.326529 -1.4396e-05
5:100952057 C T 0.092527 -2.5189e-05
5:100954796 C T 0.027375 -6.7905e-06
5:100955964 T C 0.120038 5.4366e-05
5:100962732 C T 0.186137 2.0672e-05
5:100971002 C T 0.032831 6.2495e-05
5:100974623 C T 0.327503 -2.6430e-05
5:100985751 G A 0.737529 -7.8707e-06
5:100990485 T C 0.144472 -8.3876e-07
5:101007807 A G 1.838508 6.6655e-05
5:101012153 A C 0.039715 -8.0641e-05
5:101015010 T C 0.087161 2.3727e-07
5:101017934 C T 0.040845 -2.6748e-05
5:101019205 T C 0.059232 5.4677e-06
5:101019270 G A 0.219896 2.3796e-05
5:101029437 G T 0.054626 4.7537e-05
5:101030672 T G 0.144517 9.2122e-05
5:101041489 A G 0.201120 1.2758e-04
5:101045949 T C 0.029377 -8.8604e-06
5:101063450 T C 0.271624 3.6843e-05
5:101070144 A G 0.532235 -1.1626e-05
5:101089756 A G 0.025145 -2.7708e-05
5:101091517 T G 1.277216 2.6055e-05
5:101095165 G A 1.199792 4.0969e-05
5:101096385 G T 0.268957 -9.8139e-06
5:101097260 G A 1.105114 5.0946e-05
5:101110298 T C 1.235051 1.1379e-05
5:101115716 T C 0.307240 1.3653e-05
5:101116677 C A 0.095208 -6.7987e-05
5:101120917 G A 1.533009 6.5496e-05
5:101121290 C G 0.079660 7.6033e-05
5:101123888 C T 0.069527 1.1400e-06
5:101135663 A G 0.768630 8.5044e-06
5:101136911 C T 0.033486 1.2585e-05
5:101138398 C T 0.195868 3.7627e-05
5:101152513 A G 0.074367 1.2748e-05
5:101155096 T C 0.689868 5.5828e-05
5:101179608 C T 1.252439 -4.5786e-05
5:101182591 C T 1.318460 -1.2175e-04
5:101183490 C A 0.645655 -2.6769e-05
5:101195428 T C 0.025486 -3.1649e-05
5:101202898 C T 0.729291 8.1813e-05
5:101204974 A G 0.055106 -9.4903e-05
5:101208708 C T 1.019822 1.9411e-05
5:101210248 A G 1.622081 -1.0025e-05
5:101210837 G T 0.540561 -2.6822e-06
5:101213424 C T 0.072569 -2.6322e-05
5:101239061 T C 0.036044 -4.8098e-05
5:101277994 C T 0.758386 3.8102e-05
5:101282822 T C 0.100316 2.3622e-05
5:101283419 A C 0.666041 -3.9785e-05
5:101288780 A G 0.071579 -1.5182e-05
5:101291960 C T 0.373557 3.5316e-05
5:101305030 T C 0.042571 8.6232e-07
5:101311700 G A 0.121820 1.8000e-05
5:101317717 G A 0.210816 -4.1112e-05
5:101318624 T C 0.053075 -1.3944e-05
5:101332299 A G 0.660089 -4.4629e-05
5:101353398 A G 0.534731 5.0452e-05
5:101367866 C T 0.388494 2.1430e-05
5:101377516 A G 0.071306 3.1885e-05
5:101378449 C T 1.044730 -1.9979e-05
5:101378687 C T 1.505130 -8.6069e-06
5:101388559 C T 0.029296 6.0398e-05
5:101390053 A G 0.041494 8.1124e-06
5:101392533 C T 0.050247 6.7760e-05
5:101393196 C A 0.043217 -1.6006e-04
5:101396659 G C 0.422821 3.4248e-05
5:101400660 C T 0.632448 -6.7461e-05
5:101405062 A G 0.047852 1.1931e-05
5:101408186 T C 0.173888 3.1857e-05
5:101433292 G A 0.493030 1.1014e-05
5:101440928 G A 0.057473 5.2844e-05
5:101450324 T C 0.043811 2.1441e-06
5:101453333 A G 0.207881 -1.8096e-05
5:101453381 G A 0.059066 -7.3171e-06
5:101459906 C T 0.170837 4.8563e-05
5:101461122 C T 0.252354 4.3241e-05
5:101478928 C T 0.137175 -3.5954e-05
5:101481452 T C 0.034009 -4.7953e-06
5:101482434 T G 0.226852 2.8329e-06
5:101509129 G T 0.171285 4.0882e-05
5:101510844 T C 1.434632 1.7285e-04
5:101517870 A C 0.523193 4.6359e-05
5:101533111 A T 0.049728 6.3839e-05
5:101534380 A G 0.021701 -7.6930e-05
5:101558769 A C 0.179789 5.6591e-05
5:101559214 G A 0.067625 1.0976e-05
5:101560830 G A 0.779151 -1.0602e-05
5:101560949 G A 0.079693 3.1107e-05
5:101561476 C A 1.299021 1.4939e-05
5:101570594 C T 0.032996 4.1414e-05
5:101574268 T C 1.039579 -1.1756e-05
5:101574885 G A 0.262302 2.4288e-05
5:101575091 T C 0.923452 1.7380e-05
5:101587374 G T 0.195423 -2.4790e-05
5:101588940 G A 0.029822 1.4531e-05
5:101596244 T C 1.428845 -4.4607e-05
5:101601651 G A 0.036804 -1.7223e-04
5:101605942 C T 1.225430 -1.1514e-05
5:101610006 A G 0.473429 -1.1470e-06
5:101613406 A C 1.475877 -3.5994e-05
5:101620120 G A 0.034123 -1.9962e-05
5:101625154 C T 0.691498 8.8739e-06
5:101631024 G A 0.127477 -4.2526e-05
5:101631761 C T 0.098752 -3.5586e-05
5:101631790 G T 0.477385 1.0554e-05
5:101636614 C T 1.213596 -1.3650e-05
5:101637995 T C 0.513984 2.7840e-06
5:101640991 A G 0.102942 -7.6540e-06
5:101662386 G A 0.100300 3.4748e-05
5:101680060 C A 0.593278 -1.4703e-05
5:101712967 C T 0.038241 -5.7736e-05
5:101722161 T C 0.094679 5.7096e-05
5:101724448 C G 0.521875 -2.4063e-07
5:101724472 T C 0.033366 4.0162e-06
5:101737777 C T 1.276879 -1.8150e-05
5:101756163 C T 1.313783 -2.8381e-05
5:101773959 A C 0.106282 1.0472e-05
5:101787791 C T 0.144488 -3.0986e-05
5:101819981 C T 0.372924 -1.0466e-05
5:101823167 A G 0.038125 -5.1930e-05
5:101827261 A G 0.038842 -4.5420e-06
5:101832926 T C 0.023194 -7.5942e-05
5:101834469 A G 0.104526 1.9255e-05
5:101836017 C T 0.032610 -9.4051e-05
5:101836665 A G 0.149649 -2.0638e-05
5:101837362 T C 0.099560 4.7076e-05
5:101840758 T C 0.032126 -3.0580e-05
5:101850871 C T 0.042169 3.7399e-05
5:101859317 T C 1.313264 -2.0253e-05
5:101864138 T C 0.083698 2.3110e-05
5:101864489 G A 0.035343 -2.2314e-05
5:101864708 T C 0.045518 -3.4991e-05
5:101871244 C A 0.026813 4.6555e-06
5:101873164 G A 0.339973 2.1207e-05
5:101874403 C T 0.050553 -4.1230e-06
5:101874597 T C 0.276243 4.2074e-05
5:101895753 C T 0.512881 5.0405e-05
5:101946798 G A 0.064367 -6.3089e-06
5:101947692 A G 0.064464 -6.0243e-06
5:101974048 C T 0.079479 -5.8062e-05
5:101985792 G A 0.507889 3.6222e-05
5:102001784 C T 0.093705 6.5710e-05
5:102014071 C G 0.038414 1.7988e-04
5:102029219 T C 0.108934 3.7973e-05
5:102032773 G T 0.442458 -2.3088e-05
5:102034612 A G 0.105503 2.8112e-05
5:102039548 C T 0.440585 1.3203e-05
5:102041715 C T 0.072095 -1.7428e-04
5:102043444 G A 0.076934 3.4677e-05
5:102043637 A G 0.069378 6.0757e-05
5:102047150 C T 0.942852 5.6143e-05
5:102047401 G A 0.050968 3.3693e-06
5:102061818 G A 1.843256 -1.3054e-05
5:102068556 A G 0.037177 5.4080e-06
5:102074189 G A 0.036586 2.5514e-05
5:102082586 G A 0.027109 4.4513e-05
5:102083058 A G 0.077950 -3.0853e-05
5:102087302 A G 0.027251 1.7601e-05
5:102089491 T C 0.875217 6.8371e-05
5:102100525 G A 0.914098 5.1012e-05
5:102100576 T C 0.106201 1.6658e-05
5:102107009 G A 0.060069 -6.2228e-06
5:102107949 G T 0.069586 -1.8917e-05
5:102113049 C T 0.039511 -9.0693e-05
5:102114119 G A 0.104283 1.3080e-05
5:102114414 G A 0.845898 4.0428e-05
5:102118385 T C 0.737643 2.0855e-05
5:102119592 G A 0.027297 1.4842e-05
5:102123073 C A 0.025895 -1.6258e-05
5:102143618 A G 1.264805 -7.1130e-06
5:102146969 A G 0.027060 1.4865e-05
5:102149700 C T 0.027949 1.4541e-05
5:102152014 T C 0.032146 -2.9901e-05
5:102166246 C A 0.022996 3.1348e-05
5:102170617 T G 0.036090 -6.3110e-06
5:102172496 A G 0.112342 8.0233e-06
5:102182022 T C 0.040014 -9.7836e-06
5:102201590 G C 0.797650 2.2649e-05
5:102203032 C G 0.032126 -5.9005e-05
5:102212373 G A 0.083611 -3.1192e-05
5:102213006 A G 0.031250 1.3433e-05
5:102225449 G C 0.046310 3.8782e-07
5:102238502 T G 0.605515 4.7424e-06
5:102248564 C T 1.929457 -8.8062e-05
5:102249587 T G 0.045960 1.5895e-04
5:102259181 T A 0.204979 -1.1566e-05
5:102281990 A G 0.027657 4.1154e-05
5:102282589 T C 0.031188 1.6513e-05
5:102287920 G A 0.661364 -1.9881e-05
5:102291702 G A 0.031094 1.9551e-05
5:102295723 T C 0.031146 2.0552e-05
5:102301368 C T 0.632834 -1.9348e-05
5:102306322 A G 0.638498 -8.1394e-06
5:102310130 C A 0.031575 1.4470e-05
5:102328245 T C 0.024466 -3.0584e-05
5:102338811 G A 0.107571 1.1285e-05
5:102342275 T C 0.041607 1.3370e-05
5:102351319 T C 0.636703 -3.2670e-05
5:102361084 C G 0.222675 1.1320e-06
5:102373592 C T 0.025177 -1.2148e-05
5:102378967 G T 0.062387 2.1545e-05
5:102406271 C T 0.020276 6.5661e-05
5:102418243 C T 0.040351 -4.0257e-06
5:102420497 A C 0.097853 2.4178e-05
5:102430918 C T 1.852815 4.1493e-05
5:102431274 C T 0.378841 2.9238e-05
5:102433409 A G 0.636963 -4.2325e-05
5:102440383 T C 0.082978 1.9389e-05
5:102482767 G C 0.103056 2.2147e-05
5:102490411 G T 0.028150 -2.9917e-06
5:102520400 C A 0.637251 -4.5607e-05
5:102537285 G A 0.108285 4.9379e-06
5:102539270 C T 0.041783 1.1304e-05
5:102546615 T C 0.063516 6.1993e-06
5:102552013 A G 1.763712 1.0426e-05
5:102566471 G A 0.605122 -4.9889e-05
5:102575378 A G 0.034587 2.8375e-05
5:102580847 A G 0.033951 -6.3728e-05
5:102589628 C T 1.901774 -1.7661e-05
5:102592695 A G 0.050523 3.6758e-05
5:102596720 T C 0.644999 -1.7424e-04
5:102609139 G T 0.030766 1.3822e-05
5:102618885 G C 0.488969 1.7879e-04
5:102629542 T C 0.095915 8.1717e-06
5:102632519 G C 0.293922 -7.6674e-05
5:102649301 G A 0.021623 1.2883e-04
5:102649888 A C 0.754056 -6.1456e-05
5:102670283 C T 0.037820 7.6706e-05
5:102689283 C T 0.041078 -1.4673e-05
5:102690633 A C 1.239569 -3.1178e-05
5:102695626 C T 1.077927 8.1340e-06
5:102695734 G C 1.328295 -2.4327e-05
5:102696144 G A 0.092280 -9.0986e-05
5:102709812 C T 0.691777 -9.9836e-06
5:102710525 T C 1.267122 -1.1397e-05
5:102711436 C T 0.553813 6.2953e-07
5:102712223 C A 0.126542 -9.2875e-06
5:102721619 G A 0.474737 -4.4508e-05
5:102726073 T C 0.092209 6.0075e-08
5:102731173 T C 0.024687 4.2345e-05
5:102735213 C A 0.055210 1.5646e-05
5:102736589 C T 0.159860 -9.1932e-05
5:102736645 T C 0.021584 2.6971e-05
5:102745318 G A 0.081702 5.4032e-05
5:102752272 G A 0.066580 -2.1220e-05
5:102769267 C A 0.084503 5.4151e-05
5:102780544 T G 0.226287 1.0425e-05
5:102782404 T C 0.058271 -5.6417e-05
5:102790343 G A 0.483331 -1.7135e-05
5:102802678 C T 0.040955 -5.6501e-05
5:102804649 C T 0.289596 -1.4896e-05
5:102810119 T C 0.103763 6.0874e-06
5:102817024 C T 0.161830 -9.6698e-05
5:102826698 G T 0.098710 -4.1395e-05
5:102834706 T G 0.122164 -1.7006e-05
5:102840482 C T 0.262731 3.8647e-05
5:102851151 A G 0.787796 -2.8174e-06
5:102852228 T G 0.098139 3.4001e-05
5:102852837 G A 0.994580 -1.2079e-05
5:102863881 A G 0.114091 1.8266e-04
5:102867225 A G 0.196673 3.0887e-05
5:102874062 A G 0.947689 -5.1100e-05
5:102877469 T C 1.619922 6.5123e-04
5:102883166 A C 0.101358 3.2997e-05
5:102887795 T C 0.509950 2.1771e-05
5:102894447 G A 1.362255 2.8378e-04
5:102894673 C T 0.258949 -8.5474e-06
5:102896752 A T 0.302752 6.5200e-05
5:102897899 C T 0.170568 5.9898e-06
5:102905340 A C 0.853422 2.7771e-05
5:102911778 G A 0.141180 -3.5616e-05
5:102912812 T C 0.513611 -2.6229e-05
5:102918289 C T 0.088755 1.4381e-05
5:102921166 T C 1.117831 2.9863e-05
5:102924875 A C 0.752586 2.0371e-05
5:102925668 T G 0.138399 1.1574e-04
5:102932194 C T 0.093692 -2.2440e-05
5:102945524 C T 0.125714 1.1922e-04
5:102946979 C T 0.194297 -1.3918e-05
5:102949668 G T 0.717701 2.7043e-05
5:102950733 G A 0.075353 -3.8892e-05
5:102956594 A G 0.883039 1.9521e-05
5:102959407 G T 0.240640 -2.9892e-05
5:102964399 C G 1.741690 1.1980e-05
5:102967045 A G 0.020179 -5.5619e-05
5:102979420 C G 0.366397 1.2857e-05
5:102985840 G A 0.257924 2.2931e-05
5:102988933 C T 0.291371 8.0834e-05
5:102990964 G A 0.139243 1.2477e-04
5:102993324 A C 0.703488 -2.1037e-05
5:102995293 C T 1.471721 4.2528e-05
5:103004915 C T 0.149730 5.4256e-05
5:103009994 G A 0.722670 -5.9458e-06
5:103011668 T C 0.080881 -1.1371e-05
5:103012728 C G 0.043172 -9.0832e-06
5:103013394 T G 0.589915 1.8982e-05
5:103015605 C G 0.141164 -8.0241e-05
5:103017599 C T 1.330651 2.2916e-05
5:103023068 T C 0.093257 1.2904e-04
5:103025309 C T 0.058816 5.2259e-05
5:103026896 C T 0.530736 -2.6681e-05
5:103027116 G A 0.039647 -8.4223e-05
5:103028297 G A 0.036791 1.9705e-05
5:103028849 G A 0.460248 -3.2042e-05
5:103029876 G A 0.147883 2.6440e-05
5:103030369 T C 0.727133 -1.0228e-05
5:103030947 C T 0.767338 4.5866e-05
5:103031154 G A 0.394872 -6.4358e-05
5:103031277 C T 0.048164 3.1936e-05
5:103031941 C A 0.601607 3.1012e-05
5:103032324 A G 1.177023 4.6396e-05
5:103042676 A G 0.768370 -1.4613e-04
5:103045389 G A 0.943034 -1.5881e-05
5:103052249 T C 0.111904 3.3802e-05
5:103052928 T C 0.278765 1.8551e-05
5:103053263 A G 0.033542 3.0581e-05
5:103063125 A G 0.515627 -1.1755e-05
5:103072266 T C 1.076437 5.7365e-06
5:103075233 G A 0.121586 -3.4871e-05
5:103075716 G T 1.354641 3.3098e-05
5:103075798 G T 0.945153 3.4070e-05
5:103084146 C T 0.534631 -3.2967e-05
5:103093272 G A 0.634976 4.1672e-05
5:103096509 A C 0.021487 -1.0790e-04
5:103104676 C T 0.027115 2.4828e-06
5:103104736 C T 0.531219 -6.1252e-06
5:103118623 C T 0.033639 4.9633e-05
5:103122884 A G 0.037722 -8.1898e-06
5:103127409 T C 1.388374 -4.8070e-05
5:103128507 A G 0.463824 -1.3912e-05
5:103136848 T C 0.091618 2.9561e-05
5:103141780 A G 1.065908 2.2429e-05
5:103149396 G A 0.085311 -2.4313e-05
5:103151471 G A 0.403648 3.7471e-05
5:103157066 G A 0.043003 5.8023e-05
5:103159380 T C 0.317324 1.0504e-04
5:103161177 T C 0.050663 3.3055e-05
5:103161952 C T 0.075860 -1.5716e-05
5:103176448 G A 0.023311 -2.0634e-05
5:103178501 A C 1.063117 2.5144e-05
5:103181451 G A 0.943472 4.9027e-05
5:103194635 G A 0.362252 -7.0606e-05
5:103198425 A C 0.476619 4.9204e-05
5:103200197 A G 0.870907 -6.4665e-05
5:103204337 A G 0.049339 -4.5893e-05
5:103207150 A T 0.031653 2.1867e-05
5:103207581 A G 0.078593 2.6915e-05
5:103208314 A G 0.057937 -5.4746e-05
5:103215470 G A 0.090878 -2.8978e-05
5:103216546 C T 1.897580 3.3459e-05
5:103217068 T C 0.095880 9.6678e-05
5:103220367 C T 0.866781 3.5950e-05
5:103222045 C T 0.023928 1.3381e-05
5:103223902 G A 0.420860 1.0521e-04
5:103226229 G A 0.344326 -3.8557e-05
5:103232817 G A 0.075785 9.7140e-06
5:103241550 T C 0.668962 -4.4020e-05
5:103244169 G A 0.054064 4.1629e-05
5:103251640 C T 0.020828 1.4695e-05
5:103258936 T C 0.419176 5.4741e-07
5:103266015 T G 0.061105 -6.9654e-05
5:103268066 A G 0.068028 -4.7405e-05
5:103274903 T C 0.162641 3.7594e-05
5:103292579 A C 0.025901 -6.6009e-05
5:103292985 C A 0.223538 -1.2767e-05
5:103297246 T G 0.061043 -4.3555e-05
5:103307745 T C 0.091670 -7.4600e-05
5:103307895 G A 0.039407 4.6501e-05
5:103317446 C T 1.083270 -1.0740e-04
5:103321193 C T 1.333816 -8.1511e-06
5:103326753 A G 0.046979 -5.7000e-05
5:103332643 G C 0.382535 1.5182e-05
5:103344635 C T 0.761398 -3.0156e-05
5:103348627 G A 1.143332 -1.5566e-05
5:103359235 A G 0.036956 -7.3947e-05
5:103362106 C A 0.996589 1.0172e-04
5:103365303 A G 0.212727 1.7308e-05
5:103374035 G A 0.040942 -6.1578e-05
5:103380718 C T 0.171957 -4.8956e-05
5:103381129 G A 0.051491 -1.1246e-04
5:103384685 T C 1.920125 7.0276e-06
5:103386041 A C 1.346461 5.2957e-05
5:103386330 T C 0.056054 4.0954e-05
5:103388837 T A 0.148457 8.4906e-05
5:103397470 G A 0.052695 2.2892e-05
5:103398812 T G 0.708575 -5.7375e-06
5:103406798 G A 0.436570 -5.8027e-05
5:103409769 G A 0.028501 8.9885e-05
5:103425764 T C 0.045613 2.5169e-05
5:103429483 C T 0.039965 -3.0861e-05
5:103449449 T C 0.626596 5.0555e-05
5:103460054 G A 0.076515 -2.3218e-05
5:103460407 T C 0.803622 -1.5718e-05
5:103461314 C T 1.822139 -8.6715e-06
5:103462211 T C 0.050121 -6.4059e-05
5:103467898 A G 0.267538 8.6327e-06
5:103488223 C A 0.327889 3.2658e-05
5:103495221 T C 1.134337 -7.5911e-05
5:103501086 C T 0.654600 3.9946e-05
5:103505728 A G 0.154339 6.9481e-06
5:103525184 G A 0.053185 -3.4179e-05
5:103533329 C T 0.313303 5.4155e-05
5:103533809 T A 0.041916 5.9882e-05
5:103536640 T C 0.971596 8.9492e-06
5:103539734 C T 0.056135 9.1273e-05
5:103540975 G A 0.170951 -3.5470e-04
5:103545428 C T 0.024002 -2.3059e-05
5:103551792 A G 0.260550 5.1270e-05
5:103552255 C T 0.090797 3.3380e-06
5:103556740 T C 0.047080 3.7161e-05
5:103565928 G A 0.216368 -1.7632e-05
5:103569983 T C 0.029926 -6.3231e-06
5:103572459 C G 0.260024 8.2769e-05
5:103577276 T C 0.098197 1.0626e-04
5:103579857 T C 0.068145 1.4912e-04
5:103581306 T C 0.041000 1.6154e-05
5:103583315 G A 0.148250 1.1789e-05
5:103593808 G A 1.653363 1.4568e-05
5:103595139 A G 0.055684 -1.0140e-06
5:103601739 G T 0.084493 3.4455e-05
5:103604139 C A 0.041305 -1.9431e-05
5:103610491 T C 0.139321 -6.8368e-06
5:103613053 T C 0.207501 5.7001e-05
5:103623007 A G 0.059881 2.0975e-05
5:103627153 G A 1.852253 -2.3934e-05
5:103634425 G A 1.704380 -2.2403e-05
5:103643468 A C 0.348993 -1.7148e-05
5:103650882 G A 0.071699 5.0320e-05
5:103653418 A G 0.053886 -7.9587e-06
5:103653838 G T 0.030315 -2.8834e-05
5:103660893 G A 1.046317 5.9957e-06
5:103661594 A G 0.278687 -5.3478e-05
5:103667271 C T 0.726396 -1.8146e-05
5:103669561 A C 0.032808 -4.6660e-05
5:103671867 G A 0.738697 3.4986e-04
5:103675719 C T 0.020692 1.3647e-05
5:103677347 C G 0.380464 -1.1294e-04
5:103685244 G A 0.359996 -3.8429e-05
5:103689086 T C 0.057784 -8.3554e-05
5:103692300 A G 0.120800 2.2810e-04
5:103701679 G T 1.861316 9.9135e-06
5:103702922 A G 0.279605 -4.6945e-06
5:103705506 G A 0.698083 9.6973e-05
5:103724207 C A 0.058896 -6.4926e-06
5:103730478 T C 0.042665 7.0000e-05
5:103731376 T C 0.307970 -7.4603e-05
5:103737002 G T 0.051552 1.4968e-04
5:103737608 G A 0.185092 -3.6641e-05
5:103749903 G T 0.051747 -8.1653e-05
5:103751992 G A 0.033856 -3.8744e-05
5:103752019 G T 0.030974 -5.3952e-06
5:103756906 T C 0.048488 1.1292e-04
5:103768616 A C 0.048037 2.1180e-05
5:103771888 A G 0.687032 9.7361e-05
5:103775362 T C 0.046466 8.3975e-06
5:103780611 G T 0.062140 -1.2261e-04
5:103781963 G A 0.335319 -2.6265e-04
5:103789105 C T 0.034983 -2.0963e-05
5:103791360 A C 1.301011 2.7055e-05
5:103791423 G T 0.224447 1.2112e-04
5:103808642 A G 0.041305 -7.6760e-05
5:103811274 C T 0.036112 -3.5098e-05
5:103832903 T C 0.063403 -1.6038e-04
5:103834280 G A 0.032188 -2.3113e-05
5:103835852 C G 0.148396 -8.1149e-05
5:103836313 G T 0.045479 -2.3094e-05
5:103838848 G A 0.028855 -1.5225e-05
5:103841021 T C 0.076759 -3.2645e-05
5:103848700 C T 0.035038 -2.7899e-05
5:103868156 G A 0.288375 -2.0942e-04
5:103872028 C T 0.061471 -4.8184e-05
5:103884177 T C 0.083098 4.1723e-05
5:103889406 T C 0.091212 9.5042e-06
5:103890782 T C 0.056457 1.0695e-05
5:103904999 T C 0.086006 -1.0890e-04
5:103905410 C A 1.036658 -1.7954e-04
5:103913079 G A 0.075834 6.4617e-05
5:103925938 G A 0.066752 7.3851e-05
5:103927181 T C 0.056090 -6.6700e-05
5:103932246 T C 0.046041 -1.5658e-05
5:103936246 G C 1.921803 7.8649e-05
5:103940569 G C 1.474886 6.5802e-05
5:103947205 T C 0.877158 3.7139e-04
5:103958138 A C 0.600195 -6.9195e-05
5:103980276 A C 0.023392 -3.5486e-05
5:103981646 A G 0.262020 1.0314e-05
5:103984171 C T 0.077382 -3.9768e-05
5:103985141 A G 0.030900 2.2591e-06
5:104009509 G T 0.042419 2.2601e-05
5:104029792 T C 0.090050 8.6938e-06
5:104031832 G A 0.039553 3.4445e-05
5:104032204 T C 0.045184 -3.8494e-05
5:104036672 T C 0.324819 -8.9533e-05
5:104038150 C T 0.049342 -1.0086e-04
5:104042295 C T 0.303036 1.5108e-06
5:104051192 C A 0.461737 -4.4230e-05
5:104062200 T C 0.072043 3.6200e-05
5:104066174 G A 0.327542 -9.3211e-05
5:104066439 C T 0.035603 -4.4776e-05
5:104078233 C A 1.353878 -6.0313e-05
5:104092939 G A 0.978799 3.6058e-05
5:104094081 C T 1.910933 -2.3312e-05
5:104096630 G A 0.557289 -1.9831e-05
5:104105157 T C 0.053354 6.5025e-05
5:104109619 C T 0.329434 -4.1772e-05
5:104117963 G C 0.094247 -3.5437e-05
5:104136270 T C 0.034353 1.0904e-04
5:104136748 T C 0.028559 -4.0245e-05
5:104155603 A C 0.064149 -6.3760e-05
5:104157752 T C 0.452708 7.3881e-05
5:104158316 G A 0.232039 9.5962e-05
5:104158641 C T 0.052682 -8.4478e-06
5:104170686 A G 0.056200 -2.0236e-05
5:104183210 C T 0.217102 -6.1656e-05
5:104184088 C T 0.028939 6.1441e-06
5:104193456 T C 0.074928 8.8094e-05
5:104195138 T C 0.094120 -7.0218e-06
5:104197397 T C 0.123916 -1.3451e-04
5:104197496 A G 0.232165 -1.2370e-04
5:104207224 A G 0.030400 -5.3914e-05
5:104210154 A G 0.500612 -4.6291e-05
5:104211413 C A 0.164271 -3.3638e-05
5:104233022 C T 0.288035 7.8241e-06
5:104235042 G T 0.552859 8.2239e-06
5:104242779 G A 0.056726 3.7098e-05
5:104244546 G T 0.035440 1.3597e-05
5:104252181 T C 0.194028 -2.1314e-05
5:104253408 G T 0.453399 -4.9505e-05
5:104268837 A C 0.304257 6.0175e-05
5:104274840 C T 0.361272 -3.9515e-06
5:104274906 C G 1.347442 -9.4652e-06
5:104278166 A C 0.110951 -8.5945e-05
5:104279279 A G 0.052880 7.4787e-06
5:104295929 A G 0.255175 4.2968e-06
5:104296661 A G 0.021523 -1.4302e-05
5:104314422 G A 0.050059 -4.9670e-05
5:104322249 C T 0.023999 -3.4337e-05
5:104326153 C T 0.729437 -1.1903e-05
5:104329114 A G 0.035067 2.6746e-05
5:104332433 G A 0.546039 1.0694e-04
5:104341908 G A 0.281459 -2.0369e-05
5:104347649 G A 0.445012 4.8280e-06
5:104356414 C T 0.058096 1.0891e-05
5:104362748 T C 0.102131 -6.1581e-06
5:104363471 G A 0.034574 1.3112e-05
5:104369953 A G 0.315150 6.0059e-05
5:104370570 T C 1.644367 1.3633e-05
5:104392156 T C 0.071397 6.5667e-07
5:104394157 A G 1.941174 -1.3440e-05
5:104409021 A G 0.154478 6.2278e-05
5:104422405 T C 0.104851 -1.6493e-05
5:104424297 C T 1.640760 6.4841e-05
5:104426197 C G 0.079949 9.5487e-05
5:104435376 C T 1.979665 -1.4747e-04
5:104441633 C G 0.076499 5.4785e-05
5:104481423 G A 0.030526 -6.0355e-05
5:104486456 G A 0.047953 -6.6135e-05
5:104514481 G C 1.932238 -2.9125e-05
5:104518842 A C 0.454756 -1.7244e-05
5:104518944 T C 0.581379 2.5110e-05
5:104526114 C T 0.404573 9.4479e-06
5:104527442 C T 0.029958 -1.8901e-06
5:104528104 C G 0.040130 -4.8950e-05
5:104528145 G T 0.518993 -2.7044e-05
5:104528300 A G 0.042958 -5.5919e-05
5:104541946 A C 0.068975 -3.2108e-05
5:104542580 C T 0.062195 -4.9482e-05
5:104543131 C A 0.436083 -1.7304e-04
5:104545273 C A 0.457375 2.1689e-06
5:104563540 T C 0.338576 1.9978e-05
5:104580847 T C 0.027988 -7.3318e-05
5:104582874 G A 0.219088 3.3480e-05
5:104594025 C T 0.115354 2.1035e-05
5:104594883 C T 0.237832 -5.6553e-05
5:104595872 C T 0.546958 -4.1931e-05
5:104597680 C G 0.052468 -2.6341e-05
5:104603604 T C 0.063532 -2.5354e-05
5:104624558 G A 0.109181 -2.2823e-05
5:104639066 T G 0.055239 2.0481e-05
5:104655232 T C 0.028780 -2.8460e-05
5:104660596 G T 0.093322 -7.8785e-05
5:104661849 C T 0.030202 -5.3627e-05
5:104669542 G T 0.108931 1.0332e-04
5:104678646 T C 0.108385 -5.3049e-06
5:104679284 C T 0.073617 -8.6246e-05
5:104692551 C A 1.699748 -2.6028e-05
5:104696683 C A 0.236450 -4.3916e-05
5:104710347 T C 0.098314 -1.9685e-05
5:104715303 T C 1.287424 -5.4730e-07
5:104716954 A G 0.085457 2.2193e-04
5:104721381 A C 0.109856 -2.0847e-06
5:104724973 C T 0.122959 -1.0918e-05
5:104731689 A G 0.228991 4.8786e-05
5:104737345 T G 0.184936 2.2081e-05
5:104740918 G T 0.040341 1.9437e-06
5:104756287 A C 0.115695 -7.1619e-05
5:104760024 C A 0.029092 -3.3093e-05
5:104763006 T C 0.043175 -1.5994e-04
5:104767470 G A 0.627151 1.0816e-05
5:104768913 C T 0.029575 -8.5150e-07
5:104768926 C T 0.521365 -2.1965e-05
5:104792440 T G 0.045600 7.0006e-05
5:104792550 T G 0.036064 -1.5210e-05
5:104795474 C T 0.145254 5.1334e-05
5:104803614 T C 0.107769 8.9101e-05
5:104804919 T C 0.061361 2.6855e-05
5:104823362 C T 0.057421 -3.3813e-05
5:104826962 G T 1.783343 -4.3555e-05
5:104832437 C T 0.039952 6.9597e-06
5:104837456 A G 0.080657 3.1824e-05
5:104837561 G C 0.108590 1.0765e-04
5:104840848 G A 0.108496 -2.1194e-05
5:104842363 G A 0.028027 1.9006e-05
5:104842750 A G 0.063675 9.6142e-05
5:104855126 A G 0.811905 -1.0685e-05
5:104857532 G C 0.135734 1.0197e-04
5:104864551 G A 0.112348 -7.6673e-06
5:104867936 T C 0.244629 -8.9659e-05
5:104873129 C T 0.222467 -1.1932e-05
5:104875201 A G 0.024853 2.2550e-05
5:104878576 T C 0.026469 -5.4265e-05
5:104880515 G A 0.734478 -2.2079e-05
5:104883967 A G 0.023236 4.4350e-06
5:104893776 A G 0.052805 4.7734e-05
5:104894805 T C 0.027852 9.5282e-05
5:104902611 C G 0.266398 -2.8585e-05
5:104921269 A G 1.288706 3.4868e-06
5:104922992 G T 0.099956 2.4882e-05
5:104928809 G A 0.053850 -6.3567e-06
5:104932719 C G 0.044074 -1.1207e-05
5:104949907 T C 0.021032 4.3221e-05
5:104953371 T C 0.144381 -1.3977e-05
5:104954328 T C 1.839290 -7.1922e-05
5:104955952 G T 0.351061 3.2671e-05
5:104958202 G A 0.460994 2.1462e-05
5:104962711 T G 0.269649 2.4887e-06
5:104970490 G A 0.106195 6.3697e-05
5:104980355 C T 1.287454 1.6107e-05
5:104982638 A G 0.070478 2.3912e-05
5:104983127 A G 0.141495 -3.9492e-07
5:104991612 T G 0.454964 2.4286e-05
5:104993537 A G 0.065798 -1.5418e-05
5:104995351 G A 0.646791 -2.2214e-06
5:105000521 G A 0.027196 -3.9825e-05
5:105022638 G A 0.381726 3.3074e-05
5:105023464 G A 0.803492 1.2972e-05
5:105030899 G C 0.037729 5.4832e-05
5:105038707 T C 1.153920 6.3017e-05
5:105047733 G A 0.066093 1.5094e-05
5:105048097 C A 0.031433 1.8348e-05
5:105053447 G A 1.199847 -4.3240e-05
5:105100680 A C 1.794524 6.4329e-06
5:105101395 A G 0.684594 -6.7241e-05
5:105115696 A G 0.079904 -7.6764e-05
5:105117461 T G 0.360165 1.6456e-06
5:105144834 C A 0.158915 9.3362e-06
5:105165674 C A 0.087259 -8.1433e-06
5:105165804 G C 0.036453 1.5195e-05
5:105166991 G C 0.023756 -1.4866e-04
5:105168262 C T 0.053454 -3.5973e-05
5:105169476 G A 0.199153 7.3324e-06
5:105172671 C T 0.041688 3.4161e-05
5:105174036 A G 0.202311 -8.4746e-06
5:105177173 C T 0.193930 -6.2819e-05
5:105177612 T C 0.141800 -1.4831e-04
5:105179312 T C 0.030010 -6.4379e-05
5:105194293 C T 0.068008 1.7575e-05
5:105203301 A G 0.163232 1.3935e-05
5:105203727 A G 0.080809 -3.6463e-05
5:105211061 C A 0.338224 -3.0989e-05
5:105221718 C G 0.361064 3.0225e-05
5:105228022 A G 0.288833 1.5322e-04
5:105234281 C A 0.159519 -9.9128e-05
5:105243949 C G 0.082854 -3.6219e-05
5:105251433 G A 1.742304 3.3583e-05
5:105260051 C T 0.055015 5.6383e-05
5:105264021 G A 0.021435 -4.4938e-05
5:105271209 C T 0.731174 -3.4266e-04
5:105287378 A C 0.238267 -1.8897e-05
5:105295959 T C 0.075863 -6.4096e-05
5:105311395 T C 0.038057 2.2801e-05
5:105311686 G A 0.044963 8.0051e-05
5:105314261 G A 0.151453 1.5966e-05
5:105329562 A G 0.033373 -4.2244e-05
5:105373752 C T 0.334105 4.2139e-05
5:105398523 G A 0.029497 -1.2168e-05
5:105405491 C T 0.029338 -9.5932e-07
5:105419519 G A 0.046544 3.1677e-06
5:105421213 T C 1.341628 2.1283e-05
5:105437497 T C 0.122949 1.5860e-05
5:105437835 A G 0.027274 -1.2555e-05
5:105448990 T C 0.064295 -2.6078e-06
5:105462366 C T 0.038764 -3.1742e-05
5:105469160 G A 1.159496 -3.2017e-06
5:105518291 G A 0.696636 1.2221e-05
5:105525001 C T 0.157231 2.7512e-05
5:105527995 G A 0.654214 2.8831e-05
5:105533441 C A 0.037109 3.1281e-05
5:105533767 A G 1.021237 -2.0938e-05
5:105551793 A G 0.040322 3.7080e-05
5:105561102 C T 0.061890 -6.9988e-05
5:105574363 T C 0.081608 4.3717e-05
5:105586744 G A 0.379045 1.5879e-05
5:105588229 T C 0.039812 6.3224e-05
5:105609531 A G 0.021617 -4.0762e-05
5:105613672 G A 1.455707 1.9177e-06
5:105615392 G A 0.101495 -2.2781e-05
5:105624083 G A 0.053496 8.9442e-05
5:105637135 A G 0.425557 -1.4896e-06
5:105642032 A G 0.060387 -7.4876e-05
5:105668175 A C 1.189987 -2.2540e-05
5:105675112 T C 0.085259 -2.3033e-05
5:105685045 T C 0.139012 -4.8239e-05
5:105685224 G T 0.031211 4.3691e-05
5:105686330 C T 0.027517 -6.4466e-05
5:105692641 T C 0.034136 -8.7423e-06
5:105708579 G A 0.064263 1.2086e-05
5:105708859 G T 0.147971 -6.0524e-05
5:105713691 T C 0.172473 3.1196e-05
5:105722149 G T 0.310115 2.8272e-05
5:105727449 T C 0.098846 -1.1191e-05
5:105738093 G A 0.768857 1.0335e-05
5:105752888 C A 0.306461 -5.4397e-05
5:105777453 C T 0.063740 1.9870e-05
5:105790622 T C 0.036145 -2.6118e-05
5:105791269 A G 0.407751 5.4348e-06
5:105808801 A G 1.101290 -3.1031e-06
5:105822068 G A 0.695743 -1.4662e-05
5:105833108 A G 0.065713 -6.3716e-05
5:105837359 A G 0.202301 2.8991e-05
5:105837718 T G 0.071835 4.0683e-05
5:105850039 C T 0.098502 2.9157e-05
5:105858265 A G 1.926523 7.5981e-05
5:105863176 G A 0.142252 7.0370e-05
5:105863311 C A 0.043464 -2.8747e-05
5:105863826 G A 0.051994 8.6482e-05
5:105876806 T C 1.243785 3.0385e-05
5:105878442 A G 0.220604 -2.8049e-05
5:105880428 G C 0.329077 3.0415e-05
5:105882293 A G 1.454960 2.2030e-05
5:105884643 G A 0.094701 -1.6356e-04
5:105892089 C T 0.113222 3.3120e-05
5:105893449 G A 0.104267 1.7321e-05
5:105893532 T C 0.117574 2.1919e-05
5:105894116 G A 0.033139 -2.4133e-05
5:105899000 G A 0.406462 -2.4554e-05
5:105901739 A G 0.266324 1.2051e-04
5:105903378 G A 1.071575 3.5607e-05
5:105905621 A G 0.238430 7.3384e-05
5:105908109 G A 0.031380 1.9499e-05
5:105915256 A G 0.138951 -7.6703e-06
5:105915981 T C 0.134423 1.9542e-06
5:105925616 T C 0.134631 -4.9948e-06
5:105928247 T C 0.520989 -4.8711e-05
5:105930010 G T 0.089407 -3.7857e-05
5:105932199 C G 0.153313 5.1441e-06
5:105938249 A G 0.352946 3.4565e-05
5:105949415 A G 1.860663 -5.3800e-05
5:105950425 T C 0.039170 3.5250e-06
5:105968905 G T 0.085711 -1.1154e-04
5:105969763 C T 0.061348 5.1749e-05
5:105970268 A G 0.084867 1.0497e-05
5:105986224 G A 0.050183 -1.7157e-05
5:105992483 A C 0.612684 1.9731e-07
5:105995890 C T 1.141122 -3.1553e-06
5:106016405 A G 0.082176 2.0496e-05
5:106016464 G A 0.490949 -5.6247e-05
5:106017273 T C 0.087811 -5.3029e-05
5:106026104 A G 0.046930 -5.8883e-05
5:106027535 G A 0.047190 -7.4589e-05
5:106034118 T G 0.334585 -1.1751e-05
5:106039272 T C 0.477560 1.0629e-05
5:106042911 C A 0.051043 1.3788e-05
5:106047930 G A 0.575349 1.1694e-05
5:106056347 A C 1.329811 -1.6078e-05
5:106061582 G A 0.192337 1.1758e-04
5:106081733 C T 0.207063 -2.4012e-05
5:106083320 T C 0.033840 7.7836e-05
5:106084217 A T 1.170113 -4.7777e-06
5:106084707 G T 0.052870 3.5754e-05
5:106085028 G A 0.060364 3.4269e-05
5:106095911 A G 1.487405 6.4471e-05
5:106103975 G A 0.493030 -3.7077e-05
5:106104419 A G 0.057051 2.4420e-05
5:106121016 A G 0.152437 -8.6854e-05
5:106123058 A G 0.094273 3.4388e-05
5:106130200 G A 1.739551 -3.0738e-05
5:106144139 A G 0.537552 -1.1384e-04
5:106146467 T A 0.066265 7.6896e-05
5:106158747 C T 0.069164 -5.6221e-05
5:106160034 C T 0.086389 -7.3694e-06
5:106161422 C A 0.070832 3.7110e-05
5:106171687 A G 0.098018 -5.0071e-05
5:106171851 A G 0.077882 -2.7867e-05
5:106179036 T G 0.222204 9.7812e-05
5:106182573 G A 0.263292 -3.8390e-05
5:106185389 G A 0.141817 2.3070e-04
5:106188367 G A 0.021578 4.6390e-06
5:106193658 A C 0.081082 -2.7412e-05
5:106194483 A C 0.021299 1.3542e-05
5:106214042 G A 1.334835 -1.0475e-04
5:106218473 A G 0.038284 -2.0361e-05
5:106224406 C T 0.858076 -9.2653e-05
5:106224878 C T 0.203901 1.3493e-05
5:106241909 G A 0.218725 1.6102e-04
5:106242566 A C 0.849803 -7.4322e-05
5:106243466 T C 0.062847 8.6698e-07
5:106258427 C T 0.336523 -8.3357e-06
5:106258648 A G 0.026394 -2.5712e-06
5:106264569 A G 1.359821 -3.7250e-05
5:106278362 G A 0.071936 -3.0761e-05
5:106279507 T C 0.062779 2.5391e-05
5:106292306 C A 1.693679 1.4371e-05
5:106303450 C T 0.102030 -4.3481e-05
5:106308008 A G 1.549775 2.7631e-05
5:106308561 G T 0.043146 -4.5454e-05
5:106310230 T G 0.847417 -5.3900e-06
5:106320154 C T 1.550902 1.4827e-05
5:106327523 A G 0.134442 1.3692e-05
5:106328781 C A 0.072439 -2.0762e-05
5:106338313 T C 0.027310 -7.0015e-06
5:106341032 T C 0.852799 -8.3517e-06
5:106345584 A G 0.045304 -1.2048e-04
5:106348311 C A 0.616956 1.8122e-05
5:106352129 A C 0.144222 -1.2891e-05
5:106360732 C G 0.349980 -9.0214e-06
5:106364081 A G 0.057141 -1.4735e-05
5:106367115 A G 0.101115 -6.2987e-05
5:106370095 C T 0.276324 4.3650e-05
5:106373521 T C 0.283786 6.2708e-05
5:106376560 G A 0.045944 9.0807e-07
5:106377385 C T 0.063899 6.6101e-05
5:106379106 C T 0.758389 -5.6050e-05
5:106384965 G A 0.399903 -7.4674e-05
5:106390482 C T 0.479417 9.4894e-07
5:106393856 A G 1.300431 3.5287e-05
5:106393894 A G 0.024840 5.7221e-05
5:106394060 G A 0.687093 1.3131e-04
5:106394177 G A 1.347123 -2.4905e-05
5:106394251 T G 0.477366 -9.0907e-05
5:106394383 C T 0.127733 1.8419e-04
5:106394429 T C 0.042055 -9.8301e-06
5:106399280 C T 0.068161 1.3280e-05
5:106412266 G A 0.067865 8.1914e-06
5:106428974 C T 0.198202 -1.9595e-04
5:106431863 G C 0.040160 4.3989e-05
5:106443053 G A 0.934647 -2.8696e-03
5:106447128 G A 0.094906 -1.2547e-04
5:106451596 A G 0.042149 1.4020e-05
5:106452479 G A 0.357623 -2.7453e-06
5:106452732 T C 1.203453 -5.2035e-05
5:106462217 G A 0.218575 1.0142e-04
5:106469097 C G 0.146377 3.5657e-05
5:106473749 G A 1.787624 2.5299e-05
5:106507180 G T 0.046736 9.5385e-05
5:106519760 C T 0.252328 2.5194e-05
5:106530219 A G 0.152531 4.3828e-05
5:106533861 T C 0.942498 -8.9039e-05
5:106534297 G A 0.030913 -9.5873e-06
5:106536046 G C 0.087791 6.5837e-05
5:106557196 T C 0.077184 -5.5530e-06
5:106566107 A G 1.082043 6.3783e-06
5:106568266 T C 0.320352 -6.9744e-05
5:106570275 C T 0.022324 -3.2230e-05
5:106571587 A G 0.068219 8.8724e-06
5:106574726 T C 0.059956 1.2814e-04
5:106577487 A C 0.044509 2.9374e-05
5:106578619 A G 1.137120 -2.7178e-05
5:106583273 T C 0.065282 5.4658e-06
5:106591660 T C 1.958097 1.9115e-05
5:106598834 T C 1.480706 -3.7227e-05
5:106608884 C G 0.220367 -3.0109e-05
5:106613143 A C 0.120249 -3.0498e-04
5:106629861 T C 1.451715 8.9087e-06
5:106631759 A G 0.048475 1.1593e-05
5:106634782 C T 1.678054 -1.7903e-05
5:106648289 A G 0.713650 2.6501e-05
5:106653230 T G 0.089333 5.0558e-06
5:106663928 C T 0.027173 -2.8867e-05
5:106663948 T C 0.337078 4.8701e-05
5:106672029 A G 0.041675 -2.6362e-05
5:106681669 A G 0.595294 -1.3690e-06
5:106694018 T C 0.029744 -9.5599e-07
5:106697771 C A 0.046528 -1.8093e-05
5:106697851 G A 0.964800 7.3678e-05
5:106699557 A G 0.054217 -2.8305e-05
5:106701494 C T 0.403642 1.1115e-04
5:106703099 A G 0.026011 -1.4826e-05
5:106711746 C A 0.035408 -5.5316e-05
5:106714686 C T 0.080241 -1.0114e-04
5:106720912 C T 0.030724 -1.9506e-05
5:106724057 A C 0.028660 7.9389e-05
5:106726498 C T 0.114202 -6.0803e-05
5:106728586 C T 0.230572 -6.4392e-06
5:106739481 C T 0.033701 -3.3560e-06
5:106740388 A G 0.148328 1.1249e-05
5:106745348 T C 0.030338 -1.1581e-04
5:106745488 G A 0.024629 -4.9140e-05
5:106747928 A G 0.350648 1.0740e-04
5:106766340 T C 1.699856 2.4064e-04
5:106769067 T C 0.044412 -5.4813e-05
5:106772606 T C 0.205719 -6.3028e-05
5:106773195 C T 0.554079 5.8313e-04
5:106773623 G A 0.674123 -3.9391e-04
5:106781232 T C 0.456995 -2.0630e-04
5:106783105 G T 0.093481 3.4090e-05
5:106783834 A G 0.100248 -2.9141e-05
5:106786182 A C 0.024992 -9.0875e-05
5:106791963 A G 0.226936 -2.8142e-05
5:106792953 T C 0.055191 -6.5007e-05
5:106796026 A G 0.050851 -4.0378e-05
5:106801970 A G 0.109745 3.8632e-05
5:106802925 T C 0.045827 1.1792e-04
5:106803663 G A 0.397868 3.1741e-05
5:106803918 C T 0.597618 -7.5163e-05
5:106805007 A T 1.052636 -1.0780e-05
5:106813991 G C 0.080946 -1.5989e-04
5:106814090 C T 1.270809 -1.8704e-05
5:106816311 G A 0.111995 7.1345e-06
5:106818343 T C 0.052325 2.5997e-05
5:106820247 C T 0.052938 2.8764e-05
5:106824701 T C 0.943316 -3.0023e-06
5:106833906 T C 0.171759 -1.1187e-05
5:106834567 T C 0.201568 3.6989e-05
5:106837450 G T 0.741547 2.6179e-05
5:106838407 C T 0.120570 4.5941e-06
5:106842228 G A 0.710492 4.8819e-06
5:106846342 T C 0.372986 4.9650e-05
5:106848206 C G 0.586063 -4.7132e-07
5:106848482 A C 0.160129 1.6807e-05
5:106849674 A G 1.704789 -4.3082e-05
5:106852756 A G 0.121933 -1.3798e-05
5:106855830 A C 1.693111 6.9138e-05
5:106856406 G A 0.310894 1.0175e-04
5:106861892 G A 0.665652 3.1903e-07
5:106866451 G C 0.095227 7.2515e-05
5:106869642 C T 0.319155 6.2209e-05
5:106875465 G A 0.347714 5.1280e-05
5:106879150 C G 0.263383 -4.7211e-05
5:106880837 A G 0.040708 -1.3021e-04
5:106883689 C A 0.375323 6.7620e-05
5:106885442 G A 1.525267 2.4121e-05
5:106887068 T C 1.193083 5.8722e-05
5:106887339 G C 0.093153 -1.0896e-04
5:106897433 T C 0.257774 -2.6963e-04
5:106897753 G A 0.026823 1.0354e-05
5:106898103 G C 0.138237 1.1118e-04
5:106900735 C T 0.065548 1.5751e-04
5:106901554 A G 0.569019 -2.3302e-05
5:106903466 G A 0.381149 1.2875e-04
5:106907339 C T 1.056022 4.9880e-05
5:106908138 A C 1.967169 8.8429e-06
5:106908278 A G 0.601938 2.8881e-05
5:106909060 C T 0.170850 1.5232e-05
5:106909839 C T 0.989562 -3.9956e-06
5:106914655 T C 0.306581 -2.0812e-05
5:106917592 C T 0.076710 -5.1122e-05
5:106918329 G A 0.281546 7.2145e-06
5:106933485 T C 0.058742 -9.4417e-06
5:106934147 G A 0.685009 -1.6561e-05
5:106944359 G C 0.423941 1.6979e-05
5:106944541 G A 0.712744 -6.3995e-06
5:106962349 A C 1.515718 1.3855e-05
5:106968202 C A 0.826372 6.3261e-06
5:106973905 A G 0.350295 3.7469e-05
5:106998058 G A 0.172168 -3.5890e-06
5:107005468 G C 0.032083 -6.3309e-05
5:107008378 C A 0.462406 -6.6997e-05
5:107036027 A G 1.286408 -1.2663e-06
5:107040329 G A 0.061705 -3.3771e-05
5:107040442 T C 0.846901 -3.7664e-06
5:107048984 T C 0.050374 -5.8426e-05
5:107052287 T C 0.031753 -7.4066e-06
5:107053347 T G 0.167172 5.7361e-05
5:107053676 G C 0.503439 -9.2542e-06
5:107053950 A C 0.083598 -1.6488e-06
5:107059140 T C 0.324929 -1.6012e-05
5:107068578 A C 1.407183 -7.1378e-05
5:107079248 A C 0.037755 -5.0367e-05
5:107079325 T C 1.001564 -6.3135e-05
5:107079827 G A 0.277567 -2.4337e-05
5:107080180 A G 0.044145 -5.7090e-05
5:107081840 T C 0.467852 -5.4768e-05
5:107087350 A C 1.213421 -5.6537e-05
5:107091258 T C 0.067758 5.6635e-05
5:107093148 G A 0.494419 5.9581e-06
5:107096898 C T 0.066970 9.1339e-06
5:107102159 A G 1.670644 -2.8348e-05
5:107102882 A G 0.089894 -1.3556e-05
5:107108075 C A 0.043928 1.1902e-04
5:107113735 T C 0.710742 -3.4814e-05
5:107114018 G A 0.067366 -2.8359e-05
5:107118722 T C 0.270358 -7.3169e-05
5:107120759 A G 0.402944 1.0567e-06
5:107124437 C A 0.180636 -4.9237e-05
5:107130419 A G 0.764329 -3.1140e-05
5:107134100 T C 0.412097 -7.3459e-07
5:107134120 G A 0.412970 4.7352e-05
5:107137464 C T 1.800104 -1.2702e-05
5:107138981 A G 0.103663 -2.7764e-05
5:107139167 G A 0.220292 -7.8130e-05
5:107139388 A C 1.036141 -4.0030e-05
5:107140267 A G 0.470881 -1.6965e-05
5:107150569 A C 1.147220 2.0923e-05
5:107151332 A C 0.081235 -7.6418e-06
5:107158459 G T 0.187585 -3.6071e-05
5:107159235 T C 0.349542 -7.3099e-06
5:107160111 C T 0.957518 4.7603e-05
5:107161898 A G 0.074850 -5.0704e-05
5:107166423 T C 0.306266 -4.6958e-05
5:107170408 T C 1.403830 1.0297e-04
5:107172025 A G 0.058576 1.7606e-05
5:107186583 C T 0.093971 -6.7296e-05
5:107186734 G A 0.204187 -8.0685e-05
5:107189264 T C 0.358198 2.4737e-05
5:107192843 A G 0.030585 -8.3305e-05
5:107197725 G T 0.345634 5.8431e-04
5:107205182 A G 0.242425 5.0112e-05
5:107211650 T C 0.078443 -3.1871e-05
5:107213224 A C 0.129652 -7.7131e-05
5:107217550 T C 0.154407 4.0825e-05
5:107223597 G A 0.094088 9.1072e-05
5:107236565 G C 0.115666 -8.7246e-05
5:107237349 G C 1.569224 -8.7961e-06
5:107255869 G A 0.308333 -6.4408e-06
5:107256237 A G 0.617689 -5.1665e-05
5:107263580 C T 1.051461 1.0840e-04
5:107263596 C T 0.620877 -7.8745e-05
5:107264669 C T 0.044840 -1.2695e-05
5:107268885 C T 0.206255 -8.7327e-05
5:107270193 G A 0.852893 1.1999e-05
5:107271356 C G 0.039757 -6.0680e-06
5:107271524 C T 0.642672 -1.4504e-06
5:107272324 C T 0.080365 1.5932e-05
5:107274345 A C 0.051458 1.9805e-05
5:107275898 T G 0.515856 3.1391e-05
5:107281547 C T 0.858969 6.2546e-07
5:107284862 A C 0.046359 -1.8322e-05
5:107286703 T C 0.024437 -1.7774e-05
5:107295162 C T 0.065324 5.8240e-06
5:107306378 C T 0.806332 2.8666e-05
5:107307321 C A 0.055986 1.1390e-04
5:107313403 G A 0.566023 5.6899e-05
5:107316863 G A 0.306879 -4.4383e-05
5:107318454 T C 0.875061 -8.3852e-05
5:107321635 G T 0.052137 -4.6573e-05
5:107323932 A C 0.081300 -3.0780e-05
5:107325940 C T 0.103445 6.6502e-04
5:107330082 C T 0.044220 1.6754e-04
5:107341422 C T 0.103195 2.8667e-05
5:107346202 A C 0.188422 -1.7774e-05
5:107351884 C A 0.078748 -1.1453e-04
5:107352294 G A 0.345679 -8.5070e-05
5:107361488 T C 0.033678 6.7142e-05
5:107364596 A G 0.099661 -5.4330e-05
5:107365642 G A 0.766663 -1.8937e-05
5:107366443 G A 0.322771 8.1245e-06
5:107378321 C T 0.078872 -5.2933e-05
5:107400505 A G 0.442269 -5.2094e-05
5:107401451 T C 0.984067 -2.6565e-05
5:107416131 A G 0.033853 3.6139e-05
5:107424535 T C 0.047063 7.6149e-05
5:107427320 G C 0.048339 1.9233e-05
5:107430034 C T 0.057619 1.4796e-04
5:107438727 C T 1.414719 -1.3960e-04
5:107468752 G C 0.029045 1.1517e-05
5:107488025 C T 1.381593 -2.5522e-04
5:107512779 A G 0.040189 -3.8759e-05
5:107516650 G A 1.372901 -1.5488e-04
5:107518382 A C 0.092887 -2.4431e-05
5:107524191 T C 0.331365 7.9645e-05
5:107530276 A T 0.402821 -1.2281e-04
5:107540302 T C 0.031020 -6.9843e-05
5:107561177 A G 0.264019 -4.4013e-05
5:107563468 G A 0.970740 3.4083e-06
5:107570785 A G 0.635486 -3.6571e-05
5:107607109 A C 0.038576 8.5670e-05
5:107657555 C G 0.076876 9.5482e-06
5:107678561 T C 0.046515 1.1999e-04
5:107680687 T C 1.596095 1.0974e-04
5:107687764 G A 0.625216 8.7648e-05
5:107706511 G A 0.638560 -6.0442e-05
5:107715746 G A 0.164956 5.2649e-05
5:107720033 T C 0.020283 9.9133e-05
5:107726678 T A 0.068161 1.1295e-04
5:107742204 G T 0.048728 -1.0091e-04
5:107747381 G A 0.038978 4.7093e-05
5:107752303 C A 0.089774 -7.7211e-05
5:107754703 G A 0.098720 -9.5161e-05
5:107764146 C A 0.049715 -4.0201e-05
5:107799236 A G 0.383947 6.1442e-05
5:107802355 T G 1.699466 2.5103e-05
5:107849176 T A 0.510859 8.2448e-05
5:107849183 G A 0.042321 1.0273e-04
5:107865111 T C 1.631104 1.7531e-04
5:107874171 G A 0.770366 -6.0267e-05
5:107877298 G A 0.514302 1.5579e-04
5:107878176 G A 0.059988 1.4961e-04
5:107881580 A G 0.072815 1.6849e-05
5:107893309 G A 0.373158 1.0157e-04
5:107896530 T C 0.021708 3.3235e-06
5:107897628 T C 0.135384 -1.0852e-05
5:107899683 T G 0.025687 -7.1782e-06
5:107915736 G A 1.334760 5.4714e-05
5:107931456 T C 0.081413 -6.8449e-05
5:107939757 C A 0.214739 -1.3192e-04
5:107944256 C T 0.830666 1.9012e-05
5:107950964 C A 0.056918 1.5919e-06
5:107953221 G A 1.503984 -1.9228e-05
5:107960418 C T 1.472646 -4.1040e-05
5:107962003 A G 0.916415 5.0254e-06
5:107962480 G C 0.065710 5.3815e-05
5:107962550 T G 0.468362 -1.1906e-04
5:107963946 T C 0.570957 4.7193e-05
5:107969691 C G 1.365754 -9.9943e-05
5:107974112 A G 0.081254 3.2468e-05
5:107975374 G A 1.461896 -2.3935e-05
5:107985758 T C 0.036732 -1.0652e-05
5:107989959 C T 0.329110 -3.1914e-05
5:107994409 A G 0.071228 -2.5103e-04
5:107999505 A C 1.512225 6.7861e-06
5:108000885 A G 0.619903 6.9467e-05
5:108001218 G A 0.022623 -1.9214e-06
5:108013902 A G 0.065837 6.2184e-06
5:108019598 G A 0.425895 6.5147e-06
5:108024159 T C 0.291741 -8.1622e-05
5:108029900 C T 1.124303 -6.2358e-05
5:108039280 A C 1.629445 -2.4272e-05
5:108056848 C T 0.241351 -4.5021e-05
5:108069506 A G 0.028063 2.1237e-05
5:108071339 A G 0.065470 8.6124e-05
5:108073934 A C 1.105588 -1.1413e-04
5:108086317 G A 0.390639 -2.0970e-05
5:108086375 C A 0.167478 -8.6918e-06
5:108097996 C A 0.044217 4.4909e-05
5:108107087 A G 0.102686 -6.2624e-05
5:108113064 G T 0.041688 -6.2989e-05
5:108113344 T C 0.150519 -1.5775e-04
5:108120029 G A 0.452756 -3.9376e-05
5:108121571 C T 0.098437 1.4423e-05
5:108124391 C A 0.043130 3.1373e-04
5:108151600 A C 0.141492 -7.8239e-05
5:108164740 T C 0.027693 3.3805e-05
5:108172995 T C 0.083468 1.5734e-05
5:108199890 G T 0.029913 -4.3084e-06
5:108204163 G A 0.112322 1.3787e-05
5:108206030 C A 0.056525 -2.5346e-05
5:108208750 G A 0.098830 -2.6861e-05
5:108226012 G T 0.075201 -3.7488e-05
5:108226344 G A 0.042464 3.2147e-04
5:108227142 C G 0.021818 6.2410e-05
5:108232212 T C 1.774329 2.0694e-05
5:108245089 T G 0.477278 -3.0264e-04
5:108250350 C A 0.057830 9.1035e-06
5:108252584 G A 0.048579 -8.4614e-05
5:108261048 G A 0.045807 1.1936e-04
5:108262592 G A 0.341262 -3.5051e-05
5:108263527 G A 0.089917 -7.0070e-05
5:108263936 A G 0.072754 2.1181e-05
5:108270684 G A 0.041601 4.5849e-05
5:108273069 T C 0.297515 -7.2825e-05
5:108277354 A G 0.028793 5.6485e-05
5:108281909 G C 0.109888 -8.2729e-06
5:108314032 T C 0.087256 -3.3930e-05
5:108318408 T G 0.024080 -2.0622e-05
5:108343438 G A 0.443334 -1.6545e-05
5:108343781 T G 0.064662 3.0279e-05
5:108346952 C T 0.262727 -3.8229e-05
5:108362074 G T 0.294137 -4.8778e-05
5:108366644 T C 0.030250 -1.4568e-05
5:108375766 A G 0.446570 -1.3431e-05
5:108378788 C G 0.061293 -3.4385e-05
5:108390779 T C 0.024142 5.3514e-05
5:108391482 G A 0.055626 1.3284e-05
5:108397843 A G 0.074078 2.5051e-05
5:108398342 A G 0.383187 -3.1068e-05
5:108415427 T A 0.022214 7.1758e-06
5:108445608 C T 0.107405 5.9208e-05
5:108448970 T C 0.064775 -1.1487e-04
5:108452160 A G 0.426096 -4.3936e-06
5:108459278 T C 0.052903 1.9687e-05
5:108472324 A G 0.038832 2.6826e-05
5:108477445 A G 0.251020 -3.7261e-05
5:108481702 G A 0.847816 -1.0595e-04
5:108486037 G A 0.044558 1.6893e-06
5:108497406 T C 0.040822 -1.7354e-05
5:108509680 A G 0.020617 6.5435e-06
5:108514145 G A 0.059144 -1.9424e-05
5:108515910 C A 0.280047 3.7760e-06
5:108518206 C G 0.039053 -5.3599e-05
5:108518834 C T 0.074545 -7.6015e-05
5:108534926 G A 0.189893 -4.2769e-05
5:108535800 C T 0.941164 -3.9466e-05
5:108538855 G A 0.027793 7.5263e-05
5:108543555 T C 1.235703 -4.6555e-05
5:108554128 A G 0.284195 8.5212e-07
5:108554590 A C 0.036395 1.0995e-05
5:108555694 T C 0.498054 -1.0903e-05
5:108560090 C T 1.790759 1.3411e-05
5:108560216 A G 0.039864 6.5979e-05
5:108567652 A G 0.474289 1.3909e-05
5:108571975 T C 0.671468 3.7557e-05
5:108572550 T C 0.042065 -1.5160e-04
5:108574769 T C 0.153514 2.1677e-05
5:108578256 T C 0.072199 -6.9848e-05
5:108583080 A G 0.031701 -4.0130e-05
5:108586279 T G 0.039339 7.4839e-05
5:108589733 A G 0.053587 2.9754e-06
5:108590423 G C 0.059719 1.2772e-05
5:108591654 T C 0.112086 6.3611e-06
5:108594753 A C 0.026518 5.4044e-07
5:108601473 C T 0.269654 1.5316e-05
5:108602857 G A 0.312050 4.7729e-05
5:108609433 C T 1.012243 1.3426e-05
5:108617786 G C 0.093052 9.1954e-06
5:108618052 A G 0.676989 1.1679e-05
5:108619855 G A 0.151872 4.2941e-05
5:108633176 A C 0.462682 8.3508e-06
5:108633347 C T 0.500196 -1.0214e-05
5:108634182 C G 1.015495 -5.9448e-05
5:108634292 T C 0.555874 -1.0691e-05
5:108634557 T C 0.966040 -7.6469e-06
5:108634778 A C 0.069034 1.1636e-05
5:108635002 A G 0.408121 3.8743e-05
5:108635200 T C 0.090582 3.9328e-05
5:108635959 T G 0.047557 4.5913e-05
5:108636727 A T 0.522284 3.8305e-05
5:108639183 C T 0.828196 -1.1874e-05
5:108639715 C A 0.180428 -4.5362e-05
5:108639741 G A 0.291563 -1.9378e-05
5:108640055 A G 0.034129 3.2581e-06
5:108653295 G A 1.946023 -2.4846e-05
5:108654161 C T 0.057346 -6.3053e-05
5:108657053 C T 0.534215 1.2341e-07
5:108659407 A C 0.089969 2.5958e-05
5:108664713 T C 0.809753 -4.7766e-05
5:108668924 C A 0.085337 1.9806e-04
5:108672946 T C 0.464350 -1.7031e-05
5:108673453 C T 0.079738 -9.2605e-07
5:108675052 T C 0.030935 -3.8574e-05
5:108675972 G A 0.194593 1.3497e-04
5:108702128 G C 1.301280 3.5910e-05
5:108703508 C A 0.035999 6.4133e-05
5:108704183 C T 0.053795 -1.0554e-04
5:108705095 G T 0.091757 3.2377e-05
5:108706124 G A 0.047846 3.3484e-05
5:108706919 A G 0.050942 -3.2005e-05
5:108714298 C T 1.188909 6.6905e-05
5:108715095 G T 0.025899 3.2745e-05
5:108726104 T C 0.044408 -1.3116e-05
5:108728519 T C 0.107915 -2.1586e-05
5:108728983 G A 0.049696 -8.2524e-05
5:108730773 T C 1.517944 8.5877e-06
5:108738215 G A 0.053178 -1.6607e-05
5:108741379 C T 0.074253 -1.1004e-04
5:108744375 G A 0.112384 -5.5157e-05
5:108746637 G A 0.151622 -7.3200e-05
5:108754760 C A 0.111300 -1.6721e-05
5:108784915 G A 0.038306 3.0115e-05
5:108802175 G A 0.082789 -7.2370e-05
5:108810213 G A 0.052137 -3.7042e-05
5:108822016 T C 0.103919 5.1509e-05
5:108828810 G A 0.145666 -6.8100e-05
5:108829556 T C 0.138263 -5.2821e-05
5:108835126 G T 0.077596 3.0622e-05
5:108842883 A G 0.021380 2.8690e-05
5:108844343 T G 0.285782 -2.0117e-05
5:108852857 T C 0.254337 -2.4112e-05
5:108858276 G T 0.053091 -9.6189e-05
5:108860847 G A 0.234252 -9.0381e-05
5:108862162 A G 0.982963 -9.3314e-05
5:108869741 C A 0.096701 1.0062e-05
5:108886067 C T 0.059534 7.9029e-05
5:108896585 G A 0.022785 -4.4984e-05
5:108903535 T C 0.092874 9.6280e-06
5:108909280 G C 0.070998 -2.9997e-05
5:108911758 T G 0.350025 4.4717e-06
5:108926303 G C 0.031318 3.4499e-05
5:108934080 C G 0.077093 -1.7132e-05
5:108944883 T C 0.162395 7.8548e-05
5:108953409 G A 1.429975 5.5648e-07
5:108963948 A G 0.092760 7.5728e-06
5:108964099 T G 0.477203 -1.2259e-05
5:108967348 C G 0.199760 -4.4899e-05
5:108969592 G T 0.099271 1.1320e-05
5:108983551 G A 0.047852 2.3888e-05
5:108986371 T C 0.681244 -2.7395e-05
5:108990931 C T 0.146179 -6.4407e-05
5:108998626 A G 0.111505 2.6800e-05
5:109000325 A G 0.152625 4.3643e-06
5:109007450 G C 0.138246 2.3816e-05
5:109013192 T C 0.029251 -1.7731e-05
5:109013428 G A 0.051987 1.5832e-05
5:109017218 G A 0.107912 -6.2539e-05
5:109022550 A G 0.027696 3.8051e-05
5:109024477 A G 0.629079 1.5980e-05
5:109024678 T C 0.050981 -4.6399e-05
5:109024742 C T 0.217835 3.8813e-05
5:109026663 C G 0.644136 2.2130e-05
5:109029868 T C 0.068612 2.2144e-04
5:109036678 C G 0.020763 -1.3432e-04
5:109036753 T G 0.041857 2.7895e-04
5:109037077 C T 0.049556 4.8472e-05
5:109037267 T G 0.040539 -1.3054e-05
5:109044248 C T 0.574349 2.7333e-05
5:109052847 T C 0.024996 -3.0252e-05
5:109053133 G A 0.323339 1.6327e-05
5:109054855 A G 0.258239 -2.2048e-05
5:109066741 G T 1.318123 -2.0458e-06
5:109075276 C T 0.030614 6.4930e-06
5:109079110 G C 0.029884 -1.3143e-06
5:109088305 T A 0.026372 1.9046e-05
5:109101206 G C 0.062322 5.7619e-06
5:109103566 C G 0.580447 1.0130e-05
5:109104703 A G 0.507558 1.8111e-05
5:109104820 C T 0.096934 -8.7012e-06
5:109122180 C G 0.056866 -2.8848e-05
5:109122698 C T 0.131138 -5.2417e-05
5:109132323 T C 0.145449 6.2516e-05
5:109134028 G A 0.104718 -2.6625e-05
5:109136025 A G 0.234142 9.4053e-05
5:109149543 G A 0.030737 1.1364e-05
5:109150482 G A 0.068920 -5.0896e-05
5:109156748 A G 0.043422 7.9349e-04
5:109161963 A G 0.129506 1.5793e-05
5:109166108 C T 0.181223 -2.5776e-05
5:109172348 T C 0.674019 4.5284e-06
5:109186372 G A 0.071423 -1.8316e-04
5:109187893 T G 1.206553 2.9739e-05
5:109193177 T A 0.034525 9.2706e-05
5:109200149 A T 0.037180 -1.6791e-05
5:109205381 G A 0.181006 5.3830e-06
5:109209323 G A 0.412290 1.0882e-05
5:109217428 T G 0.601071 1.0205e-05
5:109219577 T C 0.089907 -2.9776e-05
5:109222911 T C 0.067791 -3.0687e-05
5:109230421 T C 0.083705 -3.4925e-04
5:109230735 A G 0.755238 -4.9939e-05
5:109230885 A T 1.569193 -2.8056e-04
5:109231464 C T 0.030822 -3.1903e-07
5:109231908 A G 0.043558 6.2335e-05
5:109234034 G A 0.056486 -2.9177e-05
5:109234306 C T 0.863571 1.9123e-05
5:109236367 C A 0.133579 2.2105e-05
5:109236401 C A 1.537252 4.1352e-05
5:109236820 T C 0.032445 -1.2777e-05
5:109237529 G T 0.232925 -1.4004e-05
5:109238721 T G 0.196852 -2.5436e-05
5:109242811 G A 0.054204 -5.0356e-05
5:109242962 G A 0.042808 -9.1945e-05
5:109244198 C G 0.097921 -2.0605e-05
5:109244266 G A 0.045652 2.1239e-05
5:109244830 G T 0.049660 -1.7028e-05
5:109247091 T C 0.063568 -1.4050e-05
5:109249345 A G 0.053857 -4.6357e-04
5:109250630 C T 0.223817 -2.1970e-05
5:109257700 T G 0.034739 2.7526e-05
5:109262604 T G 0.082231 5.9744e-05
5:109265328 G A 0.035213 -2.5884e-05
5:109266084 C T 0.021110 -3.5146e-05
5:109266209 G A 0.065610 1.3316e-04
5:109272682 T C 0.145770 -2.7214e-05
5:109280664 G A 0.137863 1.3044e-06
5:109284830 A C 0.061429 8.0455e-05
5:109292510 A C 0.059254 2.2633e-05
5:109294429 C G 1.572697 2.1761e-05
5:109294493 T G 0.130132 4.3690e-05
5:109299290 A G 0.030754 2.2675e-04
5:109306552 C A 0.638809 -1.7591e-06
5:109310536 G C 0.121355 -6.4890e-05
5:109326967 A G 0.047644 1.5338e-05
5:109328711 T C 0.026852 1.0075e-05
5:109332329 T G 0.160405 -8.1523e-06
5:109333790 A C 0.025323 9.4349e-05
5:109334102 A C 0.036138 -2.8514e-07
5:109334943 A G 0.216699 4.8710e-06
5:109338072 T G 1.534274 -3.3914e-06
5:109345357 C A 0.163346 2.1486e-05
5:109351998 G C 0.055197 -1.9241e-06
5:109352279 T C 0.315312 3.2845e-05
5:109352713 A C 1.060546 -3.9554e-05
5:109353360 C A 0.076739 -8.6607e-06
5:109355081 C T 0.256810 -1.1635e-05
5:109358019 A C 0.034837 8.4967e-05
5:109358981 C T 0.898142 -9.6378e-05
5:109362712 T C 0.220156 1.2510e-05
5:109365711 G A 0.681082 -1.0476e-04
5:109369629 C T 0.937500 -6.3751e-05
5:109371279 C G 0.051306 1.2963e-05
5:109381583 G T 1.574959 2.8187e-05
5:109381936 T C 0.151379 3.2711e-05
5:109383586 G A 1.189627 -2.3739e-05
5:109392585 G A 0.036190 9.1459e-05
5:109393830 A G 1.452993 2.1947e-06
5:109400416 A C 0.027651 -3.2468e-05
5:109400965 T G 1.903335 -1.3008e-05
5:109401174 C T 0.154654 7.7519e-05
5:109404223 A G 0.146497 3.9324e-05
5:109406780 G A 0.322427 7.1213e-05
5:109412224 T C 0.055090 -1.0844e-04
5:109416311 G A 1.314601 -2.1432e-05
5:109417147 A C 0.060514 -5.7100e-06
5:109419099 T C 1.240286 -1.6211e-05
5:109421526 C G 0.035603 -2.1816e-05
5:109421626 A G 0.114536 1.7247e-05
5:109425043 T G 0.463613 3.5087e-05
5:109425078 G T 0.086496 2.6974e-05
5:109425143 A G 0.025375 -1.6273e-06
5:109427476 C T 0.096840 -4.3509e-05
5:109428789 G T 0.028303 -4.0093e-05
5:109433120 T C 0.159568 -8.7109e-05
5:109433891 C T 0.506201 -2.9363e-05
5:109440945 T C 0.031386 -1.1087e-05
5:109475723 A G 1.613428 8.5606e-06
5:109480457 G C 0.410221 5.6964e-06
5:109484586 G A 0.783878 -2.5286e-05
5:109486807 A G 0.048001 8.3452e-05
5:109488544 A G 0.237209 -3.5126e-05
5:109491112 A C 0.267070 -3.8925e-05
5:109491562 T G 0.593265 -1.1317e-04
5:109492726 G A 1.896766 -1.9572e-05
5:109496394 T C 0.144988 2.5835e-05
5:109496960 G T 1.321287 1.3263e-05
5:109497084 A G 0.050864 9.7598e-05
5:109498387 C A 0.052734 9.7188e-05
5:109500784 C T 0.085175 -1.9108e-05
5:109502028 G A 0.102264 -5.2366e-06
5:109505304 C T 0.164576 -2.8877e-05
5:109513992 G A 0.024246 2.1800e-05
5:109516859 T C 0.067437 1.2712e-04
5:109517668 T C 1.571726 2.8926e-05
5:109520259 A C 0.263282 -4.7731e-05
5:109535623 G A 0.030098 -3.0599e-05
5:109536583 G A 0.548240 3.9353e-05
5:109542439 C T 0.661462 4.7605e-05
5:109542527 T C 0.023830 3.3197e-05
5:109556518 T C 0.116471 -1.0810e-05
5:109556992 G A 0.056645 -6.4640e-06
5:109558295 G C 0.036615 6.8176e-05
5:109561508 C A 0.051779 -1.4531e-04
5:109566823 G T 0.139324 2.3338e-04
5:109569984 G A 0.500170 3.8517e-05
5:109570655 G A 0.038865 3.9204e-05
5:109573857 A C 0.370032 5.7914e-05
5:109575285 T C 0.126620 1.6821e-05
5:109585570 T C 0.032506 -5.4452e-05
5:109587303 A G 0.310278 -3.3479e-05
5:109598385 T G 0.266921 -2.7771e-06
5:109602227 A G 0.034301 -7.7696e-05
5:109603559 A G 0.166377 5.9405e-04
5:109606992 T C 0.218936 2.3115e-05
5:109609470 G A 0.054230 -1.2800e-05
5:109610219 C T 0.241662 2.3679e-05
5:109610430 C A 0.047424 -9.7795e-05
5:109621282 G A 0.208575 -2.3137e-05
5:109622986 G T 0.398585 -3.0924e-05
5:109624256 C A 0.046577 9.1742e-06
5:109624669 T C 0.051315 -2.2563e-05
5:109624885 G A 0.024424 5.0544e-05
5:109625230 T C 0.041500 -5.1098e-05
5:109630435 C T 0.033142 7.2616e-06
5:109630971 G A 0.027508 1.7028e-05
5:109631614 T C 0.125104 -1.6580e-05
5:109632305 T C 0.061945 3.6871e-05
5:109632633 G A 0.029364 -1.9787e-04
5:109634255 A C 0.092880 1.4652e-05
5:109634448 C G 0.023675 7.3966e-05
5:109647344 A G 0.080719 -1.4675e-04
5:109669607 T C 0.097613 -3.0261e-05
5:109670058 A G 0.060884 9.8636e-05
5:109676706 G A 0.084740 -4.2046e-05
5:109677843 C A 0.082991 -2.1069e-06
5:109683363 T C 0.047372 5.0253e-06
5:109696543 C T 0.155657 -5.0782e-05
5:109702558 C T 0.025408 2.2333e-05
5:109702589 T G 0.100482 -5.3646e-05
5:109706758 C T 0.239582 -5.7265e-05
5:109711302 C T 0.028553 -4.2362e-05
5:109715591 A G 0.029867 7.3645e-06
5:109723820 A G 0.050673 9.1928e-06
5:109726159 T C 0.129161 -6.3854e-07
5:109727668 G A 0.130155 9.7077e-05
5:109734064 G A 0.028271 5.5348e-06
5:109735121 C T 0.063870 7.3999e-05
5:109746876 C T 0.064272 -3.6828e-05
5:109750763 A C 0.167244 -5.2647e-05
5:109752485 T C 0.060822 -2.5632e-05
5:109763124 C G 0.139067 1.3000e-06
5:109771746 C T 0.090475 3.9004e-07
5:109776723 A G 0.024382 6.0737e-05
5:109800443 A G 0.176283 3.8392e-05
5:109801444 C T 0.033925 8.1083e-06
5:109837419 C G 0.028894 -3.3312e-05
5:109850885 G A 0.158315 -1.9097e-05
5:109876372 A G 0.034463 -3.5016e-05
5:109877710 G T 0.113780 -2.3608e-05
5:109904158 C T 0.021837 -2.5241e-05
5:109910651 C G 0.068346 -3.7918e-05
5:109921200 G A 0.048303 7.2905e-05
5:109921239 A G 1.133043 1.7072e-05
5:109928777 A G 0.120356 7.6935e-06
5:109944157 T A 0.115513 -2.1325e-05
5:109956470 C T 0.122414 4.9719e-05
5:109957801 G A 0.041309 2.7416e-06
5:109973902 G T 0.185790 1.7579e-05
5:109982948 T C 1.783249 -1.5037e-05
5:109988658 T C 0.048040 5.3780e-05
5:109999508 C T 0.281374 -1.5875e-04
5:110001018 T C 0.113497 -2.9150e-05
5:110008214 T C 0.026167 2.3168e-05
5:110011369 C A 0.178854 3.2298e-05
5:110038767 T C 0.056729 -3.5287e-05
5:110040761 A G 0.185998 3.7658e-05
5:110052499 G T 1.608867 -4.3330e-06
5:110056980 C T 0.064464 8.3173e-05
5:110058997 T C 0.040513 1.0223e-04
5:110059949 A C 0.030457 -3.3536e-06
5:110062575 G A 0.054366 1.6479e-05
5:110065637 T C 0.123634 2.7516e-05
5:110068475 C T 0.034327 -3.0694e-05
5:110071280 A G 0.114108 -3.5668e-05
5:110085098 T C 1.817254 -2.8563e-05
5:110087158 G T 0.848024 4.0643e-05
5:110087674 G A 0.150119 -2.1891e-06
5:110096939 A G 0.124919 -3.8570e-05
5:110101538 T C 0.078810 -2.7915e-05
5:110102411 C T 0.121631 -2.3066e-05
5:110104037 G A 0.192970 6.4211e-06
5:110108860 A G 0.044778 8.5887e-07
5:110109127 C T 1.777264 -9.6558e-06
5:110116650 G A 0.099031 -5.2512e-05
5:110138146 G T 0.047511 2.6569e-05
5:110143002 C G 0.059326 -1.7107e-05
5:110152701 G A 0.129097 9.1388e-05
5:110166945 C T 0.148393 -4.7682e-05
5:110168518 A G 0.376939 -2.5806e-05
5:110201448 T C 0.066999 9.3675e-06
5:110214831 T C 0.038173 5.5391e-06
5:110235499 A G 0.020870 -1.5199e-05
5:110239241 G A 0.208588 -9.4830e-06
5:110246355 C T 0.215502 -7.2575e-05
5:110252703 A G 0.074983 3.9307e-05
5:110257068 C T 0.085399 -1.9649e-05
5:110259210 C A 0.139989 -5.8562e-05
5:110267552 C T 0.434687 -3.2664e-05
5:110288939 G A 0.181616 -1.5939e-04
5:110299472 T C 0.047826 1.2231e-05
5:110300684 T C 0.057012 9.6217e-05
5:110302090 A C 0.058242 -2.0358e-05
5:110303365 C T 0.138448 -6.7488e-05
5:110303851 C T 0.051367 -5.7170e-06
5:110339908 T C 0.155046 1.7959e-04
5:110342504 G A 0.090641 -4.6047e-05
5:110344780 C T 0.023207 3.4143e-05
5:110344994 G A 0.073010 5.9213e-05
5:110345395 C A 0.153083 -4.7057e-05
5:110345956 G T 1.914533 5.6681e-06
5:110351982 G A 0.037398 1.7397e-05
5:110363330 A G 0.401353 -2.8674e-04
5:110378663 A G 0.024256 -3.9436e-05
5:110380171 T C 0.023515 -1.6497e-05
5:110380991 T C 1.685724 1.1926e-05
5:110387762 G T 0.678158 -2.0810e-05
5:110393535 A G 0.096808 -2.1196e-05
5:110393581 C G 1.025197 5.3550e-05
5:110400191 C G 0.083929 1.2930e-05
5:110401468 C A 0.063412 5.8732e-05
5:110401872 C T 1.479177 -5.0978e-06
5:110403035 A G 0.039342 1.5498e-05
5:110404862 T G 0.067901 2.2427e-06
5:110405675 G A 0.860215 7.9524e-05
5:110406742 T C 0.853750 5.2792e-05
5:110408002 T C 0.703634 -1.5321e-05
5:110409148 G C 0.124192 -1.2830e-04
5:110428060 C T 0.022347 -1.4568e-06
5:110435490 T C 0.277197 -2.3583e-05
5:110435529 C T 0.093410 5.3656e-05
5:110439509 G A 0.607261 9.1075e-05
5:110442373 C G 0.062925 -6.0910e-05
5:110442593 G A 0.022078 -1.7739e-05
5:110444810 G A 0.026167 3.9062e-05
5:110449057 G A 0.033214 2.0841e-05
5:110453076 G A 0.706496 -3.4257e-05
5:110457983 A G 0.179415 -7.2485e-06
5:110460958 T C 0.609328 7.8152e-05
5:110462674 C A 0.032548 1.9067e-06
5:110468988 G C 0.056453 -3.2794e-05
5:110469639 A C 0.101216 -2.6150e-05
5:110470347 G T 0.049634 1.7684e-05
5:110481203 C T 0.411587 -1.3928e-05
5:110485449 T C 0.084341 -2.3732e-05
5:110487112 C G 0.027420 7.2729e-06
5:110489493 G T 0.048654 -1.5936e-05
5:110490066 C T 0.189023 -7.7075e-06
5:110493600 T C 0.244801 -2.5975e-05
5:110494483 C A 0.029828 9.2365e-05
5:110500803 T C 0.062932 5.4709e-05
5:110501261 C T 1.461286 1.9836e-05
5:110502742 A G 0.026502 -2.5201e-06
5:110503045 T G 0.492936 -4.9699e-05
5:110504703 T C 0.076645 8.8435e-05
5:110517505 T C 0.037151 -1.3398e-05
5:110521614 C T 0.157601 -3.0781e-05
5:110523293 C G 1.216229 2.5992e-05
5:110526948 G C 0.070394 -4.0853e-05
5:110531313 A G 0.121962 -2.3916e-05
5:110532390 G C 0.124812 -1.3201e-05
5:110534482 G A 0.061520 2.1145e-05
5:110540525 T C 0.068711 4.7004e-06
5:110553402 G A 0.689216 -6.2874e-06
5:110560413 T C 0.021607 -4.6106e-05
5:110562500 C T 0.524438 -8.9683e-07
5:110568584 C G 0.069595 1.9528e-06
5:110572412 T C 1.491618 -4.4629e-05
5:110596421 G T 0.585014 -1.4075e-06
5:110596686 C T 0.571863 9.6622e-06
5:110596927 C T 0.030994 -5.5656e-05
5:110603489 G A 0.877999 2.5937e-05
5:110604853 A G 0.399844 1.4824e-05
5:110615780 A G 0.031838 -2.3139e-05
5:110621221 G A 0.946598 6.6981e-06
5:110626436 G A 0.031945 7.9968e-05
5:110631265 C T 1.299083 1.7618e-05
5:110631991 C A 0.027644 5.2213e-05
5:110634273 T G 0.635126 1.0983e-05
5:110650049 C T 1.796686 -4.0801e-06
5:110651969 G A 0.100615 -1.5772e-05
5:110655407 A C 0.892968 1.0495e-05
5:110655558 T C 0.073604 -1.5442e-05
5:110656119 G C 0.132235 3.3982e-05
5:110658712 G C 0.100868 3.9312e-05
5:110665372 G A 0.023275 1.8914e-05
5:110670780 T C 0.873507 -2.0040e-07
5:110678050 A G 0.817511 -4.2656e-07
5:110679107 C A 0.047618 6.3720e-05
5:110681863 A T 0.609964 7.0022e-06
5:110702085 C A 0.035818 6.0218e-06
5:110710330 C G 0.085071 3.5766e-05
5:110719187 A C 0.069310 -1.7935e-05
5:110719938 A G 0.028530 -5.7170e-06
5:110721822 G A 1.768789 4.5489e-06
5:110733600 C G 0.082874 -1.0801e-05
5:110735144 G A 0.087038 1.7587e-05
5:110736737 A C 0.068904 1.5933e-05
5:110741716 T G 0.804258 -6.2185e-06
5:110748535 A G 0.082585 1.7676e-05
5:110759842 A G 0.064837 -6.8152e-05
5:110759964 G A 0.663149 9.6085e-06
5:110768850 A G 0.250397 5.0578e-06
5:110769625 G A 0.062805 -1.8549e-05
5:110772078 T C 0.037180 2.5416e-06
5:110772404 T C 0.405771 4.5291e-06
5:110773100 G A 0.760733 -1.3553e-06
5:110781490 C G 0.031974 4.9751e-05
5:110783402 A G 0.050105 4.4767e-05
5:110784822 G A 1.613655 1.7647e-05
5:110786535 T C 0.035736 -6.5793e-05
5:110794370 T C 0.840445 -2.4252e-05
5:110798072 A G 1.620766 -1.0975e-05
5:110805301 A G 0.249060 -6.1118e-06
5:110808243 C T 0.027446 3.0645e-05
5:110815788 G A 0.095178 3.6314e-05
5:110822500 C T 0.116182 -1.9491e-05
5:110822592 C T 0.162946 -6.9675e-06
5:110822930 G A 0.030481 4.5547e-06
5:110823991 C T 0.052033 -3.7404e-04
5:110825128 T G 0.644999 5.5134e-05
5:110825540 G A 0.045879 2.4296e-05
5:110825670 G T 0.048310 -1.5570e-05
5:110828600 C T 0.113248 -1.3990e-04
5:110829078 C T 0.353806 8.9795e-05
5:110833953 A G 0.096720 -4.2962e-05
5:110836285 C T 0.498720 -1.0206e-04
5:110837447 C G 0.496753 -1.1012e-04
5:110843320 G A 0.029335 1.9942e-05
5:110849702 A G 0.089771 -1.6197e-06
5:110859740 T G 0.387653 -8.3141e-05
5:110864277 T C 0.142797 -1.1506e-05
5:110866250 T C 0.288914 -2.3793e-05
5:110871473 A G 0.040303 -4.3387e-05
5:110877600 C G 0.100807 -1.2409e-04
5:110881168 C T 0.025544 2.7761e-05
5:110892536 T C 0.731657 2.0665e-06
5:110895170 T G 0.040014 -4.2965e-05
5:110895757 T C 0.192532 3.4822e-05
5:110898742 T C 0.473980 -4.1669e-05
5:110908297 T G 0.033675 6.5387e-05
5:110908767 A G 0.049322 3.5148e-05
5:110917936 A G 0.030958 -1.0725e-05
5:110919007 C G 0.085701 1.6272e-05
5:110919542 G A 0.423931 -6.0885e-05
5:110919783 G T 0.050838 5.3140e-05
5:110926062 G A 1.459469 1.9201e-05
5:110930855 C T 0.092689 -8.3502e-06
5:110936156 C A 1.886626 -4.8594e-05
5:110939652 A C 0.031915 -6.0074e-06
5:110963811 T C 0.074389 1.4675e-04
5:110973795 G A 1.448238 2.3400e-05
5:110988028 G A 0.064198 1.3985e-05
5:110990801 C G 0.552284 -1.6763e-05
5:110996740 A G 0.063886 -2.9692e-05
5:111012486 G A 0.349918 2.4132e-05
5:111017980 C A 0.108752 -4.4464e-05
5:111025453 C T 1.809218 -1.5192e-05
5:111028984 G A 0.805433 -1.2755e-05
5:111029370 A G 0.023447 -2.0011e-05
5:111031400 A G 1.902994 -1.3168e-05
5:111039869 A G 1.098414 3.3059e-05
5:111057011 G A 0.269771 8.1128e-05
5:111058480 A C 0.028215 -5.7791e-05
5:111061883 G A 0.157182 7.6444e-06
5:111062263 G A 0.038186 1.7433e-05
5:111066697 C T 0.111881 -3.3986e-06
5:111071297 G A 0.246677 8.3363e-05
5:111072368 C T 0.124079 -1.4914e-04
5:111076942 G A 0.049942 1.2176e-05
5:111077948 A G 0.055003 8.7605e-06
5:111079036 C T 0.035810 -5.2181e-05
5:111083707 C T 0.129288 2.1602e-04
5:111084169 A C 0.198870 3.3315e-05
5:111084245 C T 0.468898 1.0824e-04
5:111086273 G A 0.239822 -2.1187e-05
5:111094463 A C 0.329304 1.5510e-05
5:111101211 C T 0.823853 -1.2075e-04
5:111108996 C T 0.212701 1.9693e-04
5:111110464 A G 0.031503 1.3918e-05
5:111111113 G A 0.152051 2.4510e-06
5:111112309 C T 0.160253 1.1613e-06
5:111112899 C T 0.119195 -1.6583e-05
5:111121409 G A 0.965436 8.6619e-05
5:111129444 A G 0.066145 -4.1355e-05
5:111135151 C T 0.249209 -2.4651e-06
5:111137056 T C 0.082241 3.9677e-05
5:111141976 T G 1.543401 -9.9902e-05
5:111158565 C A 0.030591 -5.9844e-06
5:111168752 G T 0.028916 -1.9372e-05
5:111176206 C G 0.087135 -1.5961e-05
5:111177151 C T 0.021873 1.5321e-05
5:111185391 C T 0.031091 -3.0099e-05
5:111185632 G A 0.020721 1.6537e-05
5:111191042 G A 0.032081 -4.4964e-05
5:111205439 G A 0.088882 1.5100e-04
5:111214953 T C 1.442445 3.6253e-07
5:111245325 G A 0.149337 -5.9738e-05
5:111245961 T C 0.238665 3.3438e-06
5:111257358 A G 0.114919 1.4027e-04
5:111261184 T C 1.979675 -3.0218e-05
5:111275778 C T 0.856294 -1.3555e-05
5:111279115 C G 0.038378 -2.2470e-05
5:111280867 C T 0.127964 -1.4390e-04
5:111281609 C T 0.026992 -1.8979e-05
5:111297228 C A 0.032815 4.0597e-05
5:111303082 A G 0.047229 7.2657e-06
5:111313372 G T 0.038069 -2.0232e-05
5:111334391 C G 0.134984 1.7609e-05
5:111339088 A G 0.079800 -1.3699e-04
5:111339780 G T 0.032743 1.4620e-05
5:111358802 C T 0.160522 -1.4864e-04
5:111379937 A G 0.130131 -9.1555e-06
5:111380135 T G 0.104672 -8.0104e-05
5:111383474 A G 0.022730 -2.9310e-05
5:111387724 C A 0.104520 -1.6236e-05
5:111394176 G A 1.315230 2.6034e-05
5:111409669 T C 0.100093 -5.7883e-06
5:111431372 G T 0.055697 4.8077e-05
5:111447679 G A 0.470086 7.6577e-06
5:111449843 G T 0.024551 1.9252e-05
5:111461223 A G 0.040711 -4.4625e-05
5:111466355 C T 0.347760 -2.7583e-05
5:111473494 C T 0.031886 4.8470e-05
5:111476404 C T 0.196547 -2.5789e-05
5:111485372 T C 0.402201 5.7714e-06
5:111486407 A C 0.242068 -1.3414e-05
5:111486970 C A 0.022954 -1.5636e-05
5:111494103 C A 0.437193 -4.8460e-05
5:111497307 G T 0.317298 -3.9664e-05
5:111498553 G A 0.120391 -3.4329e-05
5:111503893 G C 0.090501 -5.3925e-07
5:111504479 T C 1.268378 4.6762e-05
5:111504782 A C 0.040341 -1.3819e-05
5:111506751 C T 0.271449 -3.4383e-06
5:111507747 T C 0.034892 3.2099e-05
5:111517309 A G 0.324666 6.9395e-05
5:111517453 G A 0.042169 -2.4037e-05
5:111519740 C T 1.363021 3.3052e-05
5:111521324 G A 0.029854 -2.3779e-05
5:111530284 G A 1.395443 2.9817e-05
5:111532636 T C 0.022571 -3.1267e-05
5:111533170 C T 0.027219 4.2368e-05
5:111535879 G A 0.657378 2.4511e-06
5:111537568 T G 0.134059 2.2894e-05
5:111545670 G C 1.365890 2.3335e-05
5:111562396 C A 0.130930 1.5855e-05
5:111572697 A G 0.776007 -1.9342e-05
5:111583948 T G 0.152089 -9.6627e-06
5:111591084 A G 0.623444 -1.4509e-05
5:111592927 A G 0.043331 1.6708e-05
5:111604275 G A 0.801577 1.8394e-05
5:111616494 C T 0.093345 2.7585e-05
5:111619586 A G 0.322540 1.1308e-05
5:111620309 A G 0.021140 -1.0557e-05
5:111629281 C T 0.297720 -2.3308e-05
5:111640746 C T 0.054973 8.0618e-06
5:111668564 T C 1.043915 8.9592e-06
5:111668712 C T 0.040731 5.7390e-05
5:111686164 G A 0.037794 9.9741e-05
5:111686662 C T 0.329917 3.0581e-05
5:111693371 C T 0.097817 4.0570e-05
5:111693684 G T 1.939668 1.3851e-04
5:111699278 G T 1.320638 1.4346e-05
5:111699326 A G 0.057505 7.3867e-05
5:111716569 T C 0.062607 -6.4062e-05
5:111732551 G A 0.037570 9.3446e-06
5:111734023 T C 0.034489 1.9284e-05
5:111737261 T C 0.222577 3.2292e-05
5:111743542 T A 0.116474 2.5896e-05
5:111756389 C T 0.032620 -1.0075e-05
5:111770880 G A 0.331946 1.9065e-05
5:111791221 C T 0.060848 6.3908e-05
5:111811985 T G 0.089440 -1.1935e-05
5:111813278 C T 0.065516 -7.4840e-05
5:111815721 A G 0.930810 -1.7526e-05
5:111823546 A G 0.031542 1.5147e-05
5:111833463 G C 1.351590 -7.3920e-05
5:111849228 A G 0.044441 -4.0709e-05
5:111861921 T C 0.026868 1.0878e-04
5:111868521 T C 0.224593 7.3338e-06
5:111871096 T C 0.149860 5.2475e-05
5:111871539 T C 0.073425 -6.7499e-05
5:111872699 G T 0.382035 1.4353e-04
5:111874065 G A 1.938717 -2.1465e-05
5:111889765 A G 0.040909 1.7515e-05
5:111897917 C T 0.023126 4.1628e-06
5:111904297 C A 0.332349 -3.9702e-06
5:111904433 A G 1.971119 1.1695e-05
5:111906740 A G 0.104825 8.2047e-05
5:111911521 C A 0.287220 -3.5399e-05
5:111914183 G A 0.388189 9.6543e-05
5:111916131 G A 0.121411 -1.9846e-05
5:111921730 A G 0.275824 3.4228e-05
5:111928366 T G 0.074844 -8.8180e-05
5:111931224 C T 0.072267 -5.3687e-05
5:111932173 T G 1.720774 1.1151e-04
5:111933306 C T 1.721573 9.2383e-05
5:111937000 T C 1.750398 1.8080e-06
5:111948391 A C 0.585345 -2.4521e-05
5:111949506 T C 0.034846 5.2077e-05
5:111962253 C T 0.065503 -1.5556e-05
5:111965747 G A 0.056022 2.7661e-06
5:111968281 C T 0.186576 5.0401e-05
5:111968357 G A 0.067947 3.6278e-05
5:111972195 G C 1.276739 5.3353e-06
5:111975392 G T 0.054681 1.4659e-05
5:111978946 T C 0.966530 2.4559e-05
5:111979658 T C 0.049602 1.5262e-05
5:111979706 T G 1.230569 2.6529e-05
5:111982202 T C 0.058553 1.2981e-04
5:111983180 C T 0.451426 -6.3002e-06
5:111984667 T C 0.029270 -2.1799e-05
5:111984920 G T 1.004651 1.1253e-04
5:111986117 A G 0.088343 -1.0214e-04
5:111989328 A C 0.056353 -6.0551e-05
5:111999253 A T 0.043181 4.2055e-05
5:111999867 C G 0.621906 -1.8509e-05
5:112000558 A G 0.024032 4.5439e-06
5:112000637 G C 0.191227 -7.7629e-06
5:112015516 C A 0.040974 8.2613e-05
5:112018894 G A 0.361294 -1.5612e-04
5:112021399 G A 1.000198 -1.8640e-04
5:112023530 G T 0.046541 -1.3488e-04
5:112039791 T C 0.032088 5.9787e-05
5:112043072 G A 0.196397 -2.7119e-06
5:112044370 G T 0.056687 -9.3799e-06
5:112044612 T C 0.037881 8.1391e-05
5:112047719 A G 0.181512 3.5790e-05
5:112052346 T C 0.082861 2.7872e-05
5:112057815 A G 0.096671 -2.8183e-05
5:112060030 G A 0.040634 8.0495e-05
5:112064293 G A 0.064418 -6.2437e-05
5:112064525 T C 0.024811 -2.9007e-05
5:112068338 A G 0.041263 4.0700e-05
5:112079882 G T 1.004515 -3.5845e-04
5:112082255 G A 0.049053 -9.8123e-05
5:112093658 G T 0.058966 7.0163e-05
5:112094628 T A 0.032828 -5.7571e-05
5:112098095 G A 0.096847 -3.8117e-06
5:112102231 G C 0.043162 -2.3678e-06
5:112102584 T C 0.034434 -1.0557e-04
5:112115423 G T 0.049011 -5.6109e-05
5:112159385 G A 1.945588 -1.4618e-05
5:112159545 C A 0.031773 4.6891e-05
5:112171097 G A 0.040562 8.9436e-05
5:112176756 A T 1.541012 -1.3387e-04
5:112178492 T C 0.029500 3.3450e-05
5:112178795 A G 0.038576 -1.8068e-05
5:112183157 G A 1.060650 -1.3580e-04
5:112189209 C T 0.105549 -1.5770e-05
5:112192072 G A 1.096545 -1.3112e-04
5:112196595 G A 0.029527 1.9490e-05
5:112200971 C T 0.146166 -6.7852e-05
5:112212608 A G 1.337195 -7.2494e-05
5:112220636 C T 0.047463 -6.6358e-05
5:112221913 G A 0.179824 9.5999e-05
5:112222787 T C 0.029332 1.2790e-05
5:112228667 A G 0.691449 6.8730e-05
5:112229367 A G 0.037615 -1.3139e-04
5:112229523 G A 0.667362 8.5872e-05
5:112233148 C A 0.038413 5.3082e-05
5:112235182 C T 0.049280 -3.6274e-05
5:112242968 T C 0.685973 6.1763e-05
5:112252066 T C 0.921534 7.9516e-05
5:112258392 G A 0.225453 1.1162e-06
5:112296901 G C 0.031893 -7.1281e-05
5:112303750 T C 0.029036 -5.6535e-05
5:112304202 G T 1.015677 2.7510e-05
5:112306806 G A 0.069540 -1.5454e-05
5:112311102 A C 0.041416 2.4534e-04
5:112317417 C T 0.391902 -4.2721e-05
5:112323463 C G 0.063652 -1.7156e-05
5:112330357 C T 0.028800 8.7683e-05
5:112343878 C T 0.032474 -2.7048e-06
5:112347759 T G 0.027563 -7.4923e-05
5:112349070 C T 1.513806 -3.1246e-04
5:112349297 C T 0.438225 -2.4962e-05
5:112350098 T C 0.438151 -2.5575e-05
5:112364689 A T 0.027686 7.5983e-05
5:112369121 G A 0.065856 -2.3049e-05
5:112369995 G A 0.320560 7.0828e-04
5:112377864 T C 0.441617 2.2270e-04
5:112393420 T C 1.019361 -4.9657e-05
5:112397781 T C 0.049329 -2.5017e-05
5:112398085 T G 1.858488 5.8963e-05
5:112398161 A G 1.506178 -5.6023e-05
5:112398203 C T 0.261669 3.5515e-05
5:112400208 A G 0.046693 -7.3479e-05
5:112403460 T G 0.021646 -8.6727e-05
5:112403779 A G 0.030692 -8.9666e-07
5:112407273 A G 0.071452 6.2276e-05
5:112408231 T C 0.048021 -8.0948e-06
5:112408670 T C 0.040319 -3.1624e-05
5:112408938 G A 0.367663 1.1462e-04
5:112408964 T C 0.099025 -2.4188e-05
5:112425072 T C 0.739785 1.2407e-04
5:112428766 A G 0.046359 8.2068e-05
5:112431107 T C 0.159908 2.8762e-05
5:112436122 G A 0.447287 -5.5000e-05
5:112445179 A G 0.041964 5.5221e-05
5:112449744 A G 1.097545 -2.8288e-04
5:112456099 A G 0.039851 -2.7970e-05
5:112473720 T C 1.869008 7.5936e-05
5:112480208 T C 0.025843 -3.2647e-05
5:112482049 C T 1.344933 -1.5713e-04
5:112484466 C G 0.028387 -9.9936e-05
5:112485651 C T 0.076700 3.3800e-05
5:112490061 G A 0.061345 -2.5073e-05
5:112491901 T G 1.299323 -8.5992e-05
5:112492301 T G 0.117486 1.1564e-04
5:112493256 A C 0.064814 -2.5936e-05
5:112495421 C T 0.072367 -3.1291e-05
5:112496479 A G 0.027900 -7.1799e-05
5:112499853 T C 0.056395 3.6126e-05
5:112500310 A G 0.046476 9.3914e-06
5:112510058 T C 0.177043 8.1717e-06
5:112512160 C T 0.024314 -3.2589e-05
5:112513773 A C 0.038631 1.7329e-05
5:112517609 C T 0.031870 1.2459e-05
5:112521248 T C 0.384080 7.5711e-05
5:112525356 G A 0.112631 2.9388e-05
5:112526403 G A 0.065636 -7.8831e-06
5:112528392 G A 0.045103 -5.3192e-05
5:112532750 C G 0.080517 1.6532e-04
5:112533615 C G 0.068297 -3.9247e-05
5:112535345 C T 1.334760 -8.5866e-05
5:112538543 A T 0.029965 -1.0616e-05
5:112543958 A G 0.047417 3.3225e-05
5:112545898 G C 0.224535 2.2207e-05
5:112561232 C T 1.502326 -8.7069e-05
5:112562065 G A 0.047644 -1.2668e-04
5:112567951 T G 0.053522 6.1428e-06
5:112568083 C T 0.020552 -1.1972e-05
5:112569668 C G 0.036476 -3.3859e-05
5:112580290 C T 0.076704 2.4402e-06
5:112583438 G A 0.248677 7.7266e-05
5:112587455 T C 0.145419 1.0580e-04
5:112604353 C T 0.036219 -2.4333e-06
5:112605760 A C 0.050796 7.0143e-05
5:112615395 G C 0.060040 -6.8778e-07
5:112616203 C T 0.136331 2.4542e-05
5:112622366 C A 0.049258 -1.7398e-04
5:112630074 A G 0.046226 -4.5831e-05
5:112655413 G A 0.141921 -1.3409e-05
5:112673962 T G 0.973320 -4.7264e-05
5:112689243 G A 0.058495 -2.4124e-05
5:112692298 A G 0.251663 -1.4057e-05
5:112693442 A G 0.453789 6.9444e-07
5:112711486 T C 0.414619 -3.1821e-06
5:112713654 A G 0.048021 -5.7721e-05
5:112717759 A G 0.109158 -2.7771e-05
5:112723567 G A 0.255116 5.0014e-06
5:112725635 C T 0.053445 6.8925e-05
5:112730165 A G 0.824252 -7.3970e-05
5:112730597 T C 0.056885 4.5070e-06
5:112738734 A G 0.087947 2.3040e-05
5:112739130 A G 1.077603 -8.5602e-06
5:112742968 A C 0.053308 -2.0483e-05
5:112769659 T C 0.047407 -6.4851e-05
5:112784772 T C 0.037602 -4.1732e-05
5:112786250 G A 0.099862 -4.5456e-05
5:112821137 A G 1.316772 5.8710e-05
5:112827399 G A 0.405907 2.7218e-05
5:112841809 C T 0.070709 3.9142e-05
5:112847194 T C 0.054214 -2.5876e-05
5:112847671 T A 0.030234 4.1164e-06
5:112859017 G C 0.020273 4.4762e-05
5:112862092 G A 0.040251 -7.6718e-05
5:112863799 C A 0.048959 -7.3213e-05
5:112873928 T C 0.427063 -4.5875e-05
5:112878912 A G 0.039900 7.0416e-06
5:112888882 T A 0.374011 1.2124e-04
5:112889370 C G 0.132394 1.8294e-05
5:112893148 G A 0.054681 -2.6793e-05
5:112903046 C T 0.070387 -1.3972e-04
5:112906681 T C 0.066681 5.4120e-05
5:112911738 C G 0.028073 -1.0250e-04
5:112920108 G C 0.083536 1.0445e-04
5:112936032 T G 0.089050 2.4562e-05
5:112951922 T G 1.304867 -4.6023e-05
5:112952502 T C 0.041737 -9.2791e-06
5:112960309 C A 0.049076 -2.9144e-05
5:112965011 T C 0.688148 -7.1697e-05
5:112965621 C T 0.250371 -1.1513e-05
5:112970526 A G 0.047612 -1.3271e-05
5:112971676 C A 1.624246 -8.9968e-05
5:112993158 C T 0.057469 -5.7337e-06
5:112996024 A G 0.077210 7.3099e-05
5:112996654 C T 0.346945 -4.6725e-05
5:113007120 C T 1.818842 2.1039e-05
5:113007302 T G 0.319638 3.3294e-06
5:113007565 G C 0.249598 2.6048e-06
5:113009185 T C 0.940752 -1.3437e-05
5:113012209 A G 0.034197 5.2730e-05
5:113012575 G A 1.737464 -3.3333e-05
5:113017032 T G 0.056525 -1.8863e-04
5:113018908 C A 0.301105 -9.7988e-05
5:113030009 G A 0.082767 -2.0926e-05
5:113030164 A G 1.560113 -3.1876e-05
5:113043036 C T 0.068489 1.4238e-04
5:113044401 A G 0.031721 -7.6766e-06
5:113051271 C T 0.110222 -4.5417e-05
5:113053253 A C 1.616320 -4.9286e-05
5:113058627 G A 1.540174 3.3184e-05
5:113069453 T G 1.873042 -2.8635e-05
5:113074136 G T 0.266827 3.5673e-06
5:113083032 T G 0.135854 -1.1553e-04
5:113085683 T C 1.043526 -2.2246e-05
5:113090409 T C 0.317276 -2.4836e-04
5:113096759 T G 0.100638 4.2861e-05
5:113104838 G A 1.146776 -2.7805e-05
5:113118517 A C 1.394901 -6.0542e-05
5:113118963 C G 0.707347 3.3191e-04
5:113119446 C T 0.140070 -3.3902e-05
5:113119543 A G 0.035015 8.4624e-05
5:113119623 G C 0.331336 1.2260e-05
5:113124622 G A 0.117710 -3.0758e-05
5:113127265 T C 1.867956 8.2010e-06
5:113127467 A G 0.796959 1.4744e-04
5:113128300 C A 1.844827 -1.1886e-05
5:113134457 A C 1.814226 -8.4728e-06
5:113135451 T C 0.033227 -2.8652e-05
5:113136485 A G 0.050504 -2.8879e-05
5:113138897 T G 0.220120 3.0934e-05
5:113145730 A G 0.040130 6.2080e-05
5:113148083 T G 0.044175 -1.8326e-05
5:113175959 G A 1.486613 -8.1441e-05
5:113177982 G A 0.133115 -9.7571e-05
5:113182983 A G 0.085811 -3.3817e-05
5:113184176 G A 0.032380 6.8396e-05
5:113185123 A G 0.151801 5.9417e-05
5:113191401 G A 0.080657 8.2621e-06
5:113203632 A G 0.113786 1.6184e-05
5:113204206 A G 0.046142 -1.8627e-05
5:113205328 T C 0.110073 8.2766e-05
5:113206679 T G 0.125046 -1.8383e-05
5:113210869 T C 0.346195 4.5713e-05
5:113211923 C A 0.132008 -1.4167e-04
5:113211999 G C 0.077629 -2.2217e-05
5:113220313 C T 0.772856 2.0377e-04
5:113223649 T C 0.538561 5.4685e-05
5:113230953 G A 0.078437 1.4433e-04
5:113232084 A G 0.064782 -1.7863e-05
5:113232296 T C 0.033321 4.7233e-05
5:113234837 A G 0.412224 1.0785e-04
5:113243407 G C 0.246742 1.7074e-05
5:113245140 G C 0.335519 4.6311e-05
5:113245667 C T 0.098051 -4.0106e-06
5:113246018 T G 0.250786 8.3645e-05
5:113249827 C T 0.053195 -5.4628e-05
5:113250798 T C 0.433616 -1.3533e-04
5:113252993 C A 0.430052 2.6334e-05
5:113254455 C T 0.024801 -1.0401e-05
5:113257081 G A 0.095753 -1.3428e-05
5:113270723 T C 0.540820 -6.6239e-05
5:113276728 C T 0.044236 -1.5229e-05
5:113278183 T C 0.644817 -2.9918e-06
5:113285418 C T 1.860361 4.8923e-05
5:113296006 C T 0.807303 -1.8967e-05
5:113303743 C T 0.351362 9.6575e-06
5:113306851 C T 0.367542 -3.3802e-05
5:113308063 G A 0.024609 1.1906e-04
5:113308201 A G 0.602035 2.2281e-05
5:113309137 C A 0.052335 -5.2756e-05
5:113321924 A G 0.380220 6.2870e-05
5:113346704 G A 1.484419 6.9567e-05
5:113356456 C A 0.024025 1.3961e-05
5:113368076 T C 0.082650 2.7408e-05
5:113369605 C T 1.832045 6.1861e-05
5:113370285 A G 0.050491 -6.5754e-05
5:113383420 G T 0.050390 -6.4538e-05
5:113388257 T C 0.213951 2.9206e-05
5:113389560 C T 0.637956 2.0848e-05
5:113392719 T C 1.781227 5.0985e-06
5:113395126 G A 0.283568 2.5115e-07
5:113404038 C T 0.354371 4.1579e-05
5:113408796 C T 0.044087 -2.7812e-05
5:113410817 T C 0.043597 4.8722e-05
5:113413776 C T 1.167046 -1.2897e-06
5:113414173 T G 0.087661 6.0547e-05
5:113414351 C T 0.280699 -4.8834e-05
5:113415686 G C 0.160145 -2.2523e-04
5:113432990 C T 1.260501 1.0800e-05
5:113446214 G A 0.371450 9.6142e-06
5:113450566 A C 0.076116 2.1424e-05
5:113450775 T C 0.027842 -7.1077e-05
5:113455547 A G 0.374187 6.0415e-05
5:113466377 A G 0.319807 -2.3949e-05
5:113472277 G A 0.179474 5.8758e-06
5:113486177 G A 0.252500 -4.5926e-05
5:113488994 G A 0.080706 2.7552e-05
5:113490355 G T 1.760824 -7.1720e-06
5:113502854 G T 0.722511 -5.4694e-05
5:113520370 A G 0.028384 -4.3874e-06
5:113520917 C T 0.248608 -1.7492e-05
5:113529449 T C 0.216420 -6.5522e-05
5:113550042 A C 1.375579 -4.9113e-05
5:113565725 G A 0.276080 1.8492e-05
5:113574606 G A 1.642941 -8.6138e-05
5:113575664 T C 0.030250 7.1018e-06
5:113584592 T C 1.638245 -8.4949e-05
5:113592263 T C 0.125176 8.9932e-05
5:113596658 A G 1.717986 3.7850e-07
5:113597712 T G 0.266593 1.7162e-05
5:113598972 G A 0.127201 3.3990e-05
5:113603570 T C 0.037836 9.8356e-05
5:113604818 T C 0.088054 2.5508e-05
5:113605294 G A 0.124228 9.3460e-05
5:113616399 G A 0.124819 7.3255e-05
5:113616863 T C 0.039757 4.4640e-05
5:113617360 C G 1.874133 -7.9321e-05
5:113631725 G A 0.446775 -1.1325e-05
5:113638683 C T 0.208079 -7.9670e-06
5:113642821 C T 0.182168 1.8781e-06
5:113643005 A C 0.398841 -3.9136e-05
5:113648991 G A 0.291228 -1.8326e-05
5:113658892 A G 0.207777 -5.2225e-05
5:113662439 G A 0.058975 -9.5948e-06
5:113698544 C G 0.889615 -1.2870e-05
5:113700382 G A 0.803557 -1.6800e-05
5:113700560 C G 0.139210 -2.2872e-05
5:113707543 G A 0.025749 -4.0427e-05
5:113710358 T C 0.699524 -3.0071e-06
5:113711389 T G 0.784716 -1.8150e-06
5:113712359 C G 0.364102 3.2682e-06
5:113714993 G T 0.054116 6.3919e-05
5:113716688 A G 0.121235 -1.9433e-05
5:113719742 G A 0.057265 -1.0311e-04
5:113735530 A G 0.069975 2.3973e-05
5:113748571 T C 0.788374 -1.1969e-05
5:113753724 G A 0.080332 1.1391e-05
5:113758490 C A 0.085578 1.7922e-05
5:113770064 G A 0.036862 1.0694e-04
5:113773628 A G 0.185728 -3.6984e-05
5:113774806 T C 0.077625 -1.5628e-05
5:113779421 A G 0.870842 -3.5707e-05
5:113780089 G A 0.036703 4.8433e-05
5:113780886 G T 0.091011 4.0665e-05
5:113783989 C T 0.439757 2.4850e-05
5:113798016 T G 1.649855 -1.4237e-05
5:113799744 A G 0.467807 -1.1597e-04
5:113804074 G C 0.079884 -5.0375e-05
5:113804830 T C 0.078667 -1.7930e-05
5:113814354 T C 0.033165 -6.4655e-05
5:113822197 A G 0.915559 1.3058e-05
5:113824434 C G 0.037216 8.1967e-05
5:113838634 C T 0.121865 -3.0574e-06
5:113858051 G C 0.391637 1.6369e-04
5:113859442 G C 0.032970 2.6371e-05
5:113862664 T C 0.162956 -4.4500e-06
5:113918849 T C 0.924660 1.5302e-04
5:113919791 C T 0.592863 1.4951e-04
5:113929569 T C 0.077041 -4.4120e-05
5:113947101 T G 0.033756 -1.1026e-04
5:113953334 C T 0.033214 -4.6490e-05
5:113958751 T C 0.028666 -4.6475e-05
5:113962288 A G 0.160681 3.2476e-06
5:113962849 C T 1.880754 1.2000e-05
5:113969331 C G 0.037716 -1.5392e-04
5:113981561 G A 0.092111 1.7876e-05
5:113984073 C T 0.081958 -1.6560e-07
5:113986879 A C 0.349425 -1.8092e-04
5:113992200 G A 0.428235 1.1056e-04
5:114005400 T C 0.074000 -1.3971e-05
5:114014225 C T 0.082095 -4.8338e-06
5:114019518 T G 0.047953 1.7187e-05
5:114020281 A G 0.056252 -6.7155e-06
5:114032514 C T 0.084633 3.1654e-06
5:114034445 A G 1.345906 1.9604e-05
5:114037929 A C 1.075155 3.1778e-06
5:114038368 G A 0.054571 -4.3445e-05
5:114074638 T C 0.118110 4.1926e-05
5:114075585 A G 0.488833 -2.2956e-05
5:114107043 A G 0.099651 -1.1982e-05
5:114118583 A G 0.121287 2.3723e-05
5:114120883 A G 0.054198 -1.0365e-05
5:114124431 A G 0.089463 3.2993e-05
5:114128895 G A 0.092621 -1.8691e-05
5:114136369 C T 0.061254 -3.1420e-05
5:114165361 A C 1.641271 -4.4444e-05
5:114165953 C A 0.224441 9.1445e-06
5:114167147 G A 0.577870 -7.8425e-05
5:114177104 C T 0.122910 2.3991e-05
5:114192489 G A 0.049835 -5.5419e-07
5:114218566 A G 0.116071 3.6011e-05
5:114218628 T G 0.026696 -6.8376e-05
5:114221239 C T 0.125455 1.8833e-05
5:114245560 A G 0.126844 3.4412e-05
5:114245902 C G 0.520404 -1.3791e-05
5:114261631 T C 0.126351 1.6936e-05
5:114267108 A G 0.070173 1.7959e-05
5:114267811 T C 0.281475 2.4122e-05
5:114268470 C A 0.979912 -2.1394e-05
5:114306194 A C 0.036709 3.5474e-05
5:114321340 G A 0.035547 3.6663e-06
5:114340007 T C 0.060189 1.0736e-05
5:114341719 T C 0.125692 3.0049e-05
5:114354070 C G 0.394781 -4.0145e-05
5:114361369 A G 0.459887 -1.5353e-05
5:114365284 T G 0.127396 -8.7212e-05
5:114367728 C T 0.125734 2.0284e-05
5:114368768 C T 0.042303 1.9253e-05
5:114386186 C A 0.038676 -3.8659e-05
5:114390062 C T 1.033009 -9.2356e-05
5:114391581 G C 0.185926 -6.2494e-05
5:114400398 C T 0.064324 1.1558e-04
5:114401208 A G 0.071069 2.9824e-05
5:114404447 A G 0.073474 1.5979e-04
5:114407693 T G 0.124630 5.1141e-05
5:114416996 A G 1.603574 4.5763e-05
5:114421209 A G 0.088125 1.4241e-05
5:114427052 A G 0.981467 3.4887e-03
5:114429753 T C 0.044207 2.2577e-05
5:114429940 C A 0.036083 -5.6790e-05
5:114436451 A G 0.115539 1.4823e-05
5:114439937 T C 0.047122 8.8229e-05
5:114444560 G A 0.053571 -1.6213e-05
5:114444980 C G 0.229075 -1.0873e-04
5:114445575 T G 1.398656 4.6313e-05
5:114446198 T C 0.026466 5.5609e-05
5:114451587 C A 0.899460 -7.8804e-05
5:114452294 T C 1.927503 -4.2378e-05
5:114452634 T C 1.914887 -4.3783e-05
5:114462355 T C 1.894708 -4.0337e-05
5:114468364 C T 0.023197 -5.3052e-06
5:114469724 C T 0.092390 8.6518e-06
5:114469808 C T 0.023655 8.8791e-07
5:114475161 C G 0.609254 1.7308e-06
5:114488468 T C 0.771340 1.7378e-05
5:114508161 G A 0.612895 3.9193e-05
5:114508651 C G 0.693935 5.5449e-05
5:114509645 T C 0.047807 -3.0531e-05
5:114513668 G A 0.101787 -2.5072e-05
5:114514738 C T 0.125848 1.5169e-05
5:114515163 T C 0.045837 -2.7319e-05
5:114515588 G A 0.502128 8.2055e-06
5:114515657 T C 0.039829 2.1224e-05
5:114525350 T G 0.249186 -3.0507e-05
5:114526010 C T 1.817017 8.4403e-05
5:114526788 T C 0.035022 -1.5588e-05
5:114528472 T C 0.049066 5.7860e-05
5:114533832 C A 0.132037 7.2515e-06
5:114538618 C A 0.439627 5.7459e-05
5:114544875 G A 0.058807 -9.8160e-05
5:114553787 A G 0.086298 6.6810e-05
5:114557324 T G 0.142031 -3.8985e-05
5:114562774 C A 0.176011 -2.0766e-05
5:114563126 C T 0.174242 -2.4992e-05
5:114564742 T C 1.273289 3.2266e-05
5:114567867 C G 0.142638 -3.3392e-06
5:114586449 T C 0.035457 -2.8486e-05
5:114587149 A G 0.115539 1.1973e-04
5:114590343 A G 0.887811 3.9456e-05
5:114595454 G A 0.075967 1.0150e-04
5:114617583 G A 0.659183 -1.7967e-05
5:114635340 C T 0.187098 -1.4748e-06
5:114638625 G A 0.369016 3.4998e-05
5:114638909 T C 1.777436 4.1401e-05
5:114644760 A G 0.066217 -3.5092e-05
5:114645509 A G 0.079281 3.8940e-05
5:114645934 A G 0.077580 -2.1155e-05
5:114649524 A G 0.033194 1.1491e-04
5:114658984 A G 0.652945 -6.0479e-05
5:114661491 T C 0.225917 5.6634e-06
5:114672810 G C 1.978172 -5.1595e-05
5:114673479 C T 0.426505 -2.6332e-05
5:114674583 C G 0.902290 -1.9642e-05
5:114677540 T C 0.030926 1.4049e-04
5:114681007 T C 0.198393 -5.1107e-05
5:114682226 C G 0.067755 2.6700e-04
5:114683721 G A 0.386397 1.1875e-05
5:114683779 C T 1.164339 -7.5928e-05
5:114683953 C T 0.043467 4.5774e-05
5:114684036 T C 0.050316 -3.9154e-05
5:114684106 G C 0.667210 1.6845e-05
5:114685208 G A 0.040978 -1.5043e-05
5:114696135 C T 0.178640 -6.5748e-06
5:114697053 C T 0.726406 5.2811e-05
5:114706443 A G 0.160379 1.4521e-06
5:114706752 G A 0.145942 1.1502e-04
5:114710918 C T 0.088921 7.1075e-05
5:114711938 C T 0.037781 -5.7097e-05
5:114716967 A G 0.072526 2.1841e-05
5:114717922 C T 0.036041 -1.5941e-05
5:114719148 C T 0.961759 -1.2866e-04
5:114719236 C T 0.122274 2.8831e-05
5:114727815 C T 0.033405 -1.1366e-05
5:114730406 T G 0.244558 -4.5338e-05
5:114731010 G T 0.203291 -6.2486e-05
5:114738441 G C 0.063305 -1.9145e-05
5:114744304 G A 0.879969 -2.9591e-05
5:114749496 C G 1.031789 -2.9079e-05
5:114750119 A G 0.137623 -1.0514e-05
5:114753933 T G 0.104370 1.6431e-06
5:114754424 G A 1.096250 -6.2744e-06
5:114758386 T C 0.054262 -7.0229e-06
5:114761601 C T 0.273273 3.2783e-05
5:114776341 C T 1.186634 1.9528e-05
5:114787125 A G 0.035590 -1.3028e-04
5:114795608 A G 0.880031 -1.4776e-05
5:114813282 C T 1.777968 6.4012e-05
5:114813590 A G 0.063000 9.0860e-06
5:114814289 T C 0.089670 2.8572e-05
5:114821667 C T 0.097512 -1.5400e-07
5:114825668 C T 1.417219 -7.2669e-07
5:114844882 T C 1.093705 6.4487e-05
5:114856710 C T 0.075113 -3.0972e-05
5:114865268 A G 0.145140 1.1749e-04
5:114871727 G A 1.085649 -8.1631e-06
5:114895968 C A 0.112699 1.7184e-05
5:114896288 C T 0.413681 1.1367e-05
5:114903463 A G 0.040991 -1.0370e-04
5:114908647 T C 0.048005 -1.1326e-05
5:114909429 A T 0.081851 1.9727e-04
5:114911660 G C 0.050527 -5.6355e-05
5:114911776 G T 0.078654 -9.1338e-06
5:114929837 T A 1.093208 3.5701e-05
5:114960881 C T 0.726033 -2.3725e-05
5:114971322 A G 1.257294 2.7136e-06
5:114973671 A G 1.073896 3.8192e-05
5:114973862 C T 0.022337 1.4656e-05
5:114977989 C T 0.831717 -2.1704e-05
5:114992696 C T 0.911518 2.4769e-05
5:114993694 A G 0.043597 -1.1853e-04
5:115009025 C T 0.358815 -7.8172e-06
5:115017389 T C 1.604573 3.5840e-05
5:115022572 C T 0.076191 4.4763e-05
5:115033709 C T 0.555196 6.1101e-05
5:115034098 A G 0.455434 -1.4043e-05
5:115035937 T G 0.046992 8.7735e-05
5:115038096 G A 0.067271 3.7469e-05
5:115045072 C T 0.097476 1.8182e-04
5:115051490 C T 1.138230 5.4389e-05
5:115052306 A G 0.032750 -9.6843e-06
5:115068172 C A 0.341943 -2.7499e-04
5:115068325 C T 0.531235 5.5408e-05
5:115070991 C T 0.136750 -1.9056e-05
5:115079058 G A 0.791230 7.9200e-06
5:115081543 G A 0.775498 -1.9805e-05
5:115086632 A C 0.339165 6.7637e-05
5:115090694 C T 0.517720 -6.7164e-07
5:115106833 T C 0.027972 9.4757e-05
5:115110090 C A 0.896282 4.4647e-05
5:115110784 A G 0.031283 7.5832e-05
5:115112816 T C 0.035797 3.9769e-05
5:115113683 C T 0.100200 7.0367e-05
5:115114770 G T 1.692897 -6.0725e-05
5:115115407 T C 0.043224 7.9834e-07
5:115115802 C T 0.748467 -8.4094e-06
5:115117355 T C 0.031250 1.3695e-04
5:115117708 A C 0.062156 4.4261e-06
5:115121068 A G 0.036586 -1.0114e-04
5:115121239 C G 0.481329 5.1882e-05
5:115127182 G A 1.087927 -1.0172e-05
5:115127453 T G 0.085149 8.0817e-05
5:115128540 A G 1.677862 -6.2667e-06
5:115135973 G A 0.050890 4.3658e-05
5:115136309 C G 0.082338 3.5379e-06
5:115136538 A G 0.042626 5.3832e-05
5:115138360 A G 0.032117 -2.2630e-05
5:115143515 G A 0.020942 -1.8953e-05
5:115157245 G T 0.063344 3.8149e-06
5:115162675 G C 0.030792 -7.9352e-05
5:115169920 A G 0.368536 5.4981e-05
5:115170923 C T 0.029806 3.4654e-05
5:115175916 G T 0.784167 6.6208e-06
5:115177207 C T 0.043302 6.5362e-05
5:115178395 T C 0.727587 1.3671e-05
5:115178487 A G 0.030685 1.7693e-05
5:115196388 C T 0.036141 7.2329e-05
5:115196792 G A 0.401285 -6.6844e-05
5:115206879 T C 0.340041 1.6260e-05
5:115211224 G A 0.625362 3.8589e-05
5:115219456 C G 1.823507 -1.8357e-05
5:115226115 G A 0.424807 -1.1534e-05
5:115229141 A G 0.076632 -1.8034e-05
5:115231657 T C 0.150460 -1.6971e-04
5:115233116 A G 0.817595 1.1338e-05
5:115239313 A G 0.324666 -5.7332e-06
5:115243122 C A 0.080073 -4.7073e-05
5:115244235 G A 0.032522 -1.9496e-05
5:115244374 A G 0.466301 -8.9254e-05
5:115250272 G T 0.501323 -1.1963e-04
5:115254723 C T 0.667817 -2.9129e-05
5:115254983 G A 0.030276 1.0541e-05
5:115256858 A C 0.140047 7.7437e-05
5:115257375 A G 0.070404 -1.9065e-07
5:115258475 A C 0.045142 2.2600e-05
5:115258955 A G 0.070475 2.4037e-05
5:115259850 A G 0.050861 -1.0252e-05
5:115259912 T C 0.924189 4.3332e-05
5:115260800 T C 0.034116 7.5574e-06
5:115261314 A G 0.044499 3.4226e-05
5:115270556 T G 0.069138 3.1982e-05
5:115270867 A G 0.923783 7.3336e-05
5:115281872 C A 0.064094 -1.6480e-05
5:115282816 C T 0.038267 5.7955e-06
5:115291291 A G 1.800071 5.3877e-05
5:115292955 A G 0.025956 3.7975e-05
5:115293388 A G 0.023207 3.2182e-05
5:115298518 G A 1.621892 -4.0533e-06
5:115298977 T C 0.831081 5.2822e-05
5:115300122 A C 0.105639 1.7869e-05
5:115300934 C T 0.026485 7.4014e-05
5:115302027 C T 0.602106 -2.6977e-06
5:115302941 A C 0.072065 4.0756e-05
5:115310204 T G 0.111810 5.9545e-05
5:115310760 T C 0.133316 -2.8353e-05
5:115317071 T C 0.858858 4.5960e-05
5:115322447 C T 0.296263 -5.7820e-05
5:115324753 A C 0.222594 6.8614e-05
5:115324915 A G 0.145082 -8.5881e-06
5:115334574 G T 0.109872 -2.1563e-04
5:115337166 A G 0.085584 1.6242e-05
5:115338958 T G 0.060442 4.4248e-05
5:115341638 C G 1.676990 -7.1299e-05
5:115341798 C T 0.037654 -4.4190e-05
5:115349547 A C 0.117292 -2.1501e-05
5:115350426 G A 0.069595 2.9649e-05
5:115353080 T C 0.026566 1.4111e-04
5:115356017 G T 0.571418 8.6399e-05
5:115356834 G A 0.872831 -1.8634e-06
5:115364344 C T 0.148480 -1.7353e-04
5:115364834 A G 1.001652 7.2019e-05
5:115367905 T C 0.136526 1.7412e-05
5:115369507 C A 0.826680 1.2369e-04
5:115369912 G A 0.069255 -3.2205e-05
5:115371671 C T 0.131911 -3.6064e-05
5:115374602 A G 0.829351 5.7167e-04
5:115376212 A G 0.025333 9.6489e-05
5:115378016 G T 0.089239 9.2355e-05
5:115378630 C T 1.900349 5.5483e-05
5:115380479 T C 0.034928 -1.0765e-04
5:115382486 T G 1.667349 -4.0153e-05
5:115385416 G A 0.036862 -9.3091e-05
5:115387064 T C 0.259592 -1.4900e-05
5:115392937 A G 0.055272 8.6616e-05
5:115393411 T C 1.574118 -6.4676e-05
5:115394570 T C 0.021062 3.3816e-07
5:115396995 A G 0.165602 1.8493e-05
5:115398154 A G 0.068378 3.8341e-05
5:115407038 G A 0.038771 8.5780e-05
5:115411308 C A 1.434957 2.5677e-05
5:115411341 C T 0.100440 -2.3593e-05
5:115412499 A G 0.065253 -1.6471e-05
5:115419186 A C 1.313462 4.6910e-06
5:115421351 T C 0.122657 -6.9208e-05
5:115425582 T G 1.304701 -9.1988e-08
5:115425628 A C 0.157734 1.4766e-05
5:115428381 G T 0.109262 1.9748e-05
5:115444914 A G 0.021136 -4.9766e-05
5:115448982 C T 0.265808 -3.9864e-06
5:115453031 T C 1.656311 -2.6921e-06
5:115454629 C T 0.074633 4.6285e-06
5:115466139 T C 0.088986 7.2459e-06
5:115467667 A C 1.784278 2.6787e-05
5:115472300 A G 0.070176 -2.8884e-06
5:115489770 G A 1.652081 4.3525e-06
5:115491474 G C 0.042026 -1.1371e-05
5:115495327 T G 0.021993 7.0159e-05
5:115520736 C A 1.306409 1.6981e-05
5:115523956 C T 0.022214 -4.6728e-05
5:115533602 T G 0.023386 -1.4224e-04
5:115533645 G A 0.347558 -7.5144e-06
5:115548797 C T 0.127493 4.3589e-05
5:115552807 T C 0.243201 4.3678e-06
5:115559325 A G 0.473445 5.6154e-06
5:115561189 T C 0.024755 9.4708e-05
5:115569418 A G 0.066726 -4.1795e-05
5:115571703 C T 1.042685 1.2069e-05
5:115574030 A G 0.025813 5.1306e-06
5:115580154 T C 0.030403 6.8609e-06
5:115592715 G A 0.046213 -6.3968e-06
5:115597048 T C 0.157847 1.5835e-05
5:115607289 A G 0.112644 -6.2746e-06
5:115620224 G A 0.122011 -1.3572e-05
5:115633458 C T 0.026949 -3.4095e-06
5:115636064 G A 0.068635 -2.3209e-05
5:115678956 C A 0.296438 -3.4428e-05
5:115683201 G A 0.071186 -1.0129e-05
5:115694606 C A 0.089592 -2.6706e-06
5:115696733 T G 0.095912 -2.4253e-05
5:115698231 G A 0.627349 -4.4630e-05
5:115698959 A C 0.210253 1.5860e-05
5:115699821 G A 0.102014 -6.8659e-05
5:115700756 T C 0.478713 -1.3814e-05
5:115708114 G A 0.045230 -1.5292e-05
5:115713000 T C 1.003415 9.2909e-05
5:115714252 A G 0.071650 1.9514e-05
5:115722534 C A 0.241679 -8.4470e-05
5:115722537 G T 0.155608 -1.1146e-04
5:115723410 G T 0.157568 7.1112e-05
5:115727838 T G 0.090277 -2.6240e-05
5:115730278 G T 0.452591 -3.7217e-05
5:115732822 C A 0.088778 -1.0073e-05
5:115734346 T C 1.205268 2.4205e-05
5:115740153 T C 1.604606 6.1243e-06
5:115741379 T C 0.044246 6.7889e-06
5:115741825 G C 0.087486 -1.9834e-05
5:115741872 C T 0.035794 2.4403e-05
5:115742136 G A 0.089463 -1.1764e-05
5:115748719 C T 0.388617 -3.8737e-04
5:115754190 A G 0.108379 1.4016e-05
5:115756616 A G 0.023025 1.0942e-04
5:115756628 A G 0.259021 -1.1397e-05
5:115761101 G C 0.063192 -6.1180e-05
5:115761593 G A 0.245275 -1.3583e-03
5:115763454 C A 0.044369 -3.0192e-05
5:115763754 T G 1.084799 2.7425e-04
5:115766776 A C 1.620711 5.7146e-06
5:115778740 G A 0.082965 -2.2837e-05
5:115785493 C A 0.043272 -1.2847e-06
5:115792292 T C 0.090044 3.0769e-05
5:115793533 G A 0.388747 -5.1005e-05
5:115793979 G A 0.089268 -6.4126e-05
5:115794948 C T 1.033529 4.0306e-05
5:115800332 A G 0.040640 2.1515e-05
5:115811273 T C 0.084889 1.1118e-05
5:115812424 G A 0.337957 6.9598e-06
5:115812489 A G 1.951843 -1.2813e-04
5:115816948 A G 1.086051 -2.2983e-05
5:115821212 G A 0.052409 1.4959e-04
5:115822842 C T 0.131245 7.8605e-05
5:115829877 G T 0.135841 5.5815e-05
5:115830181 A G 1.687690 8.8285e-06
5:115830469 G A 0.426242 -2.8253e-04
5:115831092 T C 0.948574 2.8223e-05
5:115831574 A C 0.554861 3.5682e-05
5:115832180 T C 0.060131 1.0341e-05
5:115833529 A C 1.388455 -8.4400e-05
5:115833837 A G 0.043801 -8.3844e-06
5:115833853 C T 1.538081 -3.5083e-05
5:115835509 G T 0.038796 6.9099e-07
5:115836872 C T 0.130927 4.4586e-05
5:115837292 G A 0.435457 2.9377e-05
5:115837772 A G 1.523650 -1.0763e-04
5:115838682 C G 0.667862 -2.7533e-05
5:115840207 T C 1.837498 2.7622e-05
5:115840528 T C 0.459719 8.2988e-05
5:115842768 A G 0.629471 2.3109e-04
5:115843166 T C 1.164547 -1.3344e-04
5:115843332 T C 0.044804 4.1082e-05
5:115844340 G A 0.131190 1.3778e-05
5:115845811 C A 0.521988 -4.7413e-05
5:115846212 T C 0.580042 -3.0503e-05
5:115847241 G A 0.361535 1.2682e-04
5:115849242 A G 0.532245 7.2999e-05
5:115851237 T G 0.205122 -1.3290e-05
5:115852553 C A 0.104176 8.6949e-05
5:115852814 T C 0.074568 -6.1810e-05
5:115852960 G A 0.482569 6.2018e-05
5:115854517 G A 0.243743 -1.1590e-05
5:115861632 A G 1.509233 -7.1003e-05
5:115868242 T C 0.101787 5.2365e-05
5:115868611 C A 0.150178 2.6698e-04
5:115869596 T G 0.029098 -2.7405e-05
5:115869887 G A 0.037242 -1.7447e-05
5:115879239 T C 0.307113 4.6679e-05
5:115882107 T C 0.028345 -8.6738e-05
5:115882198 G A 0.421182 2.2963e-05
5:115885331 A T 0.081368 -1.8568e-05
5:115885574 A C 1.610140 -1.0946e-04
5:115886885 G C 0.072841 -6.8747e-05
5:115888195 C T 1.539548 -6.2359e-05
5:115888688 A C 1.137461 -1.7196e-05
5:115889733 G A 1.630049 -9.0336e-05
5:115889873 T C 0.043396 -3.2178e-05
5:115899501 A C 0.108486 1.7839e-04
5:115903375 G A 0.062208 -7.7476e-05
5:115904610 C T 0.097067 5.2632e-05
5:115913810 C G 1.640822 5.8297e-05
5:115917015 A G 0.390610 -5.1244e-05
5:115917520 G A 0.532673 -1.2458e-05
5:115929508 C T 0.343102 -3.8275e-05
5:115935727 A G 0.458904 -7.6179e-05
5:115939200 G A 0.089485 -5.8468e-06
5:115942212 G T 0.634035 2.9552e-05
5:115942677 C T 0.025265 3.2788e-05
5:115942829 G A 1.961431 7.7614e-06
5:115943416 G A 0.054314 7.9560e-06
5:115944495 G A 1.153070 -6.9670e-05
5:115946462 A G 0.065025 4.8227e-05
5:115947009 C A 0.047846 3.5254e-05
5:115947124 G A 0.812629 1.7314e-05
5:115948109 A G 0.924611 1.9413e-05
5:115950900 A G 0.823350 -5.0663e-06
5:115955438 G A 0.053110 -3.5859e-05
5:115956530 A G 0.900222 -8.6786e-06
5:115957300 A G 0.496168 2.0399e-05
5:115958933 G A 1.487035 2.0374e-05
5:115959653 C A 1.799825 3.1975e-05
5:115960512 G A 0.056580 7.7858e-05
5:115961967 T C 1.022980 -2.2084e-04
5:115962366 T C 1.431451 -2.0213e-05
5:115964385 A C 0.037398 -3.2319e-05
5:115965098 T C 0.064821 3.0781e-05
5:115968165 G A 0.065808 4.4253e-05
5:115973490 T C 0.366692 1.0178e-04
5:115975656 G A 0.393210 -3.4155e-05
5:115975963 G A 1.169834 1.9617e-05
5:115976909 C A 0.046164 1.6373e-05
5:115978560 T C 1.831422 5.3405e-05
5:115979183 A G 1.342514 -1.9936e-06
5:115980028 C T 0.020455 -1.7928e-05
5:115983601 G A 0.089570 8.3254e-05
5:115988836 C A 0.597439 1.9547e-05
5:115990401 T C 0.067492 4.9987e-06
5:116000771 C T 0.101417 7.1143e-05
5:116006516 A G 0.052078 -4.9754e-06
5:116010139 A G 0.037722 1.0420e-04
5:116011292 G A 1.296856 3.2557e-05
5:116013043 C T 0.049514 1.2864e-05
5:116013764 T C 0.567179 4.1228e-06
5:116022750 T C 0.028881 -6.7884e-05
5:116033247 C T 0.734910 3.7377e-05
5:116039479 T G 0.087252 5.4518e-05
5:116051392 C T 1.865551 9.3074e-05
5:116056528 C T 0.110550 5.7525e-05
5:116060232 T G 0.084760 3.0363e-05
5:116073019 C A 0.043156 4.7383e-05
5:116074260 T C 0.459199 2.2829e-05
5:116080847 C T 1.856606 1.4402e-05
5:116083082 A G 0.088012 -1.1135e-05
5:116083610 G A 0.057012 -1.3313e-05
5:116088853 G A 0.771041 -1.3130e-05
5:116093923 A C 0.971879 -8.6716e-06
5:116098215 C T 0.105328 -4.3373e-05
5:116101059 C A 1.248667 -4.2995e-05
5:116102947 A G 0.030851 3.5009e-05
5:116103796 G C 0.477924 -2.0745e-05
5:116104302 C T 0.038177 6.5210e-05
5:116106915 A C 0.078401 5.8718e-05
5:116109793 C T 0.399838 2.0614e-06
5:116117561 C T 0.075016 2.2674e-05
5:116120408 T C 0.132660 -2.8885e-06
5:116122182 G A 0.090027 8.2686e-06
5:116122540 C G 0.301011 -6.7877e-06
5:116124275 G A 0.158383 -1.6684e-05
5:116125078 A G 1.676775 1.8119e-05
5:116127389 T C 0.068080 -9.8531e-06
5:116131102 G A 0.112060 -5.0716e-05
5:116132827 T G 1.057249 -7.6925e-06
5:116143444 G A 0.864931 2.7176e-05
5:116151140 A C 0.151427 1.7414e-05
5:116156050 G A 0.076983 -1.4827e-05
5:116160694 C A 0.061293 -1.8237e-05
5:116160897 A G 0.122943 5.9837e-06
5:116171534 G T 0.027245 -1.1025e-05
5:116172761 T C 0.123306 -6.9671e-06
5:116173132 C T 0.662604 1.4769e-05
5:116176682 G A 0.531180 3.0681e-05
5:116177017 G T 0.092712 2.4503e-07
5:116178874 T C 0.087872 -4.1683e-05
5:116185523 G A 0.778718 9.8704e-06
5:116187659 T C 0.103079 -9.6169e-07
5:116188253 A G 0.062026 -7.9139e-05
5:116188453 T C 0.251874 4.0736e-05
5:116190436 T C 0.106032 -5.9571e-06
5:116191812 T C 0.030783 6.7537e-05
5:116192688 A C 0.160077 5.3587e-05
5:116195098 C T 0.057378 1.3269e-04
5:116196030 C T 0.184687 -3.8047e-06
5:116199044 C A 0.526490 1.8290e-06
5:116199122 C T 0.466869 -5.3967e-06
5:116199711 A G 0.074535 -5.0661e-05
5:116200752 C T 0.049585 1.5110e-04
5:116209872 T C 0.298048 2.8124e-05
5:116212781 A C 1.162015 -3.5576e-05
5:116212962 A G 0.029906 -8.5934e-06
5:116214869 C T 0.057320 8.5086e-05
5:116215179 T C 0.087937 2.7332e-05
5:116216686 G A 1.019945 -4.2291e-06
5:116218547 C T 1.132105 -3.1734e-06
5:116221252 G A 0.716529 1.2117e-05
5:116223474 C T 1.852432 8.3863e-06
5:116225860 A G 0.033743 -2.7908e-05
5:116226065 C G 0.135922 -7.3504e-06
5:116228788 A G 0.060121 -1.3668e-05
5:116231506 C T 1.482922 -1.3106e-05
5:116233807 C T 0.091708 8.9036e-05
5:116233809 A T 0.032513 4.3223e-05
5:116234449 G A 0.085272 3.3070e-04
5:116234868 T G 0.285922 1.8368e-05
5:116235127 C A 0.107558 -6.8624e-05
5:116244409 G C 1.239231 -2.0622e-05
5:116254291 G A 0.259235 1.1446e-04
5:116254960 T G 0.046109 -2.9389e-05
5:116262452 G A 0.500469 -1.3863e-04
5:116262926 T C 0.696029 1.2811e-04
5:116266179 G T 0.046560 -1.5090e-05
5:116266736 C A 0.358315 9.9099e-06
5:116275528 A G 0.111644 1.7060e-04
5:116278067 A G 0.679534 -2.3797e-04
5:116280537 C A 1.109028 2.1322e-06
5:116282505 T G 0.125098 1.2750e-04
5:116284226 G A 0.101663 9.2155e-06
5:116295826 G A 0.130901 -8.6031e-05
5:116302411 G A 0.024243 -2.2041e-05
5:116310856 T G 0.087275 -3.2078e-05
5:116312566 T G 0.026417 -1.6128e-06
5:116313469 C T 0.212045 -2.4744e-04
5:116314827 A G 0.216053 1.2993e-05
5:116316981 G A 0.921222 3.3993e-05
5:116317977 A G 0.519979 1.5694e-05
5:116347450 G C 0.058862 2.2207e-05
5:116365801 A G 0.024236 -1.2095e-06
5:116366542 G A 0.057398 5.2453e-05
5:116368869 C A 0.026336 9.3285e-06
5:116369319 G A 0.060657 -4.3415e-05
5:116369437 G A 0.021162 -2.0539e-05
5:116381559 A G 0.056044 -2.9503e-05
5:116381642 C T 0.075600 1.5470e-05
5:116386784 G A 1.794012 -5.8743e-06
5:116391443 G T 0.061351 1.5328e-04
5:116396722 G T 0.580951 2.6706e-05
5:116401118 G A 0.343852 4.9314e-05
5:116407428 T C 0.176981 1.4953e-05
5:116413397 G A 0.064302 1.1111e-04
5:116414003 G A 1.954293 3.7611e-05
5:116418850 C T 1.661341 1.7178e-05
5:116420593 C T 0.456879 2.2763e-04
5:116425335 T C 0.059358 -1.0507e-05
5:116425565 G T 0.111582 -1.2794e-04
5:116426410 G A 0.181993 -2.3416e-07
5:116426999 A G 0.128733 -2.4314e-04
5:116432007 C T 0.097558 -5.0765e-05
5:116435063 A G 1.886431 9.9643e-06
5:116435391 C T 0.050361 3.8553e-05
5:116435544 T C 0.187543 -1.0774e-05
5:116436612 T C 0.028043 8.0345e-06
5:116437506 T C 0.137227 1.9707e-06
5:116444538 C A 0.081478 -1.9115e-05
5:116444840 T C 0.320021 -2.1313e-05
5:116460023 A G 0.028894 2.6221e-05
5:116460523 C G 0.023132 4.5704e-05
5:116465497 G A 0.366598 9.7208e-06
5:116469880 A G 0.041909 1.8631e-05
5:116473240 G C 0.110112 -8.2152e-05
5:116478640 T C 0.158162 -6.1264e-05
5:116480810 T C 0.026713 -1.4063e-04
5:116480847 T C 0.184933 5.0716e-05
5:116483701 T C 0.029971 3.0369e-05
5:116484920 G A 0.588361 -2.5483e-04
5:116486485 C T 0.154225 8.4394e-05
5:116490888 A G 0.164229 -2.8269e-05
5:116492239 T C 0.060319 -1.9182e-05
5:116495057 T C 0.112988 3.2085e-05
5:116499061 C T 0.025031 -4.1086e-05
5:116499224 G A 0.537698 -6.5355e-05
5:116500217 G C 0.047833 9.5267e-05
5:116514245 C A 0.062867 -4.7351e-05
5:116522803 C T 0.041652 2.1490e-05
5:116525783 T C 0.241906 5.6136e-05
5:116527405 A G 0.873601 1.6156e-05
5:116532863 A G 0.069647 -1.6862e-05
5:116535452 C T 0.283143 8.8501e-05
5:116537725 G C 0.039692 1.3582e-06
5:116538661 T G 0.102089 3.8063e-05
5:116539533 C T 0.089729 -1.4109e-05
5:116540309 G C 0.220312 6.8332e-05
5:116541294 A G 0.075957 1.3911e-05
5:116542731 G A 0.067343 -8.1877e-06
5:116546421 T C 0.045626 3.7328e-05
5:116551588 G C 0.035616 3.5967e-05
5:116553503 A G 0.141969 -1.3100e-05
5:116555353 A G 0.031468 7.0823e-05
5:116561340 A G 0.099304 -2.2842e-06
5:116562502 G C 0.151492 8.9513e-06
5:116575076 G A 0.315912 -5.3674e-05
5:116575511 C T 0.062036 5.1513e-05
5:116578026 T C 0.068755 5.0583e-05
5:116581505 T G 0.056012 -6.6277e-05
5:116596851 T C 0.061273 3.0736e-05
5:116600516 C A 0.531606 -6.1919e-05
5:116606962 C T 0.048741 -3.0824e-05
5:116606966 T C 0.068427 -3.4047e-05
5:116612757 C T 0.043243 -2.5548e-06
5:116617587 A G 0.037936 2.1946e-05
5:116628071 T C 0.680517 -1.5489e-04
5:116635551 A G 0.028949 8.3032e-06
5:116647725 G A 0.161054 -6.2747e-06
5:116650143 T C 0.025466 -9.9282e-05
5:116652632 T C 0.029215 2.4253e-05
5:116661975 G A 0.101676 -1.0017e-05
5:116662598 C A 0.051977 2.0092e-05
5:116663400 G A 1.326094 -1.8151e-05
5:116665877 T G 0.210857 -1.5543e-04
5:116666094 C T 0.030182 9.7823e-06
5:116666584 C T 1.229601 2.3278e-05
5:116673020 C A 0.779114 -2.3756e-05
5:116693237 A G 0.178591 -1.3154e-05
5:116698899 C T 0.589876 -3.4432e-05
5:116701547 G A 0.052532 -1.9951e-05
5:116708078 C T 0.162898 1.8823e-05
5:116713465 C A 0.426784 -5.3691e-05
5:116715275 T C 0.074324 7.4962e-05
5:116717069 T C 0.241270 -4.8233e-05
5:116721482 C G 0.174245 6.5144e-06
5:116730628 T C 0.113848 6.9194e-05
5:116730766 T C 0.065444 1.6056e-04
5:116730918 A G 0.099625 1.4600e-05
5:116732748 C A 0.081303 2.0758e-07
5:116742547 C T 0.970201 2.3364e-05
5:116748629 G A 0.033714 4.6045e-06
5:116753244 T C 0.047458 1.5721e-05
5:116753432 G A 0.021630 5.7506e-05
5:116757011 A G 0.113751 9.9718e-05
5:116759602 T C 0.685792 -1.7365e-05
5:116762511 A G 0.053792 -4.1415e-06
5:116781595 G C 0.135053 -5.4695e-05
5:116788350 G T 1.956799 -6.0517e-05
5:116797214 C T 0.029825 -2.3033e-05
5:116799810 G A 0.146591 -5.7723e-06
5:116807553 G T 0.193629 -2.3252e-05
5:116809000 G C 0.122118 2.2286e-05
5:116813281 A G 0.613772 -1.6218e-05
5:116825748 T G 0.180938 -7.1228e-05
5:116833941 A C 0.340239 -8.4463e-06
5:116842307 T C 0.034360 -6.5048e-07
5:116843143 A G 0.164316 1.6440e-06
5:116847640 A G 0.635405 -1.0049e-04
5:116857125 G A 0.657985 -9.9093e-05
5:116875363 A G 0.278135 -2.1827e-05
5:116878825 T C 0.153965 -2.8421e-05
5:116882940 G A 0.147175 8.4179e-06
5:116882970 G T 0.048582 -3.0204e-05
5:116884329 G A 0.200146 -1.0677e-04
5:116905092 G T 0.035233 4.4241e-05
5:116921899 T G 0.175813 -3.9808e-05
5:116922504 C A 0.834058 2.7802e-04
5:116923692 G A 0.052536 6.7528e-06
5:116925241 G A 0.217004 -5.8603e-05
5:116931322 C T 0.054999 -3.5913e-05
5:116932421 T C 0.137471 5.8485e-06
5:116938953 T G 0.205398 -6.7763e-05
5:116944887 A G 0.042899 2.1949e-06
5:116954106 G A 0.070829 -4.8163e-05
5:116958423 G C 0.069576 -3.1573e-05
5:116958870 G A 0.050280 4.4966e-05
5:116970649 C G 0.656840 -1.0622e-04
5:116977050 G A 0.669405 -8.1904e-05
5:116995134 G T 0.035362 1.5391e-05
5:117000718 G A 0.198056 -9.7126e-05
5:117000891 A G 0.027738 8.1090e-05
5:117005522 T C 0.655648 -3.7006e-05
5:117007321 G C 0.223509 2.1133e-08
5:117012470 G A 0.055282 -1.2391e-05
5:117013900 T C 0.545981 -4.7340e-05
5:117015001 C G 0.707295 -5.9659e-05
5:117030322 C T 0.193265 -1.7845e-05
5:117032182 T C 0.047833 1.6916e-05
5:117038655 C T 0.077668 -3.6483e-05
5:117058259 C G 1.589098 1.3396e-05
5:117060614 T C 0.036399 2.6220e-05
5:117064790 A G 0.042153 2.8967e-05
5:117073188 G A 0.042396 8.4184e-05
5:117074375 A C 1.322297 3.7620e-05
5:117074923 A G 0.064019 7.2470e-05
5:117075306 A C 0.955842 4.2773e-05
5:117077505 T C 0.025229 6.0668e-06
5:117079477 G T 0.362807 -7.6553e-06
5:117080568 T C 0.027569 -1.7086e-05
5:117081062 C T 0.072065 6.2101e-05
5:117082042 C T 0.906827 -1.3516e-04
5:117082459 G A 0.232055 1.1711e-04
5:117083358 T C 0.289349 -1.9969e-05
5:117085051 A G 0.025229 -1.6086e-05
5:117088873 C T 0.665321 -2.2560e-05
5:117090189 G T 0.033288 5.2638e-05
5:117091553 T C 1.949934 2.9317e-05
5:117102259 A G 0.064146 6.9837e-05
5:117108964 G A 0.097360 -5.1104e-05
5:117112321 C A 0.140223 6.3314e-05
5:117112401 A G 0.082926 2.0881e-05
5:117142887 G A 0.553907 4.5852e-05
5:117145544 A G 1.167069 5.2862e-05
5:117164590 T C 0.191779 -1.4266e-04
5:117168998 C T 0.555751 2.5782e-05
5:117173659 A G 0.072043 8.6231e-05
5:117182718 T C 0.039118 -3.2585e-05
5:117182849 G A 0.082909 -1.3418e-05
5:117193259 G T 0.062945 1.1096e-05
5:117202399 G A 1.842721 1.6599e-04
5:117204179 C A 0.075016 5.8144e-05
5:117214848 C T 0.022944 7.0693e-06
5:117220491 A G 0.032110 8.7722e-06
5:117223667 A C 0.028209 -5.9857e-05
5:117230490 T C 0.346393 5.5027e-05
5:117239454 T C 0.640416 1.1612e-04
5:117256144 G T 0.187001 -4.9058e-05
5:117263360 T C 0.058875 -5.5826e-05
5:117265074 G T 0.090534 -9.2387e-05
5:117269244 G A 0.588753 -5.0328e-05
5:117270493 C T 0.228926 1.9624e-05
5:117272562 C T 0.038488 7.8018e-05
5:117273680 C A 0.508376 -8.9990e-06
5:117275615 T C 0.022188 3.5915e-05
5:117279386 A G 0.461884 -3.2239e-05
5:117283938 G T 0.209432 -9.7990e-05
5:117286700 G C 0.020244 -1.8234e-05
5:117287985 A G 0.059001 -3.1933e-05
5:117291155 C T 0.175449 8.8037e-05
5:117292570 A G 0.032701 1.8057e-05
5:117298435 T A 0.075814 -6.3965e-05
5:117301623 G A 1.275185 -5.1292e-06
5:117302506 G A 0.074474 1.8282e-04
5:117302560 T C 0.060611 3.8034e-05
5:117310871 G A 0.104036 -1.6336e-05
5:117311899 G T 0.112410 -2.6949e-05
5:117318318 T C 1.761090 -1.5021e-04
5:117321027 C T 0.044976 8.6476e-05
5:117333733 T C 0.026719 1.7030e-07
5:117334018 C T 0.027923 5.5983e-05
5:117335671 A G 0.033113 -3.3000e-06
5:117336292 T A 0.019994 3.2174e-05
5:117337350 G T 0.026394 5.1645e-05
5:117337706 C T 0.058287 -2.6386e-05
5:117337753 A G 0.293646 -1.0143e-04
5:117339680 C T 0.584485 -1.5466e-05
5:117340290 A G 0.397069 -3.1249e-04
5:117342015 T C 0.070189 -1.9540e-05
5:117345425 A G 1.341765 -1.3256e-04
5:117347684 G A 1.837118 -7.1051e-06
5:117349053 C T 0.043935 -2.1999e-05
5:117357572 T C 0.158789 3.7439e-06
5:117357611 C A 0.043642 -2.6275e-05
5:117363519 A C 0.164803 4.1932e-05
5:117363919 C T 0.099643 -1.5887e-04
5:117364835 C T 0.956283 -8.8484e-05
5:117371507 A G 0.167036 2.0747e-05
5:117378598 C T 0.039481 -8.1004e-05
5:117398875 A G 0.179010 4.5236e-05
5:117406556 C T 0.072072 -8.0164e-05
5:117411036 T G 0.158915 1.2357e-05
5:117416227 C T 0.027836 2.3928e-05
5:117431932 A G 0.034941 1.7669e-04
5:117436240 C T 0.047544 -2.8958e-04
5:117437223 G A 0.033383 -2.1249e-05
5:117441319 C A 0.100930 -1.2778e-04
5:117455971 A G 0.501956 -2.2149e-06
5:117486820 T C 0.481926 -2.1152e-06
5:117491359 C T 0.042159 3.2130e-06
5:117492511 C G 0.147945 1.0783e-05
5:117492656 G A 0.072150 7.8276e-05
5:117498748 T C 0.057518 1.3052e-05
5:117501657 G A 0.066535 -5.2967e-05
5:117510611 G T 0.073182 4.4465e-05
5:117512644 C T 0.094782 -1.7118e-05
5:117519544 T C 0.069164 4.2962e-05
5:117520174 C T 0.971376 1.6185e-05
5:117520313 A G 0.432084 8.2980e-06
5:117527231 C T 0.072620 -1.7995e-05
5:117528365 C G 0.129058 -5.8448e-05
5:117531681 C T 0.130171 9.0582e-05
5:117533652 G A 0.082290 2.5758e-05
5:117542690 C T 0.403070 3.4901e-05
5:117566738 G A 0.077453 3.8371e-06
5:117571865 G C 0.053068 -3.7581e-05
5:117573469 T G 0.111047 1.6920e-05
5:117585882 T C 0.032094 3.4359e-05
5:117592250 A G 0.335627 2.2027e-05
5:117596185 T C 0.228293 -2.5642e-05
5:117604421 G A 0.118038 6.2111e-06
5:117614629 T C 0.109697 1.4375e-05
5:117616067 T C 0.029011 1.3459e-05
5:117625271 A C 0.074380 4.4724e-06
5:117636450 T C 0.099275 6.5631e-06
5:117643356 C T 0.089106 -1.5912e-05
5:117645310 G A 0.557023 3.7280e-05
5:117663338 A G 0.066376 -1.0179e-04
5:117670151 A G 0.192002 -7.5677e-06
5:117670900 G A 1.496013 -1.8997e-05
5:117671831 G C 0.043175 1.6750e-04
5:117678433 T C 0.108100 1.0224e-06
5:117678632 C T 0.065710 -3.0029e-05
5:117679209 A G 1.343102 -2.2689e-05
5:117690833 G T 0.622071 2.2173e-05
5:117691747 G T 0.036570 -8.5208e-05
5:117700991 T C 0.039598 -1.7123e-05
5:117704200 T C 0.035103 2.0051e-05
5:117706786 G A 0.325244 2.3130e-05
5:117707395 T G 0.078976 9.3042e-06
5:117715632 G A 0.349895 1.4406e-06
5:117717520 G C 0.526461 -6.7605e-06
5:117717540 T C 0.028507 2.6865e-05
5:117727725 T C 0.046044 2.7204e-05
5:117727760 G C 0.088619 -7.7339e-06
5:117731391 A C 0.028550 -4.6850e-05
5:117745699 A G 0.072046 -1.6419e-05
5:117747508 T C 1.150402 -2.6008e-05
5:117751429 G T 0.458222 1.5490e-05
5:117753205 C T 0.131119 4.1859e-05
5:117754463 A G 0.072822 6.5130e-06
5:117759371 G A 0.115987 -2.9040e-05
5:117770863 G A 1.667005 -1.6276e-05
5:117782307 A G 0.130327 1.9397e-05
5:117784768 C T 0.027151 3.2629e-05
5:117785576 A G 0.022506 1.5394e-05
5:117792635 A G 0.145491 1.0489e-06
5:117793655 G A 0.198202 1.1958e-04
5:117795654 A G 0.522582 -5.3555e-05
5:117797157 C T 0.166468 -1.2186e-05
5:117797341 A C 0.055635 -6.8498e-05
5:117799448 G T 0.087126 -2.9232e-05
5:117807530 A G 0.028326 -4.1464e-05
5:117809630 T C 1.004775 -4.0912e-06
5:117811677 C T 1.122485 -1.7614e-05
5:117811962 C T 0.277233 3.6928e-05
5:117812479 C T 0.751369 3.1652e-06
5:117825825 C G 0.058031 1.2758e-04
5:117829694 C T 0.070965 -4.7229e-05
5:117833397 T C 1.110755 2.7472e-05
5:117838911 A C 0.050118 -1.9855e-05
5:117839937 A G 0.516532 -4.2039e-06
5:117839944 G A 0.191717 -5.8327e-05
5:117840963 T C 0.065194 -6.1376e-05
5:117842505 A G 0.068287 1.3784e-05
5:117843424 T C 0.368172 2.5706e-04
5:117844557 A G 0.034889 -1.4788e-05
5:117852214 A G 0.035252 -1.5845e-05
5:117861849 T G 1.295630 6.2154e-05
5:117864993 C T 0.192275 -5.3522e-05
5:117870089 G C 0.058089 1.7939e-05
5:117870285 G A 0.379461 1.0424e-06
5:117871303 A G 0.093182 -1.0187e-04
5:117881331 G A 0.405281 -1.3691e-05
5:117881816 G A 0.469871 -3.2807e-05
5:117888912 C T 0.382895 5.9475e-05
5:117890392 A G 0.046788 4.1540e-05
5:117890658 T C 0.059274 2.9921e-05
5:117892157 G A 0.073127 -2.9537e-05
5:117895910 T C 0.103299 1.5509e-05
5:117905969 C A 0.138954 -5.4068e-05
5:117914783 C T 0.065600 1.0011e-05
5:117915528 A G 0.673294 -3.1419e-05
5:117915719 G A 0.065142 1.5012e-05
5:117921731 G A 0.527675 -2.0972e-05
5:117926052 C T 0.154641 -3.9255e-05
5:117926278 C A 0.158542 9.6094e-06
5:117927862 T C 0.031721 2.0047e-05
5:117937790 A G 0.066713 -3.0903e-05
5:117940903 A C 0.475691 -4.2517e-07
5:117943967 C T 0.033892 3.4690e-05
5:117946886 C T 0.394093 -2.7240e-05
5:117947330 C T 0.024139 -2.7849e-05
5:117948334 A G 0.103423 1.6732e-04
5:117949113 C T 1.378899 8.1999e-06
5:117949380 C T 0.381119 1.6255e-05
5:117950112 T C 0.049472 6.4357e-05
5:117952862 C T 0.068842 -2.6919e-05
5:117953961 C T 1.593969 2.8044e-05
5:117954671 C T 0.073192 4.0496e-06
5:117954749 A G 0.046609 -2.9240e-05
5:117954918 T G 0.036862 -1.1975e-05
5:117956356 C T 0.030906 -7.0067e-05
5:117957080 G A 0.021961 3.6127e-06
5:117969063 G A 0.096318 -3.0012e-04
5:117979816 C A 1.210406 4.7937e-05
5:117982696 G C 0.961658 9.8713e-05
5:117984304 C T 0.555478 -6.0486e-06
5:117987467 G A 0.098496 -7.0662e-05
5:118002651 T C 0.422568 2.8824e-04
5:118005978 C T 0.932569 3.8630e-05
5:118006434 C T 0.293273 1.9998e-04
5:118014060 C T 0.447268 1.9063e-04
5:118016359 T C 0.060942 7.6212e-05
5:118032323 T A 0.024155 3.2995e-05
5:118058726 G T 0.565244 3.4909e-05
5:118058967 C T 0.343644 -8.9022e-05
5:118059534 G A 1.036680 1.5612e-05
5:118061494 A C 0.293315 -4.3825e-05
5:118080021 C T 0.090943 3.3679e-06
5:118081953 C T 0.046116 7.0360e-06
5:118084338 C T 0.238170 -3.0246e-06
5:118094523 G A 0.849176 -8.7219e-06
5:118096480 C T 0.106675 4.3369e-06
5:118104308 A G 0.127756 -2.9996e-05
5:118108875 A C 0.134176 -1.3920e-05
5:118110507 A C 1.573197 3.2110e-06
5:118111042 C T 0.159318 5.0637e-05
5:118112962 T C 0.028933 -1.2732e-04
5:118115013 C T 0.032860 -5.2733e-05
5:118119160 C A 0.022474 1.9344e-05
5:118122869 A G 0.193950 -1.5081e-05
5:118125311 T C 0.091881 -1.1959e-05
5:118141872 C T 0.049874 -1.3564e-05
5:118154368 C T 1.873312 8.2738e-05
5:118155517 G T 0.034798 -3.3691e-05
5:118159037 C T 0.101907 5.9495e-05
5:118166483 T G 0.046443 -5.6698e-06
5:118167314 A G 0.053496 -2.3825e-05
5:118168513 G A 0.051952 1.0381e-04
5:118173652 G A 0.530486 -1.9135e-04
5:118178178 C T 0.140129 7.5647e-05
5:118191798 A G 0.333848 -5.8585e-05
5:118198534 C T 0.058391 9.5514e-05
5:118208627 T C 0.201506 -4.7582e-05
5:118210168 A G 0.381561 -5.5169e-05
5:118229829 A C 0.063782 9.0490e-05
5:118233922 C T 0.021938 9.3136e-05
5:118239648 G A 0.119119 2.0056e-05
5:118240005 G A 0.120651 -3.2402e-06
5:118245193 C T 0.662270 6.9581e-06
5:118253103 T G 0.077684 -5.8371e-05
5:118255343 G A 0.064117 7.9209e-05
5:118271804 C G 0.035810 -4.6214e-07
5:118274618 A T 0.037832 4.9832e-05
5:118276728 G T 0.178309 -2.6773e-05
5:118285396 A G 1.341671 6.2184e-06
5:118295726 C T 1.035622 -3.5657e-05
5:118301915 A G 0.232019 -2.2597e-05
5:118302142 C T 0.148561 8.7041e-05
5:118303974 C T 1.350820 -4.2605e-07
5:118344206 G C 0.072494 4.6867e-07
5:118348244 C A 0.037459 -9.1735e-06
5:118349058 C T 0.365030 -1.2253e-04
5:118351601 C T 0.105081 4.6751e-05
5:118355984 A C 0.059751 -1.4257e-05
5:118358569 C T 0.209491 5.4401e-05
5:118365527 G A 0.316957 7.6501e-05
5:118374401 A G 0.207397 6.1174e-05
5:118378475 A G 0.075607 2.5365e-05
5:118387350 A G 0.202588 3.2454e-05
5:118414793 G A 0.125711 -4.2006e-05
5:118414871 C T 1.969808 -3.2193e-05
5:118437066 A G 0.065058 -1.5164e-04
5:118445170 G A 0.047859 -3.5601e-05
5:118451026 A C 0.032509 -4.8380e-05
5:118464075 T C 0.997799 1.3500e-05
5:118480316 A G 0.130502 -1.1927e-04
5:118481205 A G 0.460254 2.1263e-06
5:118487273 A G 0.064620 -1.8138e-04
5:118494527 C T 0.058557 6.0166e-05
5:118495671 C A 0.464636 5.4053e-06
5:118497669 T C 0.096866 -2.5931e-05
5:118500264 G A 0.030721 2.6227e-06
5:118506805 T A 0.102884 1.6195e-06
5:118508439 C T 0.180425 7.7995e-07
5:118513876 A G 0.125348 2.4351e-05
5:118516913 C A 1.076003 -2.2256e-05
5:118520371 G C 0.673864 2.8935e-07
5:118521937 T C 0.055181 1.0832e-05
5:118523109 T C 1.684360 1.3867e-05
5:118541012 G A 0.057635 1.0822e-05
5:118549793 G C 0.023541 -3.2876e-05
5:118550475 G A 0.092991 9.8085e-05
5:118554808 G A 0.040991 1.4730e-05
5:118574488 A G 0.051646 -6.1435e-06
5:118589485 G A 0.323757 1.3652e-05
5:118595505 T C 0.103854 1.4643e-05
5:118598999 T C 0.072056 5.0281e-05
5:118605859 G A 1.540002 -1.1361e-04
5:118610519 C T 0.686194 -3.2871e-05
5:118611029 C T 0.206836 -1.7570e-05
5:118614364 A C 0.140106 3.5802e-05
5:118614942 C G 0.100846 1.4167e-05
5:118617930 A G 1.719171 7.8816e-06
5:118618465 T C 0.049602 6.2196e-05
5:118621672 G A 0.532579 5.0805e-05
5:118627271 G A 1.319574 1.4494e-05
5:118629279 C T 1.773651 2.2316e-05
5:118638064 G A 0.073494 2.1058e-05
5:118639462 C T 0.045580 -3.4148e-05
5:118645200 T G 0.048050 1.0620e-04
5:118645320 A G 0.106743 -2.5187e-05
5:118650316 A G 0.086369 9.3741e-06
5:118658048 G C 0.489456 -6.0366e-05
5:118659579 C A 1.261166 1.5035e-05
5:118666118 T C 0.543813 4.7546e-05
5:118667642 T C 0.123718 3.1612e-05
5:118672928 C A 0.033383 1.8820e-05
5:118675405 G A 0.102653 2.8314e-05
5:118676043 T C 0.131859 1.7552e-05
5:118676324 C G 0.040922 7.0659e-05
5:118677032 G A 0.069595 5.0921e-05
5:118677093 G A 0.593025 4.0771e-05
5:118688903 T C 0.027394 5.0586e-05
5:118689760 G A 0.122128 -6.6947e-06
5:118690483 G A 0.874311 -1.8449e-05
5:118692455 T A 0.875743 -2.5665e-05
5:118695797 G A 0.025333 -4.9189e-05
5:118698998 C T 0.522170 -1.5569e-05
5:118699537 G A 0.057888 5.9030e-05
5:118708933 A G 0.106233 -3.9762e-05
5:118715080 G A 0.061130 9.8373e-07
5:118717409 A G 0.119775 1.7530e-05
5:118730867 A G 1.387196 -3.5775e-05
5:118734562 C T 0.026560 -5.2741e-05
5:118736728 C T 0.025031 -5.0308e-05
5:118738066 T C 0.043951 -4.9297e-05
5:118741103 C T 0.023791 5.0356e-05
5:118744442 A G 0.958695 2.3201e-05
5:118753515 C T 0.497554 6.3977e-08
5:118770327 A G 0.025539 3.0935e-05
5:118782723 A G 0.029689 2.3640e-05
5:118787509 A G 0.037190 -6.0337e-05
5:118794984 A G 0.276697 -3.2087e-05
5:118798227 C T 0.032964 1.2176e-04
5:118811533 A G 0.914679 -9.8818e-06
5:118818980 C T 0.107262 5.3725e-05
5:118825790 C T 0.145942 -5.5173e-05
5:118826120 T C 0.021500 -2.4941e-05
5:118834606 G A 1.110690 -6.6480e-05
5:118837833 T C 0.664396 -7.1165e-07
5:118848150 T C 0.050299 -2.7184e-05
5:118849377 A G 0.089489 -8.8422e-05
5:118860938 C T 0.159022 -4.4636e-05
5:118861075 C G 0.036229 1.1279e-05
5:118861713 G A 0.812191 -1.6711e-05
5:118872095 C T 0.026638 -4.3543e-05
5:118873313 T C 0.041721 -2.6967e-05
5:118873760 G A 0.023126 2.1409e-05
5:118880310 A T 0.022042 6.7676e-05
5:118882061 C T 0.258411 -1.5767e-05
5:118890601 C T 0.061906 2.2399e-05
5:118891682 G T 1.176332 1.1246e-05
5:118906229 C G 0.076616 1.2543e-04
5:118911571 T G 0.046680 -1.1502e-05
5:118912697 A G 0.296087 -2.0468e-05
5:118915821 G T 1.440773 1.8964e-06
5:118916330 T C 0.038164 6.2220e-05
5:118917492 T C 0.110093 1.0747e-04
5:118923303 A G 0.737318 -1.6726e-04
5:118927746 T C 0.100635 9.7387e-05
5:118942621 C A 0.107116 9.9829e-05
5:118951882 G A 1.138594 1.5619e-04
5:118954142 A C 0.057018 -7.2287e-05
5:118962347 G A 0.876418 4.8330e-05
5:118965219 G T 1.475623 5.6590e-05
5:118968604 T C 0.134851 -2.0438e-04
5:118969342 G A 0.091923 -5.4646e-05
5:118969960 T C 0.876954 5.9563e-05
5:118977870 T C 1.293422 -1.9870e-05
5:118982658 T C 0.199692 8.0090e-05
5:118987108 C T 1.194174 -1.2407e-06
5:118989356 G A 0.047404 -4.1531e-05
5:118997485 T C 0.038423 1.3914e-05
5:119015813 A G 1.467979 3.5099e-06
5:119028818 G A 0.046476 1.8136e-05
5:119043487 A G 0.156315 7.5968e-05
5:119045910 G A 0.144394 -4.7842e-05
5:119057521 A G 0.766624 -1.3403e-05
5:119066717 C T 0.027638 1.3052e-04
5:119076770 T C 0.147610 -8.3877e-05
5:119076787 A C 0.073617 2.2198e-04
5:119080201 T C 0.041052 -5.8670e-05
5:119080974 A G 0.087359 2.5754e-05
5:119082391 G A 0.117889 -6.8451e-05
5:119095582 A G 0.594223 1.1620e-05
5:119097407 T C 0.027660 3.3982e-05
5:119099843 C A 0.026466 5.6855e-05
5:119120361 T C 0.565787 -3.8509e-08
5:119121514 A C 1.397666 -1.4075e-05
5:119122350 T C 0.671780 -2.0385e-06
5:119123174 T C 0.038517 1.2541e-05
5:119144042 C A 0.804281 -2.6970e-05
5:119150675 A C 0.041961 -7.2249e-06
5:119156317 A G 0.146604 4.2616e-05
5:119162308 C T 0.118967 -8.7545e-05
5:119198009 G T 0.695305 1.2589e-05
5:119203911 G A 0.582979 2.1211e-05
5:119203982 G A 0.035612 7.0155e-05
5:119206641 G A 0.030646 -1.9283e-05
5:119209581 C A 0.034522 8.0901e-05
5:119210995 C A 1.698905 -6.6107e-05
5:119221368 G A 0.031825 6.4225e-05
5:119223609 C T 0.390633 2.7086e-05
5:119223699 T C 0.443298 2.9283e-06
5:119226151 A G 0.049858 -1.7813e-05
5:119228752 C T 0.133452 -1.3435e-04
5:119230059 G A 0.229981 -8.4432e-06
5:119231185 C T 0.237008 3.8343e-05
5:119235740 A G 0.826174 -1.5856e-04
5:119243689 C T 0.197540 -3.5251e-04
5:119252406 G A 0.042876 -8.6766e-05
5:119254239 T C 0.047589 -2.3035e-05
5:119266581 A G 0.061705 -7.6752e-08
5:119270806 G A 0.044603 -5.6302e-05
5:119283775 G T 0.282228 1.2880e-05
5:119299183 G A 0.045015 2.1956e-05
5:119302786 C T 0.028894 -6.4318e-05
5:119312163 C A 0.067577 2.1959e-05
5:119316071 C G 0.408952 3.3989e-05
5:119331330 C T 0.714809 -1.9936e-04
5:119334385 T G 0.723400 -2.5586e-04
5:119336081 C A 0.104630 -4.7747e-05
5:119350381 G A 0.041098 -3.7763e-05
5:119350786 G A 0.054285 1.0387e-06
5:119353430 G A 0.061523 1.9969e-05
5:119372015 G A 0.845470 -2.3641e-04
5:119372397 T C 0.066376 6.2810e-05
5:119377338 G C 0.226982 1.8529e-05
5:119383000 C T 0.124166 -6.6201e-05
5:119387816 C A 0.091144 -8.9731e-06
5:119388158 G A 1.072640 -1.2466e-04
5:119388416 C T 0.075714 -1.1438e-04
5:119393845 G C 0.834830 -4.9801e-04
5:119398345 A G 0.189867 9.2541e-05
5:119398841 G A 0.041023 2.5286e-05
5:119407365 T C 0.292043 1.9745e-05
5:119411379 C T 0.114994 -3.7037e-05
5:119416506 A G 1.731294 -9.1511e-06
5:119435162 G A 0.802389 -2.2355e-04
5:119439871 C T 0.107769 -4.9271e-05
5:119472260 G A 0.049767 -8.2878e-06
5:119487705 G A 0.293637 2.1998e-05
5:119487893 G A 0.021448 -1.2324e-04
5:119490470 C A 0.093838 5.1006e-05
5:119490533 G C 0.512689 3.3235e-05
5:119496432 G C 0.189283 2.8411e-05
5:119501551 C T 0.053068 6.7254e-05
5:119507876 A G 0.056843 1.0379e-04
5:119510919 G A 0.028696 -4.6926e-06
5:119525234 T C 0.060738 -4.6774e-07
5:119526332 C T 0.523786 -4.6210e-05
5:119526671 G A 0.047005 1.3177e-04
5:119532996 T C 0.678742 1.4677e-05
5:119535960 A G 0.075662 -1.8203e-05
5:119542129 C T 0.649709 7.0625e-06
5:119543123 C G 0.100414 -4.0026e-05
5:119548784 T C 0.087509 6.5363e-05
5:119576468 T C 0.051179 4.9180e-05
5:119578103 T C 0.637346 -7.4847e-06
5:119579956 C A 0.069251 -5.6757e-05
5:119580494 G C 0.041172 3.2001e-05
5:119581486 C T 1.754160 -2.1208e-05
5:119595219 T C 0.032720 -3.6083e-05
5:119601173 A G 0.050254 3.1912e-05
5:119602793 G A 1.817417 -1.9076e-06
5:119603246 C T 0.520654 1.3021e-04
5:119614401 A C 1.930680 -3.0952e-05
5:119614477 G A 0.458135 -6.6317e-05
5:119615973 C G 0.035817 3.6675e-05
5:119622250 C T 0.041435 -1.5704e-05
5:119623701 A C 0.050192 -3.0238e-05
5:119626106 T C 0.038306 4.8436e-05
5:119629163 T G 0.733952 4.6240e-06
5:119629679 C A 0.252980 -4.0934e-05
5:119634322 T C 0.035366 -3.8172e-05
5:119640226 A G 0.742563 1.3991e-06
5:119649043 T G 0.047842 6.6059e-06
5:119649127 C T 1.425596 1.1562e-05
5:119655837 A G 0.043078 -1.2494e-04
5:119662066 G T 0.218715 -4.3670e-05
5:119662255 A G 0.060631 5.0419e-06
5:119664374 C T 0.035100 8.8368e-05
5:119666803 T C 0.057119 4.6430e-05
5:119669457 G A 0.310722 5.9218e-06
5:119670565 C T 0.143738 5.9038e-05
5:119682967 T C 0.115731 -5.5523e-05
5:119685686 A G 0.138217 1.6374e-05
5:119700340 A G 0.263438 2.2414e-05
5:119700860 T C 0.549266 4.3682e-05
5:119705967 G T 0.055921 -3.2579e-05
5:119717240 T C 0.027303 -2.3929e-05
5:119728267 T C 0.030494 5.9797e-05
5:119751925 C T 0.349788 1.3834e-05
5:119777608 C T 0.110547 6.6262e-05
5:119777756 A G 0.045872 -8.1440e-05
5:119781010 T C 0.040747 -1.1847e-05
5:119783561 A G 0.168717 -2.7827e-05
5:119787890 C T 0.636573 1.5518e-05
5:119793031 T C 0.039170 3.1094e-05
5:119801966 A C 0.100781 4.8835e-06
5:119802227 T G 0.029056 -5.3863e-05
5:119803606 C T 0.059112 1.1402e-05
5:119811654 G A 0.335267 -9.0253e-06
5:119830107 C T 0.079277 -1.4562e-05
5:119835010 C T 0.423876 2.9763e-05
5:119847275 T C 0.035963 2.8214e-05
5:119847588 T C 0.039478 1.8162e-06
5:119848806 A G 0.033727 -6.5427e-06
5:119862068 A G 0.312670 1.2999e-05
5:119862127 G A 0.240215 1.3627e-05
5:119867187 A G 0.363157 2.7166e-05
5:119869763 A G 1.598601 -4.7458e-05
5:119874306 T G 0.157013 -1.3864e-05
5:119877754 A G 0.314926 -9.4554e-05
5:119887402 C T 0.409172 1.5601e-04
5:119887659 T C 0.131012 1.5506e-05
5:119888623 T C 0.026726 -9.7217e-06
5:119892361 A C 0.098171 4.2870e-05
5:119904843 T G 0.044253 4.9503e-05
5:119918822 A G 0.069407 7.1016e-05
5:119918848 C T 0.153608 1.9917e-05
5:119918898 A G 0.517873 4.9238e-05
5:119919958 G A 0.746474 -6.4332e-05
5:119925570 G A 0.044116 2.1307e-05
5:119926305 C T 1.652743 2.2311e-05
5:119928020 A G 0.875392 -2.8477e-05
5:119928674 A G 0.560743 -4.8512e-05
5:119937691 A G 0.051656 -7.0352e-06
5:119943901 G C 0.560155 2.0097e-05
5:119945930 G A 0.022389 -1.4349e-05
5:119949459 C T 0.051361 -1.7986e-05
5:119950659 C G 0.141385 -4.0098e-05
5:119965985 C T 0.696039 8.9682e-06
5:119966585 G T 0.844074 -1.5795e-05
5:119978239 T G 0.969539 -1.1723e-05
5:119984201 A G 0.055418 -3.0467e-05
5:119997879 A G 0.100732 4.0520e-05
5:119998319 C T 0.697233 1.7356e-05
5:120008121 A G 0.034239 -3.2851e-06
5:120016536 A G 0.681572 -4.0137e-05
5:120016638 G A 0.039358 -1.2635e-05
5:120016806 G T 1.528846 1.9071e-07
5:120021817 A C 0.334192 3.0991e-05
5:120023393 G A 0.291504 1.3227e-05
5:120023753 C T 0.638693 9.9886e-06
5:120031514 C T 1.053691 -3.3017e-05
5:120043003 G A 1.084136 3.2243e-05
5:120046295 T C 0.080904 9.7315e-06
5:120055902 T C 0.938736 -3.0065e-05
5:120058963 G A 0.046813 -2.2159e-05
5:120069770 G A 0.084490 -5.4658e-05
5:120074946 A G 0.149522 -3.9256e-05
5:120082836 A G 0.160418 5.8226e-06
5:120096543 G A 0.049852 3.0917e-05
5:120097830 C G 0.179722 3.8181e-05
5:120102553 C T 0.607258 1.4909e-05
5:120106043 A G 0.048206 3.8876e-05
5:120109289 G C 0.225680 -1.1836e-05
5:120112029 C T 0.136205 -2.6124e-05
5:120118117 T A 1.969565 4.5205e-05
5:120118138 A C 0.021636 -3.0677e-05
5:120121165 A C 0.035573 3.3804e-06
5:120131055 G A 0.043126 -2.8574e-05
5:120138313 C T 0.064162 6.3763e-05
5:120174812 T G 0.575663 2.2472e-05
5:120175032 C T 0.304870 -3.3199e-05
5:120177871 G A 0.025697 1.3147e-06
5:120177947 A G 0.029264 3.5997e-05
5:120213723 C T 0.237066 5.6500e-05
5:120214679 C T 0.247060 8.7950e-06
5:120219813 A G 0.042185 3.3954e-05
5:120227628 C T 0.078339 4.7016e-05
5:120242350 T G 0.259021 -2.0488e-05
5:120244182 C T 0.142135 3.3001e-05
5:120269472 T C 0.035564 -2.2745e-05
5:120273930 A G 0.121641 5.0136e-05
5:120310874 C T 0.025791 -3.6139e-05
5:120313871 T G 0.341865 3.5524e-05
5:120326543 G A 0.206709 -2.0630e-05
5:120333359 C T 0.022113 -1.0793e-05
5:120335390 G C 0.041383 2.7272e-05
5:120340863 T C 0.068209 3.7741e-05
5:120345218 A G 1.894993 -5.8056e-05
5:120350492 T C 0.887931 1.7029e-05
5:120355634 T C 0.071536 -2.1299e-05
5:120357126 T G 0.292582 8.6658e-06
5:120369632 T C 0.119921 3.8793e-06
5:120370493 C T 0.045739 -6.8554e-06
5:120370908 G A 0.306552 2.7707e-05
5:120372225 T G 0.148019 -5.2158e-05
5:120372259 G A 0.029056 1.4178e-04
5:120373810 A G 0.527084 7.7009e-06
5:120374384 T G 0.110320 1.7799e-05
5:120374935 C T 0.043152 -5.8573e-05
5:120385792 G A 0.052500 3.4941e-05
5:120388740 T C 0.229838 3.9611e-05
5:120392183 T C 0.081731 3.0803e-05
5:120393316 G A 0.267992 -5.4618e-05
5:120395783 C T 0.041224 6.7733e-06
5:120396066 C T 0.184969 -2.2085e-05
5:120396629 G A 0.416914 -7.5785e-06
5:120396795 G A 0.031571 -1.4950e-05
5:120407408 G T 0.025125 5.2365e-05
5:120408982 A G 0.063526 -3.5056e-07
5:120410245 G A 0.419296 -1.0702e-05
5:120438173 A G 0.054435 -6.5124e-05
5:120440333 G A 0.231383 3.0675e-05
5:120450978 G C 0.104776 3.8351e-06
5:120454325 G A 0.287282 -3.0525e-06
5:120454695 G A 0.122112 2.5978e-05
5:120461872 G A 0.026888 -3.1922e-05
5:120470651 C T 0.045155 -2.0037e-05
5:120478704 G C 0.065574 -6.6854e-05
5:120479159 A G 0.052214 -3.6812e-05
5:120480142 A C 0.253084 4.3871e-05
5:120481742 A G 0.092822 2.3050e-05
5:120483701 C T 1.652162 2.2818e-05
5:120485470 T C 0.046966 -4.5960e-05
5:120485473 C T 0.195573 2.5323e-05
5:120488971 T C 1.539207 -1.1531e-06
5:120490664 C A 0.210669 3.4315e-05
5:120493832 G A 0.094737 -6.6019e-05
5:120494054 T C 0.029764 1.0356e-05
5:120495890 C T 0.173148 1.0576e-04
5:120508438 A C 0.100914 -3.9210e-05
5:120513110 C T 0.041847 -6.7827e-05
5:120530756 C T 0.577767 1.4106e-07
5:120552531 T G 0.129940 -9.7454e-05
5:120564332 G A 1.709726 -7.2992e-05
5:120569770 A G 0.220325 -1.1231e-05
5:120575763 C T 0.269602 1.2918e-05
5:120579541 A G 0.159620 7.3607e-05
5:120583140 A G 0.040851 1.8207e-05
5:120598545 A G 0.048738 8.2332e-05
5:120599997 C T 0.067187 -1.3430e-05
5:120603694 G A 0.038355 1.9078e-05
5:120608476 C T 0.316808 4.2419e-06
5:120613589 C A 1.890242 2.3223e-05
5:120625402 C G 0.027638 -8.4186e-05
5:120625526 A G 0.383768 -1.6027e-04
5:120626478 A G 0.237021 7.3398e-06
5:120638202 C T 0.441052 -4.8070e-05
5:120647294 C T 0.743579 -2.2556e-05
5:120661145 G A 0.518064 -1.7106e-06
5:120686298 C T 0.367156 -2.4760e-04
5:120689867 A G 1.532271 -1.2269e-04
5:120703577 T C 0.135260 -2.4698e-05
5:120704801 A G 0.393599 -3.3337e-05
5:120714357 G C 0.043136 8.6320e-05
5:120718949 C T 0.058751 -2.9174e-05
5:120719214 C T 0.060332 -6.9161e-05
5:120725880 G T 0.237816 -5.9979e-05
5:120731476 T C 0.260306 2.2667e-05
5:120751418 G C 0.108778 -3.4354e-05
5:120759645 G A 0.282108 3.3032e-05
5:120768765 C A 0.138850 9.1072e-05
5:120769879 G A 0.382155 1.5010e-04
5:120779308 T C 0.122258 -1.2384e-05
5:120780768 T C 0.238238 -8.5800e-05
5:120789705 T C 0.036557 -7.2766e-06
5:120790219 C T 0.044950 7.6857e-06
5:120811393 T G 0.029572 2.8860e-05
5:120812352 A G 1.827294 1.3151e-05
5:120833832 G A 0.326211 5.2750e-05
5:120836941 C T 0.336393 -3.1279e-05
5:120839003 G A 0.041403 1.9246e-05
5:120840462 T C 0.065412 6.1060e-05
5:120852005 T C 0.038787 -4.6644e-06
5:120853119 A C 0.031675 -2.1324e-05
5:120858628 G T 0.354228 -7.9245e-05
5:120870349 C T 0.087333 -1.8925e-04
5:120870561 G A 0.389026 -5.9234e-05
5:120873915 T C 0.104490 -4.3086e-05
5:120877921 T C 0.043973 1.7048e-04
5:120882892 T C 0.038410 4.4679e-05
5:120883097 G A 0.730612 -9.7739e-05
5:120883308 C T 0.428787 2.0116e-04
5:120885003 T C 0.794833 2.6119e-05
5:120885242 C G 0.039329 3.2663e-05
5:120886736 C T 0.105889 -2.8813e-05
5:120889325 C T 0.335646 3.0915e-05
5:120895100 C T 0.255704 -5.9152e-05
5:120906698 T C 0.020419 -1.1842e-04
5:120908500 G A 1.869443 1.9070e-05
5:120911892 C A 0.097168 -1.7140e-05
5:120917249 G A 0.839319 -1.1312e-05
5:120922701 G A 0.131463 -1.5318e-04
5:120925692 T C 0.442091 1.6730e-04
5:120929360 G A 0.151768 -6.5946e-06
5:120930528 C T 0.287661 3.7574e-05
5:120936118 C T 1.113176 -1.8454e-05
5:120939880 T C 0.032117 -6.4693e-05
5:120945262 C T 0.185141 2.3179e-04
5:120945515 T C 0.050962 9.6951e-06
5:120948396 G C 0.640909 -2.2516e-05
5:120948472 A G 0.383142 -2.1404e-06
5:120950722 T G 0.039939 2.2966e-05
5:120951613 G A 0.027261 5.4123e-06
5:120952441 T G 0.480712 -5.0079e-05
5:120955649 G A 0.145812 -2.2728e-05
5:120958414 A G 0.110093 -4.8162e-06
5:120960853 A G 0.134764 -1.3999e-05
5:120962825 T C 0.044145 1.8705e-04
5:120965472 C T 0.892666 1.2651e-04
5:120965891 G A 0.280589 7.6821e-06
5:120966807 C A 1.020140 -6.8856e-05
5:120968682 G T 1.460621 -9.9303e-06
5:120970242 G A 0.026226 3.2407e-05
5:120972914 A C 0.061806 -3.2785e-05
5:120974270 G C 0.040737 6.7376e-05
5:120976511 A G 0.177449 -1.7051e-05
5:120978039 G T 0.032928 -1.4400e-05
5:120978669 C T 0.353005 -2.7671e-07
5:120978927 C A 1.010403 -4.9185e-05
5:120986049 T C 0.852367 4.2030e-05
5:120988422 T C 0.023084 -1.0608e-04
5:120990415 A G 0.035070 -2.9771e-05
5:120991023 T C 0.063532 2.2636e-04
5:120992680 A C 0.098892 8.5701e-06
5:120992720 A G 0.055158 5.4013e-05
5:120998271 T C 1.038978 1.9347e-05
5:121007018 T C 0.098333 1.2645e-05
5:121012524 A G 1.058745 2.6858e-05
5:121018550 G A 0.906918 1.9525e-05
5:121019736 G C 0.156104 -1.9757e-05
5:121030609 G A 0.812136 1.3907e-05
5:121031953 C A 0.153031 6.4789e-05
5:121033150 T C 0.089852 -1.6638e-05
5:121046899 T G 0.910437 -2.1205e-05
5:121064838 T C 0.034863 8.2782e-05
5:121066488 T C 0.032266 2.9695e-05
5:121067314 G T 0.170236 3.9055e-05
5:121072959 G A 0.238105 4.2818e-05
5:121074699 T C 0.256229 4.4096e-05
5:121076830 T G 0.298548 3.4317e-05
5:121086314 T C 0.260429 5.8930e-05
5:121091474 A G 0.051734 2.4079e-05
5:121096645 A G 0.023976 6.2200e-05
5:121106974 G A 0.070988 -5.1548e-05
5:121107310 T G 0.087811 3.9635e-04
5:121107724 T C 0.067122 -7.9074e-05
5:121110144 G A 0.103257 5.4702e-06
5:121115880 A G 0.036073 -3.5656e-05
5:121121371 G A 0.024505 7.4053e-06
5:121136108 C G 0.088073 -4.0132e-05
5:121141709 C T 0.034739 -3.1313e-05
5:121151193 A G 0.068346 -3.0419e-05
5:121151279 T C 0.107155 2.6042e-04
5:121178515 G A 0.109726 -1.1172e-05
5:121182996 A G 0.484750 2.8563e-05
5:121183092 A T 0.195331 4.7328e-05
5:121188738 T C 0.038131 -1.4729e-05
5:121188992 G A 0.116893 -1.8999e-05
5:121189496 A G 1.064094 7.3934e-05
5:121189885 C G 0.101991 -3.6344e-05
5:121190450 C A 0.190298 5.6809e-06
5:121199449 T C 0.058800 7.1193e-05
5:121202114 G A 0.091232 8.6517e-05
5:121207152 C T 1.255574 -1.6580e-03
5:121209773 A C 0.372888 -1.7469e-06
5:121210437 A G 0.132479 7.6670e-05
5:121211925 G A 1.530086 -6.4577e-05
5:121215624 A G 0.035233 -2.4250e-05
5:121232014 A G 0.019997 4.3411e-05
5:121235038 A G 1.503699 -1.9144e-05
5:121235470 C T 0.058135 4.2272e-05
5:121245084 T C 0.104198 3.5649e-05
5:121254148 A G 1.544556 -4.2810e-05
5:121259359 A G 0.028277 -1.0649e-04
5:121271817 G A 1.721897 6.8672e-06
5:121274955 G A 0.035862 -2.4620e-05
5:121275097 C T 0.056395 -1.1603e-04
5:121297115 C T 1.728496 4.6345e-06
5:121313132 A G 0.036242 1.4587e-05
5:121315411 C T 0.080579 2.0236e-05
5:121316144 G A 0.044107 -7.8988e-05
5:121320272 A T 0.093004 -6.1983e-06
5:121322430 T C 0.046346 1.4497e-06
5:121350120 A G 0.023519 6.5642e-05
5:121350470 A G 0.045895 1.7580e-05
5:121353856 C A 0.026839 -3.3338e-05
5:121356189 A T 0.093536 1.6387e-04
5:121359965 G C 0.023713 -6.4536e-06
5:121360442 G A 0.081167 -1.6564e-05
5:121360503 C G 0.274604 1.4348e-05
5:121363910 C T 0.445165 2.2221e-05
5:121366191 A G 0.092235 1.6668e-04
5:121366985 C T 0.034269 -8.0194e-05
5:121402597 T C 0.366014 3.6107e-05
5:121405328 C T 0.036742 1.2740e-05
5:121411601 T C 0.337662 -1.1822e-05
5:121413205 T G 0.022415 3.8965e-06
5:121413208 T C 0.338399 -1.1800e-05
5:121417463 T G 1.030974 -5.3003e-05
5:121420946 C T 0.557705 6.6994e-05
5:121426691 T G 0.049592 1.1931e-04
5:121427979 C T 0.040994 1.1630e-04
5:121428395 A G 1.342122 -5.7482e-05
5:121430368 C G 1.893624 -1.8113e-05
5:121435169 C T 0.098275 6.0222e-05
5:121438821 A T 0.044217 -7.7803e-05
5:121444484 T C 0.054454 2.4286e-06
5:121448078 A C 1.580701 1.0742e-05
5:121450127 T G 1.439082 -3.8184e-05
5:121480802 G A 0.143125 1.3499e-04
5:121482840 T C 0.050364 8.2883e-05
5:121486643 T C 0.024759 2.1487e-05
5:121487045 C T 0.111849 7.6557e-06
5:121487969 A G 0.043740 -1.6143e-05
5:121488203 A G 0.089800 2.8664e-05
5:121488506 G C 0.577354 1.3501e-05
5:121489122 C T 0.580879 1.2086e-05
5:121496811 T C 0.066820 -1.7493e-05
5:121500387 C T 0.081663 -5.0584e-05
5:121502942 T C 0.205628 -1.9280e-05
5:121507211 C G 0.067895 -3.5529e-05
5:121515258 A G 0.029338 1.7757e-05
5:121518309 A G 0.810838 -2.3901e-05
5:121522447 C T 0.365566 2.3046e-05
5:121532861 C T 0.580886 -7.3835e-05
5:121534176 A C 0.082432 -4.9883e-05
5:121535504 T A 0.439705 -5.1407e-06
5:121539398 C T 0.111540 4.4770e-07
5:121564997 A G 0.025054 6.2028e-05
5:121585253 C A 0.135539 -1.1643e-04
5:121620784 A C 0.023116 -5.7036e-05
5:121624283 A C 0.470641 1.3836e-06
5:121635552 T C 0.176011 4.6080e-05
5:121636440 T C 0.801029 -7.1694e-05
5:121636557 G T 0.400964 3.7780e-06
5:121651833 C T 0.022600 6.6789e-05
5:121652295 G A 0.385845 -1.9737e-06
5:121657715 C A 0.301537 4.2885e-05
5:121659639 G A 0.028283 4.8526e-06
5:121662830 C T 0.060790 1.5279e-05
5:121676688 G T 0.286947 -7.9719e-05
5:121677927 T C 0.071906 -5.2208e-05
5:121683300 C T 0.032889 -7.5428e-05
5:121689895 G A 0.026294 1.8567e-05
5:121697432 T C 0.031990 -9.5161e-05
5:121707453 T C 0.099674 -4.6399e-06
5:121707541 T G 1.586329 2.1680e-05
5:121709465 C G 0.058430 -7.0261e-05
5:121719885 G A 0.035645 3.5731e-05
5:121731583 A G 0.251789 -8.7311e-05
5:121732448 C T 0.413360 5.5853e-05
5:121734205 G T 0.023077 2.8708e-05
5:121737189 C T 0.044574 -9.2718e-05
5:121748004 G A 0.697447 -7.7163e-07
5:121757061 G A 0.736335 -5.0291e-06
5:121763818 A G 0.158737 8.2084e-06
5:121768671 A G 1.201227 -1.6706e-05
5:121772708 C T 0.048647 5.9520e-07
5:121773123 G A 0.471942 -1.9479e-05
5:121773304 A G 0.019818 -5.1430e-06
5:121781287 T G 0.097269 2.4843e-05
5:121786667 C G 0.030263 7.8116e-06
5:121786959 A G 0.032552 6.0843e-05
5:121790168 A G 0.434480 -2.5607e-05
5:121793477 G T 0.469323 -1.4762e-05
5:121796138 G T 0.436203 -2.0184e-05
5:121799505 C T 0.285983 -2.4815e-08
5:121802585 G A 0.070306 4.7849e-05
5:121807528 C T 1.890975 -2.5733e-05
5:121824443 T C 1.341317 1.9980e-05
5:121824840 C T 0.169815 5.6201e-06
5:121834412 G A 0.117636 -1.9158e-05
5:121838606 T C 0.518691 2.6391e-06
5:121838912 G A 0.328675 -8.7864e-05
5:121842018 G A 0.028232 -2.3873e-05
5:121842055 G A 0.049507 -1.3252e-04
5:121851428 G A 0.040595 6.0503e-05
5:121852428 G A 0.437820 2.4276e-05
5:121852531 T C 0.246947 3.4838e-05
5:121855294 A G 0.040640 5.4755e-05
5:121856232 G A 0.217397 -5.7101e-05
5:121856384 G T 0.414005 -4.1659e-05
5:121857402 G A 1.957094 -8.3483e-05
5:121863536 G A 0.176144 1.0746e-04
5:121873312 C T 0.065016 -1.6172e-05
5:121877232 C T 0.206485 -5.3690e-06
5:121877725 C T 0.060455 1.6003e-04
5:121878965 T G 0.066006 -6.6771e-05
5:121898632 G C 0.028897 2.8293e-04
5:121908577 A G 1.437079 -7.7644e-05
5:121909270 G A 1.036057 6.3595e-06
5:121910555 G A 1.005378 -7.1111e-06
5:121911657 T C 0.090982 -1.2344e-04
5:121913473 A C 0.184216 6.7855e-05
5:121914456 C T 1.325877 2.6806e-05
5:121914715 G A 0.273192 -2.4152e-06
5:121917603 A G 0.668378 2.3227e-05
5:121919241 A C 0.030507 9.7171e-07
5:121921114 G A 0.439371 1.8185e-05
5:121927602 G A 0.036589 -1.9556e-05
5:121927831 T C 0.044337 1.0899e-05
5:121934425 T C 0.378633 3.3766e-04
5:121938691 G A 0.045428 3.0632e-05
5:121942165 T C 0.063042 -2.0995e-04
5:121950141 C T 0.624879 1.8343e-04
5:121962938 T C 0.349506 1.4579e-04
5:121974040 C A 0.063961 -1.1728e-05
5:121977182 G A 0.037479 5.0787e-05
5:121985038 T C 0.276194 6.5140e-05
5:121985503 T C 0.074948 -6.0013e-05
5:121988585 G A 1.897980 1.1204e-04
5:121999924 T G 0.028647 1.3443e-05
5:122002653 G C 0.022795 4.4283e-05
5:122003928 A G 0.669469 -2.7567e-05
5:122004636 G A 1.644246 5.0878e-05
5:122005153 T C 0.201918 1.6031e-04
5:122019220 A G 0.027832 9.6264e-05
5:122019311 T C 0.317814 2.8799e-05
5:122025741 A G 0.902767 1.3538e-05
5:122026090 T C 0.671507 3.1735e-05
5:122026532 G T 0.071929 -1.4517e-04
5:122029776 C A 0.410857 1.5495e-04
5:122036899 C T 1.091829 -2.5580e-05
5:122037923 C A 0.367426 -7.0656e-05
5:122038686 A G 0.065963 -8.5453e-05
5:122040733 G C 0.724251 6.3767e-06
5:122041971 G C 0.088755 6.8270e-06
5:122049502 T G 0.033110 4.8369e-06
5:122064581 C G 1.430945 1.5368e-05
5:122066149 C T 0.091634 9.2242e-06
5:122067801 G A 0.046839 -5.3518e-05
5:122068104 A G 0.660079 -5.9442e-06
5:122070182 C T 0.120557 -3.6828e-05
5:122076870 A C 0.848816 8.2725e-06
5:122082273 C T 0.031146 6.0231e-05
5:122091087 A G 0.207399 1.1406e-04
5:122095154 T C 1.425882 1.4664e-05
5:122098688 G T 0.741963 -1.4967e-05
5:122101042 A G 0.321524 3.1012e-04
5:122102746 A G 0.083133 2.7822e-05
5:122109207 G A 1.115812 4.2827e-05
5:122126629 T G 0.050809 -9.7950e-05
5:122136216 G A 0.042153 3.9600e-05
5:122136312 T G 0.051981 -1.4761e-05
5:122138145 C T 1.007913 5.8568e-05
5:122141866 T C 0.191035 -2.0442e-05
5:122153867 C A 0.078693 7.2604e-05
5:122174684 C T 0.043727 -2.8324e-05
5:122182265 A G 0.652166 -3.4101e-05
5:122188337 T C 0.271153 3.4523e-04
5:122191126 A C 1.025411 5.4663e-05
5:122191383 G A 0.032772 -7.6438e-06
5:122193849 G A 0.081663 -8.3875e-05
5:122196255 G A 0.233564 -7.8616e-06
5:122200907 C G 1.116451 4.1541e-05
5:122213680 G A 0.215385 -2.4231e-06
5:122229130 T G 0.052468 -4.2705e-05
5:122235192 C T 1.427037 1.4492e-05
5:122255304 G A 0.083192 -3.6608e-05
5:122258698 C T 0.026073 9.0511e-06
5:122261900 A G 1.897207 -1.2822e-05
5:122263235 T C 0.059835 -4.1570e-05
5:122267367 G A 0.255921 7.7545e-06
5:122309792 A G 1.340794 4.6223e-05
5:122350353 C A 0.043870 3.7883e-05
5:122350403 T C 0.079472 6.9917e-05
5:122350972 A G 0.051945 -6.1075e-05
5:122357713 A G 1.423636 -1.4892e-04
5:122359003 A G 0.086097 5.7703e-06
5:122359640 C T 0.687804 -2.6399e-05
5:122360403 C T 0.758029 -2.6063e-05
5:122361903 T C 0.223801 -5.1134e-06
5:122379842 C G 0.113364 9.5950e-05
5:122380159 T C 0.223094 -3.8719e-05
5:122394409 C A 0.050517 4.1248e-06
5:122396166 G T 0.065369 -8.8032e-05
5:122398510 A G 0.272137 2.0413e-04
5:122403263 C T 0.045992 -1.8051e-05
5:122405957 G A 0.517097 3.7581e-05
5:122406325 C T 0.490196 6.2589e-05
5:122410117 A G 0.547597 -8.0649e-05
5:122411732 G A 1.928950 5.3150e-05
5:122416248 A G 0.174232 -9.0973e-06
5:122418806 G T 1.792772 -3.5348e-05
5:122419396 G A 0.027388 4.6015e-06
5:122420856 C A 0.059855 -5.1137e-05
5:122421104 G C 1.032730 -1.7540e-04
5:122423702 C T 0.721063 -1.3467e-04
5:122424462 T C 0.579743 -1.6803e-04
5:122424932 G A 0.750652 -1.1483e-04
5:122425052 G A 0.219238 -2.1025e-05
5:122428404 C T 0.148487 3.0285e-06
5:122433803 T C 0.140135 -7.9569e-06
5:122435293 G C 0.460716 -8.5176e-05
5:122436974 G T 0.172723 -2.6203e-06
5:122442291 C G 0.057073 3.9300e-05
5:122444837 C T 0.426631 -5.7736e-05
5:122450451 T C 0.034846 1.3426e-05
5:122450771 A G 0.268541 1.8066e-03
5:122455147 G A 0.441312 1.2991e-05
5:122458025 C T 1.862607 7.0422e-05
5:122471808 G A 0.043990 1.5025e-05
5:122476457 A G 0.300657 5.1554e-04
5:122481271 G A 1.501229 -1.7991e-06
5:122488002 G A 0.054243 1.2769e-04
5:122491094 T C 0.103173 2.8841e-06
5:122501933 C T 0.562506 1.5941e-04
5:122508535 C A 0.220205 3.2142e-05
5:122511063 A G 0.175647 -8.0979e-05
5:122513814 T C 0.367533 -7.5148e-05
5:122524829 A G 0.026015 -1.6754e-05
5:122528157 G C 0.022736 1.4419e-04
5:122531347 A G 0.563927 -3.3669e-05
5:122535039 T C 0.101371 -1.0357e-04
5:122550550 G A 1.137260 -5.6322e-05
5:122552547 A G 0.087035 7.7721e-05
5:122552826 C T 0.122128 -6.4229e-05
5:122558244 A G 0.092403 -5.3544e-05
5:122559297 T C 0.084945 3.4762e-05
5:122578507 T C 0.702381 -9.3335e-06
5:122580696 G A 0.520800 -7.7506e-06
5:122596276 A G 0.866460 -6.1732e-05
5:122600671 T C 0.071773 -5.0477e-05
5:122602623 G A 0.228761 1.1716e-05
5:122603713 T C 0.021166 4.7518e-05
5:122604925 T G 1.265834 -1.1256e-05
5:122606476 C T 0.114299 -2.8786e-05
5:122607023 T C 1.365475 -6.1147e-05
5:122609853 G C 0.140810 1.1309e-04
5:122614522 T C 0.066798 3.6955e-05
5:122617244 A G 0.659641 1.0055e-05
5:122618401 T C 0.051309 -4.0650e-05
5:122623085 T C 0.378172 -5.6799e-05
5:122626788 C G 0.031727 -1.1889e-05
5:122632499 A G 0.215511 2.3551e-05
5:122639162 A C 0.449183 -1.3609e-06
5:122641359 G A 0.229267 -6.9946e-05
5:122644305 C T 1.574320 -4.0531e-05
5:122644620 A G 0.554014 -1.5836e-05
5:122681834 T C 0.877833 -1.1192e-05
5:122682334 T C 0.045509 3.7874e-05
5:122685727 G C 0.336873 -7.7416e-05
5:122697892 C T 0.104594 3.2231e-05
5:122705110 G A 1.415060 -9.6094e-05
5:122711641 C T 0.491514 -6.6619e-05
5:122714730 C A 0.067245 3.1810e-04
5:122718736 C G 0.870507 -1.2073e-05
5:122725578 G A 0.038790 -5.9091e-05
5:122727026 A G 0.877002 -5.2917e-06
5:122740686 C T 0.207780 -4.5776e-05
5:122757242 C T 0.057859 1.7639e-05
5:122765335 C A 0.087243 2.7571e-05
5:122774785 C G 0.535359 8.8002e-06
5:122777373 A C 0.038008 2.5307e-05
5:122785740 T C 0.095617 2.3645e-05
5:122798317 G A 0.129405 -4.1071e-05
5:122817253 C T 0.375829 5.3294e-06
5:122841745 A C 0.432513 1.1222e-05
5:122842673 T C 0.110842 7.5838e-06
5:122855416 A G 1.086428 -2.9986e-06
5:122859555 A G 0.036742 -3.4759e-05
5:122870342 G A 0.064078 -1.2519e-04
5:122886762 G A 0.045122 1.8076e-05
5:122887148 G T 0.447420 -1.0822e-04
5:122890160 T G 0.041464 2.4731e-05
5:122899027 A G 0.146689 4.3345e-05
5:122947877 G A 0.142635 3.4387e-05
5:122950589 C T 0.083779 5.2674e-06
5:122960166 A G 0.091757 -9.4787e-06
5:122970815 A G 0.301508 -1.2157e-04
5:122970989 G C 0.058852 -2.1221e-05
5:122993656 G A 0.882653 -2.9234e-05
5:122995774 T C 0.032250 -4.4003e-05
5:122997675 T C 1.829092 -4.9388e-05
5:123000031 A G 0.277956 -2.4602e-05
5:123007533 A G 0.076074 4.3195e-05
5:123008892 T C 0.036989 -1.2701e-04
5:123016433 A C 0.392126 -6.8774e-05
5:123019910 G A 1.611386 -4.2988e-05
5:123042675 C T 0.104101 2.3725e-05
5:123045467 C A 0.183463 -6.6894e-06
5:123047337 G T 0.651549 2.1684e-05
5:123047375 A G 0.021604 4.4876e-05
5:123056950 A G 0.032776 7.1739e-05
5:123074679 G T 0.162116 -6.7337e-05
5:123078588 A G 0.048566 5.2492e-06
5:123080738 A C 0.384696 -1.7738e-04
5:123082557 C T 0.182171 -3.3856e-06
5:123107671 A C 0.389776 6.6212e-05
5:123119565 A C 0.181577 -7.4656e-06
5:123120265 C A 1.510310 -4.5607e-05
5:123122233 C T 0.086710 5.5945e-05
5:123138158 A G 0.038732 -1.6957e-05
5:123138442 C G 0.045567 3.0991e-05
5:123140147 C T 1.621662 -2.1076e-04
5:123141256 A G 0.065279 -2.0376e-05
5:123144113 G A 0.631068 -1.1597e-05
5:123151406 G C 0.108798 -1.6470e-05
5:123151664 T G 0.509661 -4.5527e-05
5:123156479 C T 0.457323 2.8962e-05
5:123157422 G A 1.277580 -3.1219e-06
5:123157800 A G 0.030121 8.9243e-06
5:123167570 A G 0.623246 1.0680e-05
5:123169574 A G 0.031568 -3.2705e-05
5:123170084 T C 0.089437 2.2185e-05
5:123170526 G A 0.261040 4.6168e-05
5:123171016 C T 0.191467 -2.6290e-05
5:123188689 T C 0.051030 -2.8473e-06
5:123189156 T C 0.125724 5.3884e-05
5:123190309 A C 0.156160 6.0828e-05
5:123192097 G A 0.274636 1.0817e-04
5:123193642 C T 0.022990 5.7950e-05
5:123194024 G A 0.182427 -4.3631e-05
5:123194193 C T 1.442172 -4.8315e-05
5:123194446 T G 0.085389 -5.7501e-07
5:123195043 A G 0.747948 -7.1785e-05
5:123202786 A G 0.024538 -2.2838e-05
5:123203390 A G 0.058226 3.9393e-05
5:123203588 G A 0.136685 -1.4939e-04
5:123205928 C A 0.053058 -9.0284e-06
5:123206135 A G 1.519009 -7.2456e-05
5:123210031 G A 0.796089 -2.2439e-05
5:123215059 T C 0.023444 -8.0590e-07
5:123218543 T C 0.098567 4.8088e-05
5:123218720 G A 0.647034 -2.3663e-06
5:123221992 T C 0.021068 1.1347e-05
5:123224481 T C 0.042600 9.9478e-06
5:123235632 G A 0.072835 1.0883e-05
5:123242880 A G 0.057012 4.4728e-06
5:123246522 A G 0.122420 -3.4673e-05
5:123247587 C A 0.474623 -4.2282e-05
5:123248853 A G 1.367315 1.0902e-05
5:123251334 T C 1.691297 -2.8327e-05
5:123252098 C T 0.324036 -4.6157e-05
5:123252456 A G 0.582986 -1.0127e-05
5:123274918 T C 0.893974 4.5437e-05
5:123275209 G A 0.105601 -2.7229e-05
5:123275967 A G 0.048771 3.6547e-05
5:123281744 T G 0.311122 -5.2609e-05
5:123313960 G A 0.409692 -2.6738e-05
5:123317000 C T 0.853646 1.1567e-05
5:123326079 A G 0.051176 -3.0461e-05
5:123330340 G T 0.026248 1.3420e-04
5:123333040 C A 0.134131 -5.0107e-06
5:123333556 G A 0.085578 -1.3063e-05
5:123335648 C A 0.516896 -1.1744e-05
5:123337523 C T 0.134627 -4.8161e-06
5:123340543 T C 0.028063 -1.7088e-04
5:123349075 T C 0.026706 1.0761e-04
5:123356922 G T 0.064853 1.8072e-06
5:123356958 A G 1.758065 -2.7686e-05
5:123365265 C T 0.643308 6.0712e-06
5:123365831 C T 0.180071 -2.7250e-05
5:123369091 A G 1.865584 9.0643e-06
5:123390923 C T 0.671605 -1.7578e-05
5:123391492 T C 0.399322 -1.5289e-05
5:123399650 G C 0.124637 -2.0382e-05
5:123404262 T C 0.085048 2.1840e-05
5:123411626 C T 0.049186 -1.0285e-04
5:123414747 G A 0.456012 -1.0483e-07
5:123416065 C A 1.514627 2.0496e-05
5:123422276 G A 0.288317 -1.4601e-05
5:123425663 T C 1.149678 2.2313e-05
5:123438461 C T 0.381327 4.9581e-05
5:123438554 G A 0.332436 1.2635e-05
5:123466714 A G 0.462393 3.8214e-05
5:123467841 T C 0.032522 1.1669e-04
5:123472576 G A 0.390016 4.9962e-05
5:123490734 C T 0.033782 -1.3928e-04
5:123496844 T C 0.138921 4.8370e-05
5:123500674 C T 0.183401 3.2335e-06
5:123502550 C T 0.111547 -2.7728e-05
5:123504631 A G 0.189149 -3.5638e-05
5:123513536 A G 0.090199 -1.0799e-04
5:123515729 A G 0.691358 7.0586e-06
5:123515916 A G 0.200721 5.2132e-05
5:123516000 C T 0.097509 -6.6359e-05
5:123525292 G T 0.071449 -5.3312e-05
5:123531038 C T 0.044029 4.4830e-05
5:123542124 T C 0.301254 -2.4942e-07
5:123542328 A G 0.083390 -1.7608e-05
5:123543912 A G 0.046502 6.0426e-06
5:123545512 G A 0.547899 3.1957e-05
5:123555271 G A 0.350285 -3.0563e-06
5:123558636 C T 0.197553 -3.8817e-06
5:123563409 A G 0.031571 -3.5995e-05
5:123568433 T C 0.070757 -4.5553e-06
5:123568579 A G 0.354985 8.7537e-07
5:123571160 T G 0.305756 -1.5779e-05
5:123574405 A C 0.134069 -7.8476e-06
5:123586162 T C 0.227255 -2.3746e-05
5:123588206 C A 0.114182 3.5726e-05
5:123589362 T G 0.117717 3.1332e-05
5:123591352 G A 0.128116 -1.6820e-05
5:123598240 C T 0.214333 1.8082e-04
5:123598900 T G 0.109408 3.7225e-05
5:123599714 C A 0.573690 -9.4928e-06
5:123600935 T C 0.118272 -1.0737e-04
5:123601243 C A 0.207501 -5.2071e-05
5:123603559 G A 0.057430 -1.3416e-04
5:123604228 A G 0.050903 5.8030e-05
5:123610452 C T 0.041117 2.6926e-05
5:123613014 C T 0.048388 -6.8252e-05
5:123615560 G T 0.118960 -1.4492e-04
5:123617847 G A 1.892952 -3.1282e-05
5:123620086 A G 0.783989 2.4142e-05
5:123620415 C T 0.149798 3.8966e-05
5:123621707 G T 0.528454 -1.3281e-05
5:123623533 G A 0.777614 -1.1046e-04
5:123623588 G A 0.050267 -2.0396e-05
5:123623800 G A 1.955413 -2.2071e-05
5:123625270 C T 0.025473 -1.2146e-06
5:123625368 C T 0.024996 1.3208e-05
5:123630568 G A 1.935760 5.3437e-05
5:123633938 C T 0.792522 1.1104e-04
5:123634102 T C 0.059573 4.3991e-05
5:123637299 T C 1.252607 5.4244e-05
5:123637349 C T 0.084876 3.9565e-05
5:123645164 G A 1.270702 9.6147e-05
5:123651758 G A 1.973625 -2.1456e-05
5:123657241 A G 1.207630 2.6939e-05
5:123666426 T C 0.036779 1.9572e-04
5:123667877 C T 0.061556 5.2038e-05
5:123679133 G T 0.131456 -1.6304e-05
5:123679280 T C 0.035810 -7.3252e-05
5:123680152 G A 1.318350 3.9519e-05
5:123684104 T G 0.045788 -1.5444e-05
5:123687170 C T 1.320836 4.0606e-05
5:123689492 T C 0.047304 -1.0155e-05
5:123692233 C G 0.440377 2.8250e-05
5:123701870 T C 0.092845 -4.5137e-05
5:123704891 G A 0.062299 5.1149e-05
5:123705763 C T 0.135484 -1.9952e-05
5:123713744 C T 0.084218 6.1202e-05
5:123714917 A C 1.555076 -2.4779e-05
5:123731118 A G 1.659300 -1.2145e-05
5:123734726 G T 0.080998 -8.6436e-07
5:123737922 A G 0.746046 3.9454e-05
5:123740639 A G 1.782538 7.7246e-05
5:123740915 G A 1.608319 1.7277e-04
5:123746171 T C 1.079284 -3.4428e-05
5:123746753 C T 0.696425 1.5260e-04
5:123747948 C A 0.515766 -1.7845e-05
5:123748356 C A 0.048910 -1.6260e-04
5:123749440 A C 0.047657 4.2261e-05
5:123755919 A C 0.550324 -6.2568e-05
5:123765669 G T 1.935020 -4.2401e-05
5:123772792 T C 0.678268 1.3285e-04
5:123774148 A G 0.029835 -1.5963e-06
5:123787623 A G 0.033561 -1.1472e-04
5:123790231 C T 1.840478 1.7568e-04
5:123791653 A C 0.073416 8.9167e-06
5:123795152 A G 0.322988 1.2677e-04
5:123796325 T C 0.033438 -1.2333e-05
5:123796615 A G 1.893838 3.4377e-05
5:123796711 G A 0.449258 -3.7775e-05
5:123798436 T C 1.481108 3.1559e-05
5:123799069 G C 0.254181 -4.4047e-05
5:123800439 C T 0.572570 3.2084e-05
5:123801827 C A 1.729038 4.4910e-05
5:123812942 A G 0.085828 1.6433e-05
5:123815034 A G 0.675681 2.9096e-04
5:123819489 A G 1.741086 5.2522e-05
5:123831090 A G 0.046333 6.9796e-05
5:123831302 A G 0.551061 3.4649e-06
5:123841540 A G 0.666080 8.0352e-07
5:123842846 C T 0.045726 -1.0435e-04
5:123846318 T C 1.260618 -3.0807e-04
5:123851418 G T 0.883741 1.3108e-05
5:123856109 G C 1.138363 1.7455e-05
5:123860751 A G 0.321443 4.1158e-05
5:123867087 T G 0.518502 -5.6381e-06
5:123869863 A G 0.111209 -1.3791e-04
5:123870271 G T 0.820247 -1.0145e-06
5:123872090 C T 0.351573 1.2991e-05
5:123881434 C T 0.917269 -4.3741e-06
5:123886927 A G 0.121076 -1.8506e-04
5:123895618 G A 0.069988 5.7197e-05
5:123896030 G A 0.579688 -1.1341e-05
5:123899738 T C 1.609052 -2.1998e-05
5:123904568 C G 0.325851 5.4394e-06
5:123907353 A C 0.566699 2.9875e-05
5:123909500 C T 1.123572 -1.3212e-06
5:123909776 T C 0.123920 -1.1460e-04
5:123909853 T G 0.080793 4.9751e-05
5:123914126 T C 1.079411 1.5873e-05
5:123914631 C G 1.083789 -1.6221e-05
5:123917294 C A 0.022665 2.0196e-05
5:123919931 T C 0.718976 -2.1964e-05
5:123922399 T C 0.335465 6.8274e-06
5:123924246 T C 1.066713 6.0584e-05
5:123929071 T C 0.031828 -2.8306e-05
5:123929729 C A 0.201016 1.8568e-06
5:123930829 C T 0.652354 4.4026e-05
5:123933561 C T 0.063318 6.2698e-05
5:123935176 A C 0.155936 2.3057e-05
5:123942422 G A 0.048277 -6.0352e-06
5:123942559 G A 0.336052 -4.0849e-06
5:123944553 C T 0.513657 3.8020e-05
5:123948093 T G 1.274334 -4.9978e-07
5:123954112 A C 0.257609 8.9369e-06
5:123956924 T C 0.328159 -4.2204e-05
5:123961257 T G 0.902478 5.7655e-06
5:123963652 T C 0.387582 1.6016e-05
5:123972308 A G 0.382982 -1.0414e-04
5:123977334 T C 0.121579 4.6436e-05
5:123980164 C T 0.025414 -5.1778e-05
5:123983915 T G 1.036875 2.3007e-06
5:123984763 T C 1.498911 -1.7402e-06
5:123985443 C T 0.462179 -1.1779e-05
5:123988063 T G 0.292725 -2.4538e-06
5:123989154 C T 1.444499 7.7389e-06
5:123990270 C T 0.690362 2.1458e-05
5:123993439 A G 0.081238 9.4198e-05
5:123994762 T G 1.164504 8.2258e-06
5:123995286 C T 0.413541 -1.4154e-06
5:124001764 A G 0.257755 -1.7539e-04
5:124006906 C T 0.418559 -1.6679e-05
5:124008857 A G 0.102186 3.4892e-04
5:124015672 C T 0.045655 -4.0691e-05
5:124019288 T C 0.603307 -4.6804e-05
5:124026164 T C 0.347458 1.7335e-05
5:124031011 C T 0.911352 1.0115e-04
5:124041231 C T 0.070511 6.7078e-05
5:124042018 T G 0.029251 -7.0054e-05
5:124042644 G A 0.081293 -4.1053e-05
5:124047014 C A 1.974362 -2.1452e-05
5:124047247 G A 0.706578 1.8072e-05
5:124047919 G A 1.148607 9.3387e-06
5:124049104 G A 0.079430 -3.0090e-05
5:124049126 C T 0.097785 9.6229e-05
5:124056045 C G 0.400480 -6.3141e-06
5:124057158 A G 0.030822 -1.7457e-05
5:124060686 T C 0.056752 -4.8994e-05
5:124063861 C T 1.950983 -1.6342e-06
5:124064149 G A 0.308382 1.1840e-05
5:124068513 T C 0.059060 1.2426e-05
5:124075470 T C 1.677363 1.4252e-04
5:124076656 A G 0.105328 5.6310e-05
5:124083436 A G 0.131596 2.1495e-06
5:124084365 T C 0.829689 1.9880e-05
5:124088879 G A 0.220390 -4.4027e-04
5:124090704 A T 0.246778 3.6128e-05
5:124101039 G A 0.077022 -5.6983e-05
5:124104421 A G 0.062578 1.9269e-05
5:124106607 T C 1.498596 1.3162e-05
5:124107931 T C 0.029283 -1.8440e-05
5:124108382 A G 0.233298 4.0502e-05
5:124110061 G A 0.049037 -3.4845e-05
5:124110646 C A 0.873127 -1.1794e-05
5:124110787 C T 0.180860 -7.5415e-05
5:124111400 T C 0.054840 2.8032e-05
5:124117552 G A 0.864477 2.7391e-05
5:124117608 A C 0.057080 -5.6955e-06
5:124117835 C A 0.196417 -3.5077e-05
5:124118029 C T 0.089021 -5.6412e-05
5:124119522 A G 0.022548 2.2475e-05
5:124131323 T C 0.224713 1.6510e-06
5:124135707 T C 0.084308 7.4635e-05
5:124137203 G A 1.110820 6.5432e-05
5:124139895 T C 0.357783 -3.7866e-05
5:124142068 A G 0.101186 -1.1865e-05
5:124142547 A G 0.058131 6.3066e-06
5:124143238 T C 0.138649 -3.1152e-05
5:124147560 G A 1.329979 -1.0632e-04
5:124155078 G C 0.061835 6.2061e-05
5:124158954 A G 0.802876 -2.6593e-05
5:124164410 T C 0.068531 2.9871e-05
5:124167106 C T 0.177027 4.7613e-06
5:124168741 C T 0.035463 -4.3525e-05
5:124182594 C T 0.048099 5.5009e-06
5:124184817 T C 0.045626 5.2451e-05
5:124185055 T C 0.076155 4.4719e-05
5:124185889 T C 0.705406 8.7438e-06
5:124186965 G T 0.262903 4.4035e-06
5:124190641 G A 0.033629 -1.6647e-05
5:124194851 C T 0.197462 -3.4788e-06
5:124198504 T C 0.076639 -1.6169e-06
5:124205733 G A 0.105919 4.4320e-05
5:124205970 A G 0.020081 8.7173e-06
5:124208920 G T 0.065438 -2.7717e-04
5:124211131 A G 0.038469 -2.8799e-05
5:124214809 T C 0.026618 1.2281e-05
5:124227159 G A 0.020331 2.5456e-05
5:124232036 C T 0.060196 -7.3678e-05
5:124239493 C T 0.597640 5.4486e-05
5:124242856 C T 0.191120 -8.6281e-05
5:124265062 G T 0.037677 1.0749e-04
5:124266531 G A 0.078719 4.3657e-05
5:124266790 T G 0.196511 -4.5794e-05
5:124273318 A C 1.873708 -2.8205e-05
5:124278536 C A 0.872620 1.0755e-05
5:124285447 A C 1.478395 8.7111e-05
5:124288124 T C 0.033957 2.1969e-05
5:124299676 G A 1.619598 1.5494e-05
5:124302131 T C 0.546627 5.8669e-05
5:124304677 C T 1.332696 4.6676e-05
5:124307366 A G 0.282007 -5.7219e-05
5:124310278 C G 0.871708 -1.7502e-05
5:124324096 G A 0.717467 4.3767e-06
5:124325007 T A 0.052948 -2.1145e-05
5:124325176 T C 0.963375 -3.9096e-05
5:124325743 C T 0.188348 -1.1256e-04
5:124329888 G A 0.182528 -3.6930e-05
5:124330125 C T 0.051228 -6.4320e-08
5:124331198 A G 0.058274 4.7652e-06
5:124339029 G A 0.055661 1.1620e-04
5:124339524 G T 0.106704 5.1918e-06
5:124341117 C T 0.117496 3.9702e-05
5:124341984 G A 0.379759 -1.3017e-04
5:124348767 G T 0.480306 5.0036e-05
5:124369730 T C 0.080326 2.3688e-06
5:124373149 C T 0.077048 -8.2950e-06
5:124382640 G C 0.057933 -7.6438e-05
5:124384611 T C 0.110888 -3.5074e-05
5:124388462 A G 0.043392 6.9861e-05
5:124391431 G A 0.042967 1.0457e-05
5:124392573 A G 0.114728 4.5662e-05
5:124392845 G T 0.026401 2.7485e-06
5:124397677 C T 0.865473 5.9652e-05
5:124402549 A G 0.133141 2.8906e-05
5:124403137 C T 0.731661 1.8988e-05
5:124417295 A G 0.049897 -3.7139e-05
5:124419531 C T 1.576556 3.3144e-05
5:124426269 G A 0.045843 7.1875e-05
5:124434498 G A 1.282377 -9.6820e-05
5:124435607 T C 1.401938 -8.1237e-05
5:124442967 G A 0.082760 1.8771e-05
5:124450901 G A 0.061020 8.0789e-05
5:124455180 A G 1.006972 -1.7762e-05
5:124463166 T C 0.064737 -8.0696e-05
5:124473456 A G 0.110878 -8.6193e-05
5:124475161 C G 0.157224 6.0203e-05
5:124476950 C T 1.108681 1.4888e-06
5:124478401 C T 0.030757 -1.7907e-05
5:124481090 T C 0.142638 3.4087e-05
5:124487525 A G 0.089154 6.3984e-05
5:124490443 G C 1.652701 4.6123e-06
5:124490816 A G 1.770120 2.0922e-05
5:124493644 C A 0.256489 1.2384e-05
5:124495720 A G 0.319577 4.6353e-05
5:124506313 G A 0.750989 -4.5792e-05
5:124506786 T G 0.026703 5.1559e-06
5:124509027 T C 0.509966 8.1091e-06
5:124509217 T C 0.082517 -2.4630e-05
5:124510131 T C 0.646963 -5.0290e-05
5:124510425 G A 0.216910 -1.0544e-04
5:124515748 T C 0.079021 2.8284e-05
5:124517716 C T 0.043743 6.0463e-05
5:124519188 T G 0.166335 9.8645e-06
5:124519261 A C 0.046706 -3.3998e-05
5:124520411 G A 1.304588 5.1775e-06
5:124524482 T C 0.430036 -7.3601e-06
5:124526150 T C 0.137153 -2.9243e-05
5:124526865 G A 0.467687 -3.1363e-04
5:124529484 G A 0.886519 9.8405e-05
5:124533489 A G 0.046190 -1.8814e-04
5:124533861 A G 0.035194 2.2144e-05
5:124535818 T C 0.241607 -8.9696e-06
5:124536877 A G 0.432292 5.3884e-06
5:124540483 T C 0.479875 -7.8222e-06
5:124544112 G A 1.417446 4.5460e-06
5:124547240 G A 0.312491 9.4039e-05
5:124558000 A G 1.041591 3.5149e-06
5:124560951 C T 0.565939 1.7752e-05
5:124568116 T G 0.771301 1.8631e-04
5:124568300 G A 1.318330 3.2554e-05
5:124568702 G T 0.130018 -8.8348e-05
5:124569876 T C 0.252825 -9.3304e-05
5:124572900 A G 0.088794 1.0246e-04
5:124574217 C T 0.031065 -1.3947e-05
5:124588883 T G 0.261067 1.5225e-05
5:124590011 A G 0.053594 3.0050e-05
5:124593173 T G 1.063451 3.3362e-05
5:124593564 C T 0.125844 -1.2709e-09
5:124597571 G A 0.087191 2.4473e-05
5:124600310 A C 0.067067 -3.6741e-05
5:124611730 A C 0.034051 -1.7435e-05
5:124612211 G T 1.624002 3.1009e-05
5:124615134 G A 0.488168 -2.3475e-05
5:124617261 A C 0.085782 1.0809e-04
5:124618353 C T 0.925241 -9.4116e-06
5:124620415 T C 0.096282 1.2869e-04
5:124621156 T C 0.416417 -3.2233e-05
5:124623260 A G 0.070501 4.0841e-05
5:124625976 G A 0.218952 -4.5678e-06
5:124627510 T C 0.037021 3.1188e-05
5:124640204 A G 0.479433 -4.3256e-05
5:124640591 T C 1.146452 -4.5469e-05
5:124648233 A G 0.025200 -1.0459e-05
5:124650592 C T 0.200474 2.1242e-05
5:124652315 G A 0.482416 -8.3833e-07
5:124652884 T C 0.110609 -1.4802e-04
5:124655560 T G 0.051728 8.8900e-06
5:124663527 A G 0.490271 -1.2205e-05
5:124664446 C T 0.402821 -6.7246e-05
5:124665264 A G 0.049296 2.6272e-07
5:124669572 C T 0.212762 -3.7938e-06
5:124677147 C T 1.556783 -9.1347e-05
5:124683175 C T 0.408105 -1.3068e-04
5:124683815 C T 0.634762 2.0458e-04
5:124685511 T C 0.262121 6.1135e-05
5:124685904 C T 0.115948 4.7175e-05
5:124686701 T C 0.186475 -1.5504e-05
5:124688336 A G 1.780396 2.7819e-05
5:124703888 T C 0.049910 -2.0777e-05
5:124718329 T C 0.133180 -8.9795e-05
5:124727428 T C 0.195621 3.9421e-05
5:124735802 G A 0.731829 4.3970e-04
5:124742807 A G 0.048164 -3.5355e-06
5:124743267 C T 1.850410 1.6167e-06
5:124746481 G A 0.221467 -3.5212e-05
5:124749381 G C 0.023376 6.0803e-07
5:124750389 T G 0.827595 -1.3966e-05
5:124754504 C T 0.099680 4.4172e-05
5:124758578 G A 0.168821 -1.2821e-04
5:124760356 A G 0.026969 -5.4851e-05
5:124762550 A T 0.063409 6.8794e-05
5:124762648 G T 0.078268 1.3693e-05
5:124765867 A G 0.183125 1.9767e-05
5:124774701 G A 0.102235 1.2845e-04
5:124782491 A G 0.106337 -2.3663e-05
5:124783400 G A 0.088359 -2.2650e-06
5:124784212 A G 0.035934 -1.8704e-05
5:124803437 T C 0.320229 -7.6471e-04
5:124803999 T C 0.034197 4.3218e-06
5:124806403 G C 0.045281 -3.1587e-05
5:124807122 G T 0.245135 3.9685e-05
5:124809717 G A 1.404349 2.4950e-05
5:124815619 G A 1.271147 -1.6716e-06
5:124821177 G A 0.030796 -7.8445e-05
5:124824455 T C 0.033993 -4.3785e-05
5:124828696 G A 0.356848 2.4640e-04
5:124830408 C T 0.022743 6.4637e-05
5:124840625 C G 0.174307 -4.5903e-05
5:124840910 C A 0.321654 -6.7032e-05
5:124849261 G C 0.122858 1.1645e-04
5:124854425 G A 0.627147 1.1484e-05
5:124855841 G T 0.082127 -1.2623e-04
5:124856792 T G 1.318480 2.6205e-05
5:124864236 C T 0.515938 5.7587e-05
5:124866783 A G 0.688456 2.1823e-05
5:124892410 C T 1.435637 -2.1812e-05
5:124898302 G A 1.238443 -4.5464e-05
5:124899559 G A 0.054649 -4.7433e-05
5:124899940 T C 0.117947 8.1266e-05
5:124900867 A C 0.080624 1.1988e-05
5:124909028 C G 0.029007 -7.7820e-06
5:124909173 C T 0.035223 -2.6150e-05
5:124913190 C A 0.205846 3.0269e-05
5:124930199 T C 0.113465 4.8593e-05
5:124933163 G A 0.518347 6.5071e-06
5:124935474 T C 0.028085 5.6008e-05
5:124940197 A G 0.053311 -7.7300e-05
5:124941554 A G 0.078531 3.3555e-05
5:124943054 T G 0.048913 -1.2337e-05
5:124946753 T G 0.612756 -5.9995e-06
5:124956846 A G 0.046437 -2.0144e-04
5:124958445 T C 0.030617 -3.5176e-05
5:124965813 C T 0.091939 -4.5075e-05
5:124971126 G A 0.037576 3.3267e-05
5:124974930 T C 0.037261 3.3600e-05
5:124978810 T C 0.052182 9.2175e-05
5:124984241 A G 0.092452 2.8777e-05
5:124989000 T C 0.767458 3.2949e-06
5:124997011 T C 0.264737 -5.1053e-05
5:125000240 A G 1.443558 -3.4176e-05
5:125006891 G A 0.433344 -2.1341e-06
5:125007275 T C 0.452948 -1.3068e-05
5:125011212 C T 0.278193 1.3256e-05
5:125017505 G A 0.066330 -3.1528e-05
5:125017612 T C 1.805226 -2.2637e-05
5:125022190 G A 0.522128 -6.4782e-05
5:125028892 G A 0.145212 2.5783e-05
5:125039396 T G 0.022990 -3.1818e-05
5:125042668 A G 0.054967 -1.0408e-05
5:125050446 A G 0.715305 1.1535e-05
5:125051062 A G 0.539743 3.4965e-05
5:125052640 C T 1.864646 2.5885e-05
5:125054477 G A 0.039673 2.5677e-05
5:125056069 G A 0.479102 -9.3802e-05
5:125080061 C A 0.284799 1.3497e-06
5:125087205 G A 0.589623 3.9757e-05
5:125087944 C G 0.037768 2.9528e-05
5:125090347 T C 0.094695 -8.3556e-05
5:125095073 C A 0.104555 4.7749e-05
5:125097604 A C 0.028699 3.7943e-05
5:125099477 A C 1.491822 4.7459e-05
5:125100687 T C 0.309745 1.7740e-05
5:125113616 A G 0.125503 1.3720e-05
5:125114495 A C 0.056869 -3.0847e-05
5:125124205 C A 0.043405 -4.1910e-06
5:125126645 T C 0.033964 -4.2846e-05
5:125127240 C T 1.608290 3.7810e-05
5:125128834 A G 0.041205 -3.5404e-06
5:125131181 G A 0.087713 3.6930e-05
5:125131596 T G 0.033837 9.8393e-06
5:125131805 A C 0.267836 7.5620e-05
5:125132123 G A 1.232858 7.4823e-05
5:125133310 A G 0.043246 7.5384e-07
5:125141765 C T 0.035544 2.5877e-05
5:125151187 C T 0.071767 3.6536e-05
5:125155871 G C 0.041354 1.6000e-05
5:125156409 T C 0.715409 3.8706e-05
5:125157230 A G 0.187647 1.5313e-05
5:125166018 T C 1.075039 1.3255e-05
5:125169075 C T 0.113082 -6.6873e-05
5:125171544 A G 0.044924 -1.2485e-04
5:125175874 G A 0.071140 1.2450e-05
5:125189406 A G 1.105104 5.6770e-05
5:125203666 G A 1.852335 -2.4605e-05
5:125206748 C T 0.098268 6.8120e-05
5:125210040 A C 0.079573 -1.7827e-05
5:125215337 G A 0.070855 1.2851e-05
5:125219813 T G 0.231591 -5.7936e-05
5:125220878 T C 0.559600 -1.3328e-05
5:125253712 A G 0.129353 3.3145e-05
5:125273138 G A 0.187355 -5.3932e-05
5:125280433 A C 0.271024 5.8805e-05
5:125284607 T C 0.090255 3.0844e-05
5:125293921 A G 0.047226 2.5510e-05
5:125302223 T C 0.188286 -5.5032e-05
5:125306533 A G 0.182054 -8.0232e-06
5:125308528 T C 0.257086 -9.1798e-06
5:125310611 G T 0.135741 -1.6318e-05
5:125315488 G T 0.284325 -1.2090e-05
5:125319456 G C 0.271621 -2.9026e-05
5:125327924 T C 0.291757 -1.4867e-05
5:125338475 C A 0.971577 2.3237e-05
5:125343268 A G 0.095620 -1.0123e-04
5:125343591 A C 0.047278 -1.8497e-06
5:125357822 T C 0.090371 6.7057e-05
5:125360756 T C 0.022204 1.0596e-05
5:125368536 A G 0.989380 1.6500e-05
5:125371267 A G 1.639851 3.6506e-06
5:125371963 C T 0.064071 -3.1615e-05
5:125372340 T C 0.134420 -7.4307e-07
5:125374330 G T 0.032165 6.3632e-05
5:125376909 G T 0.022078 -3.5483e-05
5:125405386 G A 1.274854 2.2776e-05
5:125410419 A G 0.136393 -6.4337e-05
5:125418053 A G 0.043912 5.0944e-06
5:125419878 T C 1.495730 -1.8955e-05
5:125420807 A G 0.020705 -1.1244e-05
5:125435854 C T 0.037858 -7.3723e-05
5:125436052 A G 0.050978 -1.8824e-05
5:125441235 C T 0.023204 -3.2013e-07
5:125447413 G C 0.064600 6.8972e-06
5:125451892 T C 0.208585 -5.5467e-05
5:125465995 T C 0.044548 -7.9985e-05
5:125471402 T G 1.191619 8.6502e-06
5:125473558 C T 1.583083 1.7943e-05
5:125476172 A G 0.032406 7.7911e-05
5:125495616 T G 0.182395 1.0692e-04
5:125495838 T G 0.087424 -3.6716e-06
5:125496653 G A 0.042945 2.9827e-05
5:125518676 A G 0.134676 -6.6951e-05
5:125519684 T C 0.040835 4.2056e-05
5:125522991 A G 0.206810 -5.1240e-05
5:125524364 C T 0.050916 -1.4289e-05
5:125534820 C A 0.860053 6.4153e-05
5:125535501 C T 1.589367 1.2084e-05
5:125537213 A C 1.696681 -1.4642e-05
5:125549272 T C 0.517194 -5.7352e-06
5:125568341 A T 0.033675 7.2085e-05
5:125575589 T C 0.306055 -6.8938e-05
5:125585240 C A 0.131937 -1.1965e-05
5:125585574 C T 1.258540 4.5512e-05
5:125589461 G A 0.100755 -3.8903e-05
5:125601876 T C 1.951369 8.9953e-06
5:125601910 A C 0.037659 -3.5930e-07
5:125602674 G T 1.480449 2.0057e-06
5:125607260 T C 0.078703 -4.8179e-05
5:125607726 T C 0.054830 1.3821e-05
5:125608220 A C 1.383995 2.5184e-05
5:125610205 C A 0.200532 3.9424e-06
5:125617931 T C 0.179646 -3.1436e-05
5:125620570 T C 0.032211 -4.2175e-05
5:125620866 G A 0.030922 1.9124e-05
5:125621336 A G 0.028699 2.5372e-05
5:125622805 G T 0.127198 -5.3958e-06
5:125633094 A G 0.551872 6.7713e-06
5:125650234 G A 0.649916 4.2843e-06
5:125654296 A G 0.029088 9.9869e-05
5:125664939 C T 1.371717 7.3558e-07
5:125671050 A G 0.024879 -3.3552e-05
5:125676868 T C 0.064792 -3.1976e-05
5:125685909 A G 0.556400 -4.0752e-06
5:125687743 C T 1.921868 -6.8817e-05
5:125688034 A G 0.158542 -2.2114e-05
5:125690656 C T 0.380146 2.2350e-05
5:125694196 G A 0.114724 -4.9394e-05
5:125696506 G A 0.100979 1.9710e-05
5:125697957 G A 1.110823 1.7389e-05
5:125699081 G C 0.791470 -3.4517e-05
5:125699985 G A 0.309654 -3.3214e-05
5:125706284 C T 0.658673 -2.2755e-05
5:125708858 C A 1.028972 -6.4998e-06
5:125718807 T C 0.079463 -2.2372e-05
5:125721567 A G 0.029205 -5.6086e-05
5:125722130 T C 1.756328 -3.5592e-05
5:125739465 C T 0.033178 5.3613e-05
5:125742769 G A 0.091556 3.8252e-06
5:125756398 T C 1.699959 -9.9598e-05
5:125758373 C T 1.441224 3.6206e-05
5:125758855 T C 0.021932 5.2945e-06
5:125759937 C T 0.028845 -6.2614e-05
5:125760022 T C 0.397390 1.1953e-04
5:125762737 A G 0.458274 6.2454e-06
5:125774155 A G 0.458294 4.2137e-05
5:125776486 A G 0.480271 -5.0767e-05
5:125778935 C T 0.150119 1.4695e-04
5:125782286 C T 1.939253 2.9707e-06
5:125783395 T C 0.045616 4.1496e-06
5:125784359 G C 0.140145 -2.6836e-06
5:125785238 A G 0.812486 6.3670e-05
5:125786604 A G 0.113893 -5.4188e-05
5:125791290 C T 0.624853 3.8014e-06
5:125793848 T C 1.878054 1.0631e-05
5:125795225 G A 1.879557 5.0751e-07
5:125795751 A G 1.968357 4.3453e-06
5:125798571 A G 0.091705 8.5297e-06
5:125800646 C T 0.733407 4.2365e-05
5:125802027 A G 0.520898 -5.1415e-05
5:125807911 C T 0.054470 -8.1909e-06
5:125809483 A G 0.540898 -1.0994e-04
5:125815602 G A 0.793564 2.9198e-05
5:125821287 C T 0.085646 8.8280e-06
5:125824878 A G 0.032685 6.7384e-05
5:125825824 G A 1.352937 -4.6630e-05
5:125826424 C T 1.689424 -4.1318e-05
5:125829121 T C 0.020276 6.9448e-05
5:125843369 T C 0.887561 3.5642e-06
5:125847133 A G 0.644814 -8.5696e-05
5:125851402 A G 0.287421 4.0043e-05
5:125855539 C T 0.647112 -9.3564e-05
5:125862248 G A 1.481709 -1.4959e-04
5:125866090 A G 1.083565 -1.1179e-05
5:125867809 T C 0.646583 -4.1302e-06
5:125870512 T C 0.114010 -5.2315e-05
5:125874286 G A 0.192606 -8.4595e-06
5:125874334 C T 1.198452 -2.3984e-05
5:125874525 G A 0.382369 2.8129e-05
5:125880589 C T 0.959574 -1.2302e-05
5:125886071 T C 0.476606 6.3999e-06
5:125887685 T C 1.466282 1.2650e-05
5:125890269 A G 0.352602 1.8930e-05
5:125890309 C A 0.050410 4.6772e-05
5:125890567 A G 0.053730 -3.3014e-05
5:125891500 T C 0.419429 6.1486e-06
5:125895822 C G 0.188159 -5.9561e-05
5:125898223 G A 1.645281 1.5472e-05
5:125900721 C G 1.173401 3.5579e-06
5:125901441 T G 0.816459 2.7237e-05
5:125904684 T C 0.347682 2.7868e-05
5:125906344 C T 0.155423 6.4761e-05
5:125908135 G T 0.080384 -7.1016e-05
5:125912915 C A 0.040445 -1.4317e-05
5:125918148 G A 0.197692 -2.5060e-05
5:125919818 C T 0.093195 9.9151e-05
5:125929187 T G 0.038865 1.0127e-04
5:125929807 C T 0.153550 -1.7363e-05
5:125936381 A G 0.178010 8.4783e-05
5:125939409 T C 0.070449 7.1136e-05
5:125941688 C A 0.305912 2.6265e-05
5:125943528 G A 0.396936 -2.2361e-05
5:125961346 A G 0.071222 -3.9445e-05
5:125966322 A G 0.183544 4.5700e-05
5:125972624 G T 0.113504 1.6800e-05
5:125972830 C T 0.194920 1.5330e-06
5:125977916 A G 0.150768 3.8143e-05
5:125984187 A G 1.060592 2.9475e-07
5:125985047 G A 0.164530 -5.4863e-05
5:125991043 T C 0.478281 -4.3591e-05
5:126000971 T G 0.318489 -2.3109e-05
5:126004041 T C 0.267116 2.1335e-04
5:126009267 C T 0.049271 -1.5125e-05
5:126012128 A G 0.040127 -6.2499e-05
5:126020269 C T 0.172450 3.9576e-05
5:126024888 A C 1.092293 1.1311e-05
5:126025528 A C 0.035466 3.5817e-05
5:126031307 T C 0.217475 -6.8873e-05
5:126037121 T C 0.029079 -3.2607e-05
5:126039486 T C 0.061880 -5.3351e-05
5:126041754 G T 0.813200 4.2927e-07
5:126053825 G A 0.390704 4.0149e-05
5:126058263 A G 0.558571 6.6680e-05
5:126058798 A G 1.383515 -2.0127e-05
5:126059955 T C 0.039351 7.4849e-05
5:126060309 C A 0.447041 5.4118e-06
5:126061344 C A 0.484899 -1.9223e-05
5:126061991 T G 0.335663 1.6698e-06
5:126063751 G A 0.397650 -2.1159e-05
5:126064429 T G 0.523712 -6.7010e-06
5:126067012 C T 0.821234 2.1338e-05
5:126069820 T C 0.036872 3.4808e-05
5:126077191 A G 0.259216 -8.2002e-07
5:126085712 C T 0.971136 -2.8117e-05
5:126086196 T C 0.051695 -5.6121e-05
5:126087378 C T 0.208553 1.4954e-05
5:126087495 G A 0.086843 9.9027e-06
5:126088249 T G 1.119100 -2.2560e-04
5:126091664 C T 0.963573 7.2927e-05
5:126092078 G A 0.398040 -3.2096e-05
5:126112153 A C 1.450339 3.7378e-05
5:126112169 C T 0.039780 -7.8155e-05
5:126116445 G A 0.216871 -4.1609e-05
5:126126409 G A 0.028543 1.7917e-05
5:126133306 G A 0.045142 -3.8213e-05
5:126158200 G A 1.449907 3.1750e-05
5:126161266 C A 0.431912 1.1678e-05
5:126161690 T C 0.056210 3.5182e-06
5:126164189 G C 0.637657 4.3466e-05
5:126169822 C T 0.135633 3.8260e-05
5:126173660 A G 1.296013 -9.2163e-06
5:126175035 A G 0.035999 -3.6538e-05
5:126181862 C T 1.394739 1.0716e-05
5:126183294 T C 1.356569 2.2990e-05
5:126183502 A G 0.084837 6.2389e-05
5:126188516 A G 0.048436 1.9933e-05
5:126188804 T C 0.115964 2.0106e-07
5:126189615 T C 1.060303 -4.3658e-06
5:126190995 T C 1.481397 1.4349e-05
5:126191740 A G 0.136348 3.4673e-05
5:126194314 A C 0.052688 2.4690e-06
5:126197849 A G 0.095841 -1.1016e-04
5:126201154 G C 0.057411 -6.3312e-05
5:126201232 G A 0.614025 -5.8730e-05
5:126204628 G A 0.160493 -2.3970e-05
5:126205370 A G 0.087879 -7.3693e-06
5:126211262 T C 0.317993 2.5254e-05
5:126212248 T C 0.062036 -1.9034e-04
5:126213388 T C 0.034830 1.6570e-04
5:126213485 T C 0.020468 -2.3361e-05
5:126221815 T C 0.074052 -5.7019e-05
5:126233388 C T 0.075688 3.5138e-06
5:126250812 T C 0.054350 1.2877e-05
5:126263424 C T 0.023752 -3.4454e-05
5:126266202 G C 0.039222 5.0032e-05
5:126266819 C T 0.039611 -6.9861e-05
5:126267895 A G 0.189734 -8.9891e-05
5:126273798 A C 0.046577 6.4304e-05
5:126280493 C T 0.057161 -5.7409e-05
5:126280746 T C 0.044347 1.2164e-05
5:126302969 C T 0.055876 -1.9808e-05
5:126334408 G C 0.923692 4.4863e-05
5:126340086 G A 0.707473 3.1565e-06
5:126359641 A C 0.038800 2.3881e-05
5:126359739 C G 0.075947 -1.9811e-04
5:126364543 T A 0.048923 8.9893e-05
5:126374186 T G 0.133929 -2.1905e-05
5:126385616 C T 1.958824 7.9521e-05
5:126396601 C T 0.053802 8.2901e-06
5:126396958 C A 0.077333 -5.7303e-05
5:126403895 A G 0.054714 2.0424e-05
5:126436288 A G 0.190493 -2.5349e-04
5:126445385 T C 0.056924 -5.0986e-05
5:126451362 G A 0.164728 3.3191e-05
5:126451897 A G 0.031468 9.7407e-06
5:126462027 T G 0.059722 4.0650e-05
5:126472709 A G 0.021013 5.8638e-06
5:126479170 A G 1.012094 1.6454e-05
5:126484885 T C 1.067593 1.1105e-06
5:126503486 C G 0.062296 9.4891e-05
5:126519027 T C 0.050458 1.0737e-04
5:126528115 T C 0.077937 -1.1289e-05
5:126541479 G A 0.392532 -1.0196e-05
5:126544516 C A 0.192889 -1.2424e-05
5:126547326 T C 0.299197 -2.8319e-05
5:126552537 T C 0.038871 2.5184e-05
5:126553484 C T 0.041516 -1.1736e-04
5:126568929 G A 0.884344 -3.9061e-05
5:126569160 A G 1.903121 -6.5948e-05
5:126571663 T C 0.026683 9.1835e-05
5:126573317 A G 0.091021 -4.7515e-07
5:126577468 A C 0.088586 3.3861e-05
5:126584423 A G 0.046648 1.2561e-04
5:126592101 C T 0.888885 -3.6543e-05
5:126594959 C T 0.120706 4.2074e-05
5:126600097 C G 0.069410 -1.8326e-04
5:126612109 T C 0.044382 -2.8549e-05
5:126618229 A G 0.976468 -4.6159e-05
5:126623579 C T 0.039650 -1.1625e-05
5:126633442 A G 0.021441 -2.5241e-07
5:126633524 A G 0.037583 -8.0291e-05
5:126633827 T C 1.247213 -4.5746e-06
5:126642920 G A 1.386962 -3.4940e-05
5:126646297 C G 0.089576 -1.4795e-06
5:126646864 C T 1.028150 -9.3274e-06
5:126660522 G A 0.120041 6.3508e-05
5:126662225 T G 0.030754 7.8209e-06
5:126667279 G C 0.041299 -1.0157e-05
5:126668574 C T 0.043451 -1.2537e-06
5:126668683 A G 1.033717 -4.8923e-05
5:126671284 A C 0.025612 -1.0568e-05
5:126681193 C T 0.053636 -1.1919e-05
5:126687687 A C 1.265181 -8.2856e-05
5:126688400 C T 0.170986 9.0903e-07
5:126690903 A G 0.046963 8.9886e-05
5:126699321 C T 0.088963 3.9360e-05
5:126701622 G A 0.787514 -4.7458e-05
5:126706883 G C 0.023207 -2.4726e-05
5:126713082 A G 0.037174 3.8212e-05
5:126713978 C T 0.085104 5.5548e-05
5:126724629 T C 0.045058 -5.3403e-05
5:126727418 T C 1.603408 7.2185e-06
5:126732399 A G 0.306165 3.3721e-05
5:126732427 A G 0.277025 4.3806e-05
5:126733515 A C 0.031399 2.0326e-05
5:126735032 A G 0.066811 -6.7418e-05
5:126736651 G T 0.027556 3.6513e-05
5:126744956 T G 0.275428 -2.7797e-06
5:126745209 A G 0.070585 -1.9720e-05
5:126746277 T C 1.824460 -1.5356e-05
5:126747263 T C 0.034730 1.1064e-05
5:126748065 C T 0.041341 -9.3779e-05
5:126766201 C A 0.036281 -5.7169e-07
5:126770359 A G 0.034596 -3.6142e-06
5:126773064 A G 1.229484 -2.3985e-07
5:126780756 A G 0.250160 -5.5215e-05
5:126782845 T C 0.043840 -3.6965e-06
5:126785310 A G 0.107727 -2.5274e-05
5:126791282 A G 0.337438 1.6914e-05
5:126792644 G A 0.061961 7.5510e-05
5:126808054 T C 0.102027 5.2814e-05
5:126811747 C T 0.127373 4.2006e-05
5:126812478 G A 0.053389 -2.1051e-05
5:126816370 T C 0.079109 1.3294e-04
5:126821901 G A 0.022857 -2.0332e-05
5:126823617 C G 0.034099 -9.9934e-05
5:126824897 C T 0.272439 5.0258e-06
5:126829647 T C 0.393090 -3.5907e-05
5:126840039 G A 0.035590 -1.0400e-05
5:126842229 G C 0.032870 3.0747e-05
5:126842519 T C 0.088278 -3.1205e-05
5:126860223 T C 0.053117 -1.9400e-05
5:126868529 A C 0.049209 -6.4590e-05
5:126870221 G A 0.091430 -1.1391e-05
5:126874203 C T 0.035164 5.3848e-05
5:126882048 T C 0.111488 2.3066e-05
5:126887569 A G 0.590983 -6.3500e-06
5:126892632 G A 0.032552 1.5666e-05
5:126892761 T G 0.553553 -8.1596e-06
5:126899015 A G 0.057242 -3.2197e-05
5:126902768 T C 0.418076 -2.8779e-05
5:126906533 C T 0.067083 -6.0151e-05
5:126924448 G T 0.067200 -1.0346e-04
5:126933680 C T 0.445038 -1.0866e-05
5:126937911 C T 0.172684 -2.0314e-05
5:126940058 C T 0.236956 4.2326e-06
5:126941827 G A 0.432334 4.1749e-05
5:126943698 G T 0.048566 6.0552e-05
5:126943979 G A 0.567075 3.2043e-05
5:126947307 G C 0.568721 7.6064e-06
5:126949167 A C 0.020786 -1.9725e-05
5:126950715 G T 0.383353 -2.7214e-05
5:126957657 G A 0.381837 2.1623e-05
5:126958230 G A 0.704503 1.6922e-05
5:126960710 T G 0.074445 8.3515e-06
5:126961958 A C 0.046742 9.7281e-05
5:126963224 A G 0.051812 7.4028e-05
5:126972005 C T 0.630617 -4.0242e-06
5:126975062 T G 0.349477 4.3266e-05
5:126976009 T C 0.050111 -1.5483e-05
5:126981185 T C 0.341314 9.4211e-05
5:126981997 A G 0.099515 -9.0002e-06
5:126982737 T C 0.529337 -1.0126e-05
5:126983782 G T 0.119207 1.4626e-04
5:126985324 T G 0.338571 5.1789e-05
5:126985777 G A 0.057823 3.2569e-05
5:126986175 C T 0.059650 1.9040e-05
5:126986357 G A 1.518048 2.6965e-05
5:126987061 G A 0.520012 -9.6038e-06
5:126989546 G A 0.025424 -6.4244e-06
5:126989854 G A 0.616359 4.4351e-06
5:126990589 G A 1.600652 -8.8885e-07
5:126990997 A G 0.043117 -2.4090e-05
5:126991456 A G 0.194918 1.3395e-06
5:126991736 T A 0.051026 4.0343e-05
5:126993249 C G 1.339253 2.0533e-04
5:126993282 A G 0.020737 -2.8966e-05
5:126994315 T A 0.052403 -9.8301e-05
5:127000694 C G 0.499528 6.3772e-05
5:127004734 A G 0.089690 1.7802e-05
5:127005069 C T 0.066765 -3.1189e-05
5:127008556 A G 0.793012 5.9139e-05
5:127037003 T C 0.041614 -4.7311e-05
5:127078046 G A 1.845434 -5.9128e-05
5:127078312 G A 0.035849 1.0515e-04
5:127082383 T C 0.056031 1.0174e-05
5:127094336 A G 0.797192 6.7850e-05
5:127107016 A C 0.081796 -4.3441e-05
5:127125469 T G 0.065695 -9.2077e-05
5:127126847 G A 1.629630 -3.5809e-05
5:127129054 G C 0.051611 1.9082e-05
5:127134520 C T 0.023834 -4.3725e-05
5:127146563 G A 0.070027 -1.6170e-05
5:127147205 C T 0.123897 6.4641e-05
5:127151976 G A 0.709654 4.6439e-05
5:127152643 C T 0.662766 8.7947e-05
5:127166140 T C 0.026310 1.8377e-06
5:127180888 A C 0.043821 -4.3891e-05
5:127186063 G A 0.131881 -1.5636e-05
5:127189916 G A 1.903316 3.1764e-05
5:127196066 A G 0.807352 -2.5158e-05
5:127200064 T C 0.102261 2.3128e-05
5:127225607 G A 0.482413 -6.2397e-06
5:127229195 C T 1.380373 -3.6941e-06
5:127234113 G A 0.105529 -7.5159e-06
5:127236278 C T 0.063373 -1.5662e-07
5:127246333 A G 0.051377 -4.3546e-05
5:127265136 T C 0.032341 5.6528e-06
5:127268647 T G 0.036463 5.0527e-05
5:127273963 A G 0.483835 -9.2185e-06
5:127283793 G A 0.046930 -8.2970e-05
5:127294296 G A 0.044834 -2.2987e-06
5:127298057 G A 0.048196 1.4203e-05
5:127298553 C A 0.195745 3.0065e-05
5:127299203 G A 0.082105 5.4886e-05
5:127304405 C T 1.634966 -4.9954e-05
5:127316161 G A 0.098190 -1.0732e-04
5:127317562 T C 0.103897 -9.2156e-05
5:127326035 G A 0.037842 -5.5451e-06
5:127330849 T C 0.078911 3.9147e-05
5:127334255 A C 1.043146 -2.3121e-05
5:127347013 G A 0.733008 -6.3757e-05
5:127359391 A G 0.064571 -1.0054e-05
5:127360851 C A 0.024609 1.7151e-05
5:127378828 C T 1.502287 -2.7064e-05
5:127395340 A G 0.037330 4.0428e-05
5:127396300 C T 0.131839 3.3485e-05
5:127397946 C T 0.024736 -3.3771e-05
5:127400990 G T 0.142430 1.2825e-04
5:127412113 C T 0.073980 2.5262e-04
5:127423013 G A 0.193174 -1.0735e-04
5:127430304 G A 0.021159 2.1062e-06
5:127432757 C T 0.052864 5.8943e-05
5:127436162 C T 0.047515 -3.9744e-05
5:127459888 A G 0.052860 -1.2182e-04
5:127460198 C A 0.236096 2.5457e-04
5:127462745 T C 0.065223 -1.9537e-05
5:127468177 C T 1.082442 -2.3252e-06
5:127469186 A G 0.072591 3.4381e-05
5:127497973 A G 1.914065 -7.0919e-06
5:127499642 A G 0.060562 -1.2945e-05
5:127522543 T C 0.424710 2.6050e-05
5:127528880 G A 0.459245 -1.7427e-05
5:127536032 C A 0.050212 3.3291e-06
5:127548955 A C 1.484403 4.7130e-06
5:127552590 A G 1.479213 8.3020e-06
5:127555435 A G 0.467025 2.1828e-05
5:127574115 A G 0.251913 -6.1173e-06
5:127588021 A G 0.027196 -4.3463e-05
5:127589755 T C 0.025252 -1.5196e-05
5:127592675 T C 0.052065 2.5705e-05
5:127593201 T C 0.033879 8.5285e-06
5:127594512 C T 1.937646 -3.6864e-05
5:127609633 A G 0.152187 3.6701e-05
5:127610002 T C 1.142109 -1.2721e-05
5:127618642 A G 0.028118 -7.5534e-06
5:127624780 C T 0.078632 4.2203e-06
5:127626884 A G 0.563891 -3.3909e-04
5:127638206 A G 0.087989 1.5778e-05
5:127640861 G A 1.154770 -1.1388e-04
5:127653022 C A 0.237940 6.0231e-06
5:127653556 G A 0.461994 2.4687e-05
5:127662545 G A 0.919642 -1.2880e-04
5:127666298 T C 0.022772 -2.1775e-05
5:127675017 T C 0.086652 3.8978e-05
5:127677194 C T 0.166478 6.7908e-05
5:127677874 T C 0.025064 7.1370e-06
5:127685135 T C 1.352414 -4.5866e-05
5:127688335 C T 0.734176 -1.8748e-06
5:127696604 C T 0.048595 1.9893e-04
5:127730403 T C 0.120862 3.8571e-05
5:127737033 T C 0.193100 -5.3193e-06
5:127744469 A G 0.024502 3.2369e-05
5:127758806 A C 0.030332 -1.6651e-04
5:127762756 G C 0.083049 -6.2746e-05
5:127764211 C T 0.068216 2.7684e-05
5:127773702 T C 0.283283 5.2146e-05
5:127789692 A C 0.021029 8.2813e-06
5:127790993 G A 0.445502 5.4832e-05
5:127802451 A C 0.026115 1.3773e-05
5:127809413 T C 0.229712 -7.9354e-06
5:127810139 T C 0.021318 -4.4404e-05
5:127821991 A G 0.025544 -9.3886e-05
5:127835637 A C 0.035466 8.7096e-05
5:127851756 T C 0.118020 4.0467e-05
5:127873094 A G 0.098697 1.5595e-04
5:127873114 C G 0.172054 7.2559e-07
5:127895247 G A 0.172749 -5.2261e-06
5:127899008 G C 0.061130 -6.6173e-06
5:127910272 C A 0.194680 3.3218e-05
5:127920075 A C 0.228400 3.1485e-04
5:127923651 A G 1.885058 -2.1340e-05
5:127933555 A G 0.029381 7.0284e-05
5:127951287 C T 0.139106 1.1170e-04
5:127962298 G A 0.547104 6.6506e-04
5:127976640 A G 0.107259 7.6927e-06
5:127995054 A C 0.265447 2.0074e-04
5:128005087 G A 0.021769 -3.0494e-05
5:128010246 C T 0.056362 -2.8156e-04
5:128018413 C T 0.333112 3.9361e-03
5:128027045 T C 0.428228 -5.2738e-06
5:128030993 G A 0.735322 -1.5473e-04
5:128042841 C A 0.086074 -5.9981e-05
5:128068610 A G 0.036687 1.3365e-05
5:128072042 G A 1.388802 1.4335e-04
5:128081654 T C 1.907863 1.4294e-04
5:128092151 T C 0.756819 2.8124e-04
5:128097417 C A 0.838112 -1.7813e-05
5:128098710 A G 0.075266 3.4993e-05
5:128100108 C T 0.124043 -2.7861e-06
5:128100400 T C 0.035681 -3.9143e-05
5:128101152 A C 0.027037 -9.7497e-05
5:128106527 G A 0.178815 9.2057e-05
5:128111033 G T 0.102621 4.5586e-05
5:128111957 A G 0.043610 -1.9602e-04
5:128115472 C T 1.506448 1.9096e-04
5:128126530 A G 0.077940 3.3923e-07
5:128133922 A G 0.078609 7.0917e-05
5:128152227 A G 0.021600 -1.9295e-05
5:128158074 G A 0.065139 6.9833e-05
5:128158231 C T 0.032126 2.5385e-05
5:128161187 A G 0.079245 -6.5392e-05
5:128177032 C T 0.173511 2.3323e-04
5:128191463 C G 0.094127 -5.9414e-05
5:128204865 T C 0.071092 -4.1797e-05
5:128206444 T C 0.102640 4.0160e-05
5:128207455 C T 0.161651 -6.8398e-06
5:128207868 A G 0.505351 2.0219e-05
5:128221499 T G 0.930989 4.1979e-05
5:128225214 T C 0.041860 -1.1819e-04
5:128253080 G A 1.855447 -2.7119e-04
5:128255275 C T 1.250819 -7.1123e-05
5:128258452 T C 0.415531 -8.1751e-05
5:128260132 G A 0.148483 -5.7835e-05
5:128261851 C G 0.604112 3.4710e-06
5:128284057 G T 0.605579 8.0147e-06
5:128301211 G A 1.223051 1.7396e-05
5:128301971 C T 0.759019 -9.8121e-06
5:128303266 A C 0.626096 2.6434e-06
5:128309803 A G 1.327204 1.4689e-05
5:128313390 T A 0.074204 4.5274e-05
5:128323644 T C 0.617073 1.1370e-05
5:128328219 A G 1.890135 4.6160e-06
5:128332603 A G 0.333358 9.5177e-05
5:128335353 A C 0.033581 2.4786e-05
5:128351350 G A 0.396553 -4.0672e-05
5:128353431 C T 0.139506 5.3172e-05
5:128357981 G A 0.098233 2.6454e-05
5:128367914 A G 1.488388 1.7028e-05
5:128380750 G A 0.064065 -1.3096e-04
5:128388021 T C 0.062163 -1.1620e-05
5:128404365 T C 0.091319 -6.0089e-05
5:128409695 G A 0.199228 1.1717e-04
5:128413927 G A 1.220253 -7.5927e-06
5:128418371 C T 0.030059 -9.9348e-05
5:128424669 G A 0.035651 7.3407e-05
5:128428054 A G 0.182583 5.9015e-05
5:128443032 G C 0.075224 6.2380e-06
5:128448016 G A 0.048310 3.8412e-05
5:128448483 G A 0.071030 1.7021e-04
5:128452719 T G 0.069599 4.7079e-05
5:128454108 G A 0.151418 -6.1092e-05
5:128456120 G A 0.103974 9.9141e-05
5:128456237 T G 0.095857 1.6547e-05
5:128457088 T C 0.152307 -1.2050e-04
5:128464171 A G 0.781730 -8.3037e-05
5:128471303 G A 0.282922 4.3340e-05
5:128471716 T G 0.891946 -1.1580e-05
5:128474742 G A 0.220026 7.2682e-05
5:128491696 G T 1.240796 -1.4155e-07
5:128494193 C A 0.284065 4.1898e-05
5:128506203 A G 0.064691 5.5441e-06
5:128506589 G T 0.192145 -1.9658e-05
5:128524501 T C 0.073422 -1.4887e-04
5:128530664 T C 0.072419 6.9317e-05
5:128533650 G A 0.516140 -3.4135e-05
5:128535398 G A 0.588000 -9.0742e-06
5:128537401 T C 0.107454 -1.0177e-04
5:128537810 G A 0.183005 -5.4637e-05
5:128538467 C T 0.311024 5.3652e-05
5:128543644 G A 0.076334 3.7001e-06
5:128553667 A G 0.930388 -8.7281e-06
5:128553704 T G 0.121855 -2.3787e-04
5:128554195 G A 0.260121 -4.4742e-05
5:128554898 C G 0.035288 -4.1117e-05
5:128560991 G A 0.268855 -3.4204e-05
5:128565180 A G 0.450579 2.1968e-04
5:128572285 G A 0.050181 1.4787e-05
5:128579264 T C 0.034418 4.8225e-05
5:128615051 C T 0.904990 -4.2087e-04
5:128615902 C A 0.111569 -8.5849e-05
5:128627725 C T 0.226664 -6.4627e-05
5:128645798 C T 0.068440 5.9616e-05
5:128646395 C T 0.232857 -4.7175e-05
5:128665719 G A 0.967805 2.2727e-06
5:128682265 A G 0.168360 -4.4756e-06
5:128682476 C T 0.773885 1.5414e-05
5:128692877 T C 0.470764 5.7265e-05
5:128693657 G A 0.159110 -2.0253e-05
5:128694141 G T 0.692699 -3.4120e-05
5:128697129 C T 0.217803 1.1411e-04
5:128698684 C T 1.204606 2.9932e-06
5:128704008 A G 0.083007 8.0770e-06
5:128718147 C T 1.171142 2.0673e-06
5:128722938 G A 0.193622 -7.3324e-06
5:128730528 T G 0.081754 2.6192e-05
5:128731422 C A 0.061984 -4.5487e-05
5:128732672 G A 0.834074 -7.2674e-05
5:128733572 C T 0.567085 -1.2598e-04
5:128737908 C T 0.857645 -2.0379e-04
5:128738910 C A 0.108272 -2.6059e-05
5:128739908 T C 0.381142 8.7528e-05
5:128741548 T C 0.122806 -4.6097e-06
5:128743894 T G 0.307532 5.8286e-05
5:128760076 G A 0.244567 1.1296e-04
5:128763144 C T 1.126373 -1.9173e-06
5:128773161 C T 0.244532 3.7867e-05
5:128777031 G A 0.031896 5.4322e-05
5:128777969 A G 0.060274 -4.5396e-05
5:128777999 A G 0.099813 1.6311e-05
5:128778235 A G 0.053399 -6.0416e-05
5:128779485 T G 0.103611 -7.7059e-06
5:128783504 A G 0.081848 3.9269e-05
5:128785309 G A 0.233123 2.4512e-05
5:128794782 G A 0.032915 -1.0320e-04
5:128796722 C T 0.054512 1.1725e-05
5:128800657 G A 0.036151 -5.6717e-05
5:128813527 T C 0.522190 1.6112e-05
5:128817006 A G 0.025551 -2.3418e-05
5:128819595 T G 0.162953 1.8148e-05
5:128828485 T G 0.065418 -7.7417e-06
5:128847172 G A 1.478615 -3.2697e-05
5:128859133 A G 0.036875 -7.6444e-06
5:128868965 G C 0.312533 3.7209e-05
5:128883145 G A 0.054837 1.5977e-05
5:128891688 G A 0.463558 -3.3252e-06
5:128900479 C T 1.770529 -5.0748e-05
5:128902590 A G 0.048024 1.2938e-06
5:128920789 A G 0.040838 3.7346e-05
5:128934045 A G 0.230442 3.4875e-05
5:128941087 T C 1.308122 -1.8671e-05
5:128943022 G A 0.029884 -1.7801e-05
5:128945641 A G 1.770363 -6.2369e-05
5:128966775 A G 0.061403 4.3241e-05
5:128968594 C T 0.144244 -2.6146e-05
5:128986082 T C 0.106948 1.9380e-05
5:128987308 G T 0.044791 9.3377e-05
5:128993273 A C 0.730664 -1.0416e-05
5:129000386 G T 0.176790 -6.9465e-05
5:129015452 C T 1.098856 9.9055e-06
5:129015635 G A 0.041948 -1.0980e-04
5:129021865 G C 0.065610 -1.3233e-05
5:129028821 T C 0.082156 -1.3860e-05
5:129029815 G C 0.050040 -4.5638e-05
5:129036271 C T 0.222714 6.0589e-05
5:129040056 T A 0.404580 3.2204e-06
5:129045738 G A 1.846177 2.9744e-05
5:129053848 A G 0.051189 4.5534e-05
5:129075194 T C 1.249167 -1.5146e-05
5:129081099 G A 0.109379 -1.6835e-05
5:129081619 A G 0.278859 2.4510e-05
5:129084084 T G 0.086645 -3.0133e-06
5:129093450 C T 0.235434 2.9398e-07
5:129125496 C A 1.825807 1.3134e-05
5:129155460 C T 0.820984 1.7573e-05
5:129168372 T C 0.386910 1.8908e-05
5:129168470 C T 1.825749 1.3485e-05
5:129184066 C T 0.678781 -4.6689e-05
5:129195230 T C 1.141492 5.9620e-05
5:129197472 A G 0.032094 -4.6979e-05
5:129238943 A G 0.123920 -1.2956e-05
5:129244122 T C 0.829676 1.2360e-05
5:129246025 T C 0.021402 5.7628e-05
5:129248598 G A 0.067048 1.3248e-05
5:129257092 G A 0.397955 -3.6010e-06
5:129270262 A C 1.154086 9.5393e-05
5:129278410 C A 0.058427 2.4276e-05
5:129299404 C A 0.126419 4.6251e-05
5:129302715 G A 0.082033 3.6642e-05
5:129304566 C T 0.690005 -8.5745e-05
5:129326887 C A 0.051964 1.1107e-05
5:129327874 C T 0.276606 2.5679e-04
5:129336943 A G 1.200925 6.7536e-05
5:129359827 A G 0.127100 -3.6363e-05
5:129360432 A G 0.494831 3.4235e-05
5:129364691 A C 0.306879 -9.7691e-05
5:129388452 G A 0.062799 -1.8119e-05
5:129391894 A T 0.038910 5.7827e-06
5:129393477 G A 0.081751 -2.0062e-05
5:129405463 A G 0.029806 5.5401e-05
5:129418359 A G 0.046242 -3.3267e-05
5:129425755 T C 0.163492 -2.3324e-05
5:129427034 A G 0.064922 2.6451e-05
5:129444308 A G 0.253367 5.2598e-05
5:129457678 G A 0.039303 -6.8653e-05
5:129460664 A G 0.974563 8.4770e-06
5:129466064 G A 0.755712 -1.1859e-05
5:129466207 C T 0.222590 4.2117e-05
5:129466788 A C 0.065136 8.3790e-05
5:129468048 A G 0.337808 -2.6097e-05
5:129476584 A G 0.113014 -1.2386e-05
5:129493347 A G 0.030974 1.2780e-05
5:129494174 T C 0.054529 6.5279e-05
5:129500007 A G 0.052906 5.9695e-06
5:129515846 T C 0.066846 5.2256e-05
5:129519147 G C 0.565933 3.8312e-05
5:129521126 G A 1.508564 3.4077e-05
5:129528484 C T 1.859576 4.7839e-05
5:129536512 A G 0.035749 1.4350e-05
5:129545445 G A 0.258329 -1.8108e-05
5:129552445 T C 0.202158 8.9909e-05
5:129552816 G A 0.510034 -1.2153e-05
5:129560749 A G 0.058858 -5.2187e-05
5:129569049 T C 0.064626 -1.0947e-04
5:129572868 C T 0.033311 -5.6348e-05
5:129576960 A G 0.146127 1.3629e-05
5:129578982 T G 0.233071 7.8726e-06
5:129580901 C T 0.042854 -3.2074e-05
5:129585039 T C 0.044632 2.6045e-05
5:129610559 G T 0.165806 5.4668e-05
5:129618696 A G 0.063331 -5.0325e-05
5:129635172 C G 0.052860 7.8183e-05
5:129638125 T C 0.077077 2.4668e-05
5:129647781 T C 0.633587 9.0979e-05
5:129661222 C T 0.346595 8.8605e-05
5:129670962 C G 0.020708 4.4821e-05
5:129676463 T C 0.353644 6.4306e-05
5:129690860 C T 0.896435 8.0957e-05
5:129697384 T C 0.107321 -6.1434e-06
5:129699944 G A 0.038345 -2.7507e-05
5:129708350 A G 0.440569 9.8582e-06
5:129709041 G C 0.063169 -4.0073e-06
5:129709104 T C 0.201100 1.7380e-04
5:129718367 C A 0.080355 -7.3014e-06
5:129727341 C T 0.214379 -2.1061e-04
5:129746719 T C 0.038608 -1.2491e-05
5:129758652 A G 0.625047 5.2751e-05
5:129761087 G A 0.031208 -1.2291e-05
5:129766141 T C 0.082365 1.2973e-04
5:129768929 T C 1.161427 -2.2779e-05
5:129793171 T C 0.024768 7.5098e-05
5:129797963 C T 0.358042 -4.9512e-06
5:129815935 T C 1.978497 -3.1415e-05
5:129820038 A G 0.663516 3.7683e-06
5:129821782 A G 0.037041 2.7153e-05
5:129829786 A G 0.040439 -1.2711e-05
5:129839281 T C 1.940768 6.8451e-05
5:129847235 C T 0.163037 9.5581e-05
5:129862350 A G 0.032652 2.5329e-05
5:129865842 A C 0.174800 2.5542e-05
5:129882502 T C 0.043000 4.1565e-06
5:129882754 G A 0.222785 -8.5253e-06
5:129889258 T C 0.308285 -1.3128e-05
5:129907445 C T 0.075951 2.7700e-05
5:129941583 G A 0.629105 4.0676e-05
5:129951526 A G 0.061724 -6.8846e-05
5:129961005 A G 0.041958 -6.4748e-06
5:129987162 A G 0.482932 2.7305e-05
5:130005010 T C 0.075662 2.7925e-05
5:130017402 C T 0.380665 -6.6068e-06
5:130034669 A G 0.176868 5.6030e-05
5:130043919 G A 0.061082 2.5006e-05
5:130048413 T C 0.072224 -9.0777e-06
5:130053704 A C 0.066132 4.0412e-05
5:130095748 A G 0.097743 -1.4225e-05
5:130111154 C T 0.574599 3.1590e-05
5:130117354 G A 1.885857 -1.1131e-04
5:130146777 G C 0.030585 -1.8706e-05
5:130151602 C A 0.535351 2.2452e-05
5:130151808 T C 0.220380 -8.7495e-06
5:130160263 C T 0.023184 -3.5899e-05
5:130164406 C T 0.036836 -2.8082e-05
5:130164772 T C 0.413168 -2.1435e-05
5:130174256 G T 0.022344 -5.3262e-05
5:130180815 G A 0.069492 -1.0989e-04
5:130185380 T G 0.455626 1.0206e-06
5:130205555 C T 0.454782 -3.9226e-06
5:130211627 T C 0.074941 -6.4820e-05
5:130218335 T C 0.044869 3.0559e-05
5:130255430 C T 0.385381 -2.8634e-05
5:130256944 T G 0.020325 4.4775e-05
5:130276362 T A 0.027190 2.9267e-06
5:130279550 A G 0.021071 -9.7140e-05
5:130308754 T G 0.049355 3.6417e-07
5:130324938 A G 0.108372 2.0381e-05
5:130336132 G A 0.089076 1.5559e-05
5:130336133 T G 0.131745 6.1784e-05
5:130337870 A G 0.056953 -5.0591e-05
5:130359215 C T 1.544199 -2.0278e-06
5:130402914 A G 0.055525 -1.1388e-05
5:130408165 T C 0.033389 -1.7805e-07
5:130412981 G A 0.332894 1.4882e-05
5:130413981 G A 0.154368 -6.4027e-06
5:130414405 G T 0.487551 1.2232e-05
5:130421912 C T 0.027612 3.6336e-05
5:130432955 G C 1.768377 -3.4550e-06
5:130448187 G C 0.026982 -2.9127e-05
5:130452393 T C 0.233256 2.8616e-05
5:130463135 C A 0.499369 1.2652e-05
5:130467462 T C 0.040286 -1.2847e-05
5:130476885 T C 0.208926 1.1825e-05
5:130489710 C T 0.425025 2.4372e-05
5:130492613 A G 0.057096 -3.3878e-05
5:130512491 G A 0.099499 5.6062e-05
5:130515811 A G 0.085146 7.0237e-06
5:130559715 G A 0.023639 -1.8357e-05
5:130564228 A G 0.093659 -1.4209e-05
5:130575413 T C 0.394281 -3.1158e-06
5:130575764 T C 0.039816 -8.3614e-05
5:130594431 A G 0.067275 -2.7234e-06
5:130598318 C A 0.459861 8.7991e-06
5:130604046 A G 0.034142 8.8226e-07
5:130613600 C T 0.762599 -1.2939e-05
5:130616188 T C 0.057456 -2.3807e-05
5:130616564 A G 0.040631 -1.0483e-04
5:130721603 T G 0.054912 -6.3554e-05
5:130721635 C T 0.021097 1.5858e-05
5:130741471 C T 0.069703 -3.0844e-05
5:130762287 A C 0.046106 4.0740e-05
5:130764699 T A 0.022947 4.0387e-05
5:130766662 C T 1.679985 -1.1897e-05
5:130771037 A G 0.384070 1.2421e-05
5:130794269 T C 0.031497 -4.7273e-05
5:130831365 C T 1.588130 -2.6273e-05
5:130835975 C T 0.056911 -3.3883e-05
5:130868840 T C 1.556062 -6.5700e-07
5:130883996 G T 0.152709 1.2041e-05
5:130894552 G T 0.055548 -2.9940e-05
5:130925365 C T 0.035716 7.7617e-05
5:130939407 G A 0.023733 -1.0656e-04
5:130946982 A G 0.039644 -7.4317e-05
5:130967887 G A 0.095493 9.6202e-05
5:130969724 C T 0.346546 9.6064e-06
5:131004513 A G 0.035236 8.0270e-05
5:131005600 C T 0.078161 -4.2606e-05
5:131008194 C T 1.884286 7.1726e-06
5:131022616 A C 0.135027 5.3555e-05
5:131037237 T G 0.063227 -5.5689e-07
5:131074197 A C 0.115185 4.4386e-07
5:131076270 C G 0.033103 -4.4792e-05
5:131078394 T C 0.035814 5.7458e-06
5:131107381 G T 1.554271 1.9421e-06
5:131143747 C T 0.076288 5.7566e-06
5:131148950 C T 0.411954 2.1621e-07
5:131157137 A C 0.023087 -7.6760e-05
5:131162124 T C 1.611039 -7.7134e-06
5:131176493 T C 0.041611 -4.6921e-05
5:131188436 A C 0.095948 8.6420e-05
5:131275660 T C 0.045437 2.3204e-05
5:131284349 G A 0.068891 -1.0883e-04
5:131284610 T C 0.446499 8.3054e-07
5:131286068 A G 0.047917 1.9862e-05
5:131302662 T C 0.025190 -6.4214e-05
5:131310677 T G 0.046434 4.7048e-05
5:131312327 T G 1.649949 -1.1209e-05
5:131318297 T C 0.411039 -3.4990e-05
5:131342241 A G 0.065866 -1.0448e-05
5:131346040 T C 0.028920 5.3485e-05
5:131361778 A C 0.740252 -3.7497e-05
5:131364014 A C 1.063552 -3.4922e-05
5:131371999 G A 0.686658 -2.9540e-05
5:131388213 T C 0.021120 4.2502e-05
5:131396478 T C 0.436690 8.3737e-06
5:131402738 T C 0.859001 -2.1576e-05
5:131411460 C T 0.411866 -2.3566e-05
5:131418299 A G 0.140694 2.4582e-05
5:131429032 T C 0.024278 -1.8827e-05
5:131430118 A G 0.188581 2.9361e-05
5:131436573 C T 0.051572 -2.4186e-05
5:131436838 T C 0.998017 -1.5968e-05
5:131478896 C T 1.303007 -2.5916e-05
5:131499654 C T 0.023759 7.9275e-06
5:131516324 G T 0.046148 -2.8970e-05
5:131524545 T C 0.037190 -1.5290e-05
5:131532932 G T 0.090806 -2.5655e-05
5:131533444 T C 0.177916 4.0191e-05
5:131534776 A G 0.026287 -3.3852e-05
5:131535125 G T 0.918425 -3.7541e-05
5:131539255 T C 0.159399 5.7457e-05
5:131540053 T C 0.351729 2.0487e-05
5:131540884 T C 0.420542 3.2560e-05
5:131542184 T C 0.243194 2.6491e-05
5:131545554 G A 0.061656 -3.7806e-05
5:131547233 A G 0.030072 -3.1934e-05
5:131562015 T C 1.617131 -9.6996e-06
5:131576737 C T 0.917831 -1.0232e-04
5:131577330 G A 0.208296 1.5052e-04
5:131586349 C T 1.119703 -1.5164e-04
5:131590257 T C 1.120563 -2.3408e-05
5:131597392 G A 1.323124 -6.9623e-05
5:131602533 T C 0.199263 1.0857e-04
5:131607588 T G 0.181545 -3.4197e-05
5:131607721 T C 0.083864 -1.0108e-04
5:131612876 T C 0.066957 5.8992e-05
5:131623879 A G 0.045888 4.7648e-05
5:131624386 T C 0.496957 1.8264e-04
5:131625169 C T 1.721268 -1.6274e-05
5:131639843 G A 0.217066 8.0409e-05
5:131646100 T C 0.023960 -1.3859e-05
5:131649186 G A 1.394025 -1.5076e-04
5:131650527 T C 0.031192 3.8131e-06
5:131656100 A G 0.027900 -7.9661e-05
5:131656760 G A 0.042675 3.0296e-06
5:131667353 G A 0.235982 4.8960e-05
5:131667548 A G 0.148789 -1.3416e-05
5:131671662 G C 0.081738 -4.6319e-05
5:131676320 T C 0.863532 -1.2077e-04
5:131699867 G A 1.264983 -1.5352e-04
5:131717050 A G 0.951752 -3.0754e-04
5:131721174 G A 0.745445 1.3265e-04
5:131723288 C T 1.096198 -3.2213e-04
5:131730011 T C 0.258479 5.3650e-06
5:131731106 T C 0.038462 -4.6801e-06
5:131742228 C G 1.671426 6.5988e-06
5:131743777 T G 1.055392 -2.2300e-05
5:131744574 C T 0.378036 8.5013e-05
5:131752090 G A 0.048430 -1.2084e-04
5:131759609 G A 0.032136 -3.0030e-05
5:131760450 G A 1.753005 5.0854e-05
5:131774449 T C 0.043217 2.4789e-05
5:131784393 T G 0.853782 -3.9221e-04
5:131796922 A G 0.704552 3.9445e-05
5:131801158 T C 0.476707 1.4408e-04
5:131801220 A G 0.021591 -5.1593e-05
5:131803537 C T 0.163076 -3.1789e-05
5:131805735 T C 0.371470 1.4762e-04
5:131806768 C G 0.466713 1.3888e-04
5:131809393 T C 0.038842 4.6571e-05
5:131811856 T C 0.059868 4.0955e-05
5:131812322 T C 0.038073 -2.6318e-05
5:131813322 T C 0.071260 -5.3433e-05
5:131813917 C T 0.035921 1.4008e-04
5:131815942 T C 0.043061 -5.9876e-07
5:131818657 C T 0.206306 2.9737e-05
5:131819921 A C 0.879547 3.5044e-05
5:131820997 A G 0.773664 -3.7210e-04
5:131824486 C A 0.678336 1.1088e-05
5:131828974 T C 0.099054 5.9997e-05
5:131828979 T C 0.053980 -1.5324e-05
5:131834730 T G 0.029124 4.6593e-05
5:131839618 A G 1.542836 -1.4325e-04
5:131862977 G T 1.667768 -1.0520e-04
5:131864152 T C 0.514322 -2.1640e-04
5:131867702 G A 1.022279 3.7534e-05
5:131873073 C T 0.114494 -2.1465e-06
5:131878882 C T 0.039855 -5.4080e-05
5:131879916 G A 1.404009 1.3406e-04
5:131888669 A G 0.042127 6.5572e-05
5:131902931 A G 0.069482 -5.8923e-05
5:131903026 G T 0.210133 -8.3344e-05
5:131905117 T G 0.376361 4.3991e-05
5:131913323 A G 0.026979 -1.1401e-05
5:131924341 T C 0.058524 -2.2533e-05
5:131949174 T C 0.061702 -3.4068e-05
5:131949959 G A 0.093724 -5.4403e-06
5:131950666 C T 0.043058 1.2581e-05
5:131953510 G A 0.497158 -1.4486e-04
5:131973177 G A 0.386488 4.4321e-05
5:131983770 C T 0.023006 1.4154e-05
5:131992608 G A 0.032019 1.8241e-05
5:131995843 C T 1.634626 -1.5360e-04
5:131995964 G A 1.640767 -2.1305e-04
5:131996669 C T 1.641870 -1.6617e-04
5:131998413 A G 0.147123 4.1486e-05
5:132004086 T G 0.146731 6.7316e-05
5:132008644 G T 0.128064 -9.2552e-06
5:132009154 T C 0.266256 3.1479e-05
5:132024708 G C 1.541278 -3.4465e-05
5:132036252 C T 1.781324 -4.7502e-05
5:132042146 T C 0.266015 2.2799e-05
5:132043351 C A 0.256392 -4.2373e-05
5:132044299 G A 0.027310 4.8163e-05
5:132049027 T C 1.502056 -7.0310e-05
5:132063560 T A 0.279969 3.7586e-05
5:132073817 G A 0.102465 3.7992e-05
5:132074890 A G 0.174053 6.9284e-06
5:132094410 A G 0.053399 -3.9227e-07
5:132099999 G A 0.232123 6.4005e-06
5:132111318 G C 1.896204 3.8944e-05
5:132117307 A G 0.032263 1.0827e-05
5:132127821 A C 0.231013 3.8072e-05
5:132135372 C T 0.167874 1.9632e-06
5:132137859 C T 0.077015 6.8171e-06
5:132138324 C T 0.277018 1.0886e-06
5:132147306 C T 0.052237 1.9250e-05
5:132148586 C T 0.607767 -1.4389e-05
5:132151798 A G 0.134342 -4.5618e-04
5:132174312 G A 0.064740 2.2877e-05
5:132178781 T C 0.311690 2.2398e-04
5:132193220 G A 0.652059 -1.3497e-05
5:132196711 T C 0.284532 -2.7748e-05
5:132199060 G A 0.035986 3.8202e-05
5:132201793 A G 1.151050 -7.7904e-06
5:132202539 T C 0.033603 -7.2163e-05
5:132203057 T G 0.064246 2.3952e-05
5:132203997 G A 0.406628 -1.3256e-05
5:132205212 A G 0.091008 -1.0986e-05
5:132206020 G A 1.074931 -7.6266e-06
5:132208363 A G 1.490258 -2.6458e-05
5:132227750 C T 0.087009 -2.1076e-05
5:132231439 C T 1.822279 -6.2855e-05
5:132233567 C T 0.072374 8.3660e-05
5:132235826 T C 1.075629 -5.9646e-06
5:132246516 C T 0.020776 -4.1453e-05
5:132248722 C T 0.021860 5.6557e-05
5:132267167 A G 0.332849 -1.3965e-06
5:132272486 C A 0.216631 -3.3601e-05
5:132273192 T C 0.176543 3.2849e-05
5:132288737 G C 0.022399 4.0558e-05
5:132295316 T C 1.955848 -1.2674e-05
5:132311584 G T 0.748451 -1.3585e-05
5:132322852 G T 0.308158 -4.5023e-05
5:132323460 T C 0.067190 3.1008e-05
5:132323669 A G 0.040182 4.0306e-05
5:132328978 G A 0.031682 -2.1798e-05
5:132330053 C T 0.579130 8.7101e-06
5:132360653 G A 0.132333 -1.4370e-04
5:132360867 T C 0.065314 -3.3180e-05
5:132368702 A C 0.509658 3.2228e-05
5:132380066 G A 0.040504 1.7226e-05
5:132382272 T C 0.513316 -2.3769e-04
5:132385283 G A 0.047914 -8.7169e-06
5:132386684 T G 0.473838 -4.7414e-04
5:132393223 G C 0.174066 3.3435e-05
5:132393307 G A 0.051977 -1.4828e-05
5:132408967 A G 0.047992 2.5078e-05
5:132416192 G A 0.187244 -4.8959e-05
5:132422129 A G 0.134731 2.0620e-05
5:132423764 C T 0.396770 5.8678e-07
5:132424046 C T 0.161453 5.5816e-05
5:132424720 T C 0.046521 2.0884e-06
5:132431960 G A 0.024898 -1.8198e-05
5:132432075 A G 0.121933 -1.9499e-05
5:132444128 A G 0.186173 -8.6572e-05
5:132450106 T G 0.116431 2.2612e-05
5:132454397 T C 0.315085 1.3984e-05
5:132454755 A G 0.055486 -2.8902e-05
5:132463993 A G 0.451114 -5.8802e-06
5:132464303 G A 0.665603 2.5405e-05
5:132467620 G A 0.287139 2.5173e-05
5:132474641 T C 0.089732 -5.4011e-05
5:132475314 A C 1.281176 1.3902e-06
5:132477228 G A 0.226998 -1.4860e-04
5:132477498 A G 0.047086 1.4871e-04
5:132481176 A G 0.183716 1.8792e-05
5:132484531 G T 0.104848 -6.0667e-05
5:132487330 A C 0.572986 5.3295e-05
5:132488728 A G 0.048206 -2.0944e-05
5:132490991 T C 0.368922 1.2221e-05
5:132494674 C T 1.842779 1.5579e-05
5:132499332 T C 1.101793 7.1839e-05
5:132500078 C T 0.333420 -3.2489e-05
5:132526689 G A 0.026855 4.2433e-05
5:132530652 T G 0.544387 -9.4494e-05
5:132534614 C T 0.338545 6.3414e-05
5:132535046 A G 0.417128 4.8712e-05
5:132535659 G A 0.705117 2.4549e-05
5:132542953 T C 0.082014 5.6966e-06
5:132544220 A G 0.497405 5.0072e-04
5:132553397 G A 0.033798 1.6548e-05
5:132554668 C A 0.022175 4.1734e-05
5:132556082 A G 0.154491 6.7558e-06
5:132558113 A G 0.175592 1.9359e-04
5:132558754 T G 1.666142 -2.1443e-05
5:132561277 A G 0.642104 -2.1438e-06
5:132561468 A C 0.148373 8.0914e-06
5:132562755 G A 0.980457 6.0427e-05
5:132563072 G T 0.306876 3.9030e-06
5:132568492 C G 0.886967 1.2121e-04
5:132568744 A G 0.246220 -9.5053e-06
5:132570127 C T 0.020331 1.8940e-05
5:132570433 G C 0.135299 1.8675e-04
5:132573894 G A 0.022860 -5.6727e-06
5:132575672 C T 1.365533 3.8438e-06
5:132576442 G T 0.436401 1.3661e-04
5:132576527 G A 0.260975 3.8873e-05
5:132581687 T C 0.472147 2.7924e-05
5:132585528 T C 0.456642 8.9795e-06
5:132586550 A G 0.112718 -1.3257e-05
5:132586717 A G 0.252111 3.1825e-05
5:132588357 C T 1.849280 5.8707e-05
5:132588643 A C 0.095805 -3.2776e-05
5:132590360 A G 0.038212 -3.0277e-05
5:132599091 T C 0.062140 -5.5802e-05
5:132602810 C T 0.175056 -3.9129e-05
5:132603137 T C 1.122631 1.2102e-05
5:132609517 T C 0.954813 9.8237e-05
5:132612133 T C 0.035729 2.7884e-05
5:132612643 A G 0.675668 5.9141e-07
5:132614044 A G 0.022032 7.3720e-05
5:132618349 T G 0.069336 1.2532e-05
5:132619710 C T 1.460014 -2.6952e-06
5:132625033 C A 1.561265 -9.4115e-06
5:132627239 C T 0.231214 1.9451e-05
5:132627445 A G 0.305403 -2.5642e-05
5:132628884 C G 1.212808 -6.5775e-05
5:132636493 A G 0.064866 -3.5713e-06
5:132643377 C T 1.246330 -2.2215e-05
5:132646702 T C 0.419702 1.0137e-05
5:132647506 G A 0.616284 3.3288e-04
5:132648331 C T 0.107798 9.2751e-06
5:132650871 G A 0.317357 1.5853e-06
5:132652281 T C 0.213791 1.7905e-05
5:132655103 A G 0.034330 -6.2000e-05
5:132656337 A G 0.071527 1.2450e-04
5:132657703 C T 1.491884 -6.3206e-05
5:132658628 C T 0.129132 1.0788e-05
5:132663783 G C 1.160879 -3.5404e-04
5:132665540 T C 0.258466 1.4029e-04
5:132665549 A G 0.061244 -2.2441e-05
5:132665810 T C 0.036846 4.1283e-05
5:132667669 A G 0.072306 -3.4400e-05
5:132667971 C T 0.027511 -4.5940e-05
5:132668569 A G 0.052218 -2.3105e-06
5:132669228 T G 0.069969 5.1053e-06
5:132669374 A G 0.232720 2.1440e-05
5:132673210 A G 0.043542 -5.3430e-05
5:132675422 T C 0.043013 -3.6537e-05
5:132677129 C T 1.216521 1.7626e-06
5:132690144 C T 0.053068 -4.3509e-07
5:132692816 C T 0.248449 9.1066e-06
5:132696831 T C 0.052247 1.0728e-06
5:132696894 A G 0.043399 8.6651e-05
5:132698567 C T 0.111417 -1.2936e-05
5:132704471 C T 0.186160 1.2113e-05
5:132710826 C T 0.574492 3.1706e-05
5:132715419 T C 0.297772 -7.3934e-06
5:132717753 T C 1.938964 -2.4323e-06
5:132720062 C T 1.004765 6.9568e-06
5:132722340 T G 0.632347 -3.4865e-06
5:132726231 A G 0.049929 2.5590e-05
5:132728928 T C 1.774365 -5.6311e-06
5:132731531 G A 0.628238 -5.1181e-05
5:132735155 C T 1.554683 -3.1000e-05
5:132737061 A G 1.941255 2.8998e-05
5:132737597 T C 0.129220 1.0664e-05
5:132742615 C T 0.054701 1.0636e-04
5:132745013 G A 0.040079 -5.4033e-05
5:132747508 G A 0.162297 4.1030e-05
5:132749490 G A 0.430818 8.0131e-06
5:132756012 G A 1.417387 -1.2993e-05
5:132757283 G A 0.554900 -1.1924e-05
5:132757685 A G 0.806222 4.0478e-06
5:132766786 G T 1.180035 -2.7203e-05
5:132772431 G A 1.923316 1.2046e-04
5:132780530 A C 0.149951 -1.4410e-05
5:132784109 T C 1.408212 -1.8300e-05
5:132791640 T C 0.089826 2.1388e-04
5:132791758 C G 0.746091 -4.5181e-05
5:132794530 A G 0.426180 -5.1795e-05
5:132797948 A C 0.119203 -4.4132e-05
5:132809967 T C 1.517944 -3.1652e-06
5:132811978 C T 0.308333 -1.1751e-05
5:132815762 C A 0.102144 6.5157e-05
5:132818098 G A 0.340950 -7.5851e-06
5:132819346 A G 0.395287 -2.7397e-05
5:132821391 A G 0.058868 -5.8724e-05
5:132832565 C T 0.069274 8.1258e-05
5:132832646 C T 0.612941 -1.2275e-05
5:132838123 A G 0.960178 6.2064e-06
5:132838156 C T 0.395015 1.1932e-05
5:132844090 C A 0.316831 -6.8128e-05
5:132849460 G T 0.955754 1.6635e-05
5:132850336 G A 0.078690 4.4627e-05
5:132856031 T C 1.354413 -3.1204e-05
5:132856665 T C 0.023970 -1.5871e-05
5:132858487 G A 0.048631 -1.3678e-06
5:132859687 A G 0.166987 2.4512e-04
5:132863660 T C 0.193922 -1.7214e-05
5:132863896 C G 0.083682 -4.7753e-06
5:132868176 A G 0.522082 -7.8974e-06
5:132876490 A G 0.750632 1.4330e-05
5:132895248 A G 0.046762 -6.7441e-05
5:132933237 C T 0.026943 -4.6130e-05
5:132934173 A G 0.026151 -2.8109e-05
5:132936859 A G 0.444178 -1.1738e-05
5:132942144 T G 0.514929 3.9615e-06
5:132944069 T C 0.153531 4.1611e-05
5:132950799 A G 0.144050 -3.1151e-06
5:132950847 A G 0.051984 1.1923e-04
5:132953063 T C 1.725938 -2.6150e-05
5:132962893 T C 0.331589 -1.0386e-05
5:132970278 C A 0.278557 2.8490e-05
5:132970947 G A 0.036119 3.2212e-05
5:132972909 T C 0.631821 2.2828e-05
5:132988565 C T 0.512027 7.2147e-06
5:132991186 C T 0.052403 1.8373e-04
5:132992201 C T 0.156802 5.6694e-07
5:132998971 T C 1.124845 -9.2445e-06
5:133001381 C T 0.483721 -6.2503e-05
5:133003070 T C 0.713845 -6.5165e-05
5:133006586 T C 0.071650 9.2438e-05
5:133010825 A G 0.044762 1.6020e-04
5:133011182 C A 0.340898 -2.0000e-05
5:133011262 C T 0.583729 1.0200e-04
5:133013326 A G 0.081657 -5.7885e-05
5:133014032 G A 0.540995 1.0444e-04
5:133017940 A G 0.075113 -1.3355e-04
5:133018469 A G 0.779938 4.7117e-05
5:133018603 A G 1.295263 5.9102e-06
5:133019116 C T 0.037807 6.8602e-05
5:133019737 G A 0.049579 -2.2769e-04
5:133020312 C T 0.714848 -2.2755e-05
5:133021851 T C 0.695279 3.1028e-05
5:133021955 G A 0.743027 -6.2996e-07
5:133024701 A G 0.119220 -3.8985e-05
5:133025953 G A 1.960506 -3.2746e-05
5:133027192 G A 0.068235 5.2792e-05
5:133028324 G A 0.541064 2.7026e-05
5:133037459 T C 1.403515 -2.9984e-05
5:133040089 G A 0.036641 -8.7367e-05
5:133041231 T C 0.072939 1.2983e-05
5:133051079 C T 0.577283 -2.7218e-05
5:133054920 A G 0.064311 -5.2204e-05
5:133056044 G A 0.186257 -8.3950e-05
5:133061390 T G 0.314676 1.0828e-05
5:133067976 A G 0.331093 1.1828e-05
5:133075880 A C 0.212357 1.8742e-06
5:133075934 C T 0.817400 3.1873e-05
5:133076898 A G 1.412561 7.0900e-05
5:133078638 G A 0.128120 3.9303e-06
5:133079035 G A 0.932625 -3.2928e-05
5:133079129 G A 0.148162 5.2249e-05
5:133080570 C T 0.750226 -2.2867e-05
5:133089315 C T 0.133634 -3.0121e-05
5:133090531 A C 0.142923 -1.1359e-04
5:133096057 T C 0.172797 3.6691e-05
5:133103962 C A 1.346594 -1.3583e-06
5:133110591 T C 0.393100 -1.9162e-05
5:133114120 C T 0.035356 5.2300e-05
5:133130902 A G 1.055807 3.8340e-06
5:133131129 C T 0.151856 -6.9913e-06
5:133133406 C T 0.579204 1.7713e-05
5:133133611 T C 0.145984 -1.4668e-05
5:133134073 A G 0.028066 -7.0117e-07
5:133139691 G A 0.049877 -2.3049e-05
5:133160254 G A 0.838073 1.9764e-05
5:133161907 T C 0.188062 3.4985e-05
5:133163319 T C 0.039121 -1.9910e-04
5:133165111 C T 0.212061 1.0175e-05
5:133172545 A T 0.022052 7.1775e-06
5:133178702 G A 0.599955 2.1515e-05
5:133184630 C A 0.184482 3.9240e-06
5:133191011 T C 1.681267 1.5213e-05
5:133203596 A G 0.837563 -1.3786e-05
5:133206205 G A 0.416693 7.0243e-06
5:133213880 A G 0.107441 2.5909e-05
5:133218456 G A 0.967935 -4.7124e-06
5:133223085 G A 1.753868 6.3201e-06
5:133223816 C T 0.897954 2.6987e-05
5:133224960 A G 0.091787 -5.1510e-05
5:133225641 T C 0.021039 -5.3452e-05
5:133227047 C T 0.263474 9.3255e-06
5:133232049 A G 0.051218 -6.8622e-07
5:133233507 A C 0.021146 -5.6806e-05
5:133240476 T C 0.034746 -2.7336e-05
5:133240493 T G 0.031182 -5.7795e-05
5:133240998 G A 1.546215 4.3857e-05
5:133241907 C T 0.103510 -3.6900e-06
5:133243891 A G 0.208114 3.1352e-06
5:133246615 T C 0.291913 3.7847e-05
5:133249555 T C 0.657116 4.0644e-05
5:133249928 G A 0.020766 1.0928e-04
5:133251939 T C 0.327805 -4.0948e-05
5:133253753 A C 0.961479 8.4944e-06
5:133259070 G C 0.448738 -2.7942e-06
5:133259107 C G 0.704305 6.5377e-06
5:133262203 G A 0.071731 4.2033e-05
5:133267359 A G 0.395047 -2.8358e-06
5:133271720 T C 0.212486 2.4416e-05
5:133274567 C T 0.165530 2.3613e-05
5:133274603 C A 0.338409 5.0424e-05
5:133280379 A C 0.563433 -2.6865e-05
5:133285518 A G 0.069190 -6.3125e-06
5:133285852 G A 0.164592 3.1939e-05
5:133299566 A G 0.041721 1.7033e-05
5:133303063 T C 1.467577 -3.9704e-05
5:133304467 C T 0.033360 -1.6154e-04
5:133307337 A G 0.061393 -2.3619e-05
5:133308791 T C 0.073545 -6.4287e-05
5:133310248 C T 1.206105 -7.5505e-06
5:133317347 A G 0.034467 5.2288e-06
5:133326081 T G 0.046319 -4.7648e-05
5:133336286 A G 0.048569 -4.2658e-05
5:133337503 G A 0.245174 4.2101e-05
5:133337611 A G 0.612951 -1.5780e-04
5:133356044 T C 0.288447 1.6093e-04
5:133358125 G A 0.064967 7.6843e-05
5:133368087 C T 0.257388 1.5496e-04
5:133372025 G A 0.171661 2.2626e-05
5:133374511 T C 1.669962 -2.8017e-05
5:133382456 C T 1.555332 -1.6259e-06
5:133383314 G A 0.060881 -1.0852e-05
5:133386039 G A 0.056554 -2.1115e-05
5:133394920 T C 0.025937 1.9558e-05
5:133408752 C G 0.126838 3.3650e-05
5:133410168 A G 0.031468 -7.0070e-05
5:133413111 T C 0.070047 -7.4008e-05
5:133413519 C A 1.061533 9.1446e-06
5:133414320 G A 0.419056 1.9017e-05
5:133415082 T C 0.102186 3.8642e-05
5:133415151 C T 1.409520 6.0965e-05
5:133415769 G A 1.478693 2.8902e-05
5:133417805 A G 0.230062 6.7262e-05
5:133419283 T C 1.755329 -3.9463e-05
5:133425050 T C 0.188815 -1.4704e-05
5:133429471 A G 0.071799 3.4340e-05
5:133430733 G A 0.034626 -9.1686e-05
5:133438651 T G 0.152872 -3.1045e-05
5:133439274 A G 0.093854 4.7150e-05
5:133439635 G A 1.033853 3.6815e-05
5:133442009 G A 1.578997 7.9118e-06
5:133446575 T C 1.747883 -1.8987e-05
5:133447061 T C 1.838173 -3.5478e-06
5:133451683 A C 0.224986 3.1635e-05
5:133456057 G T 0.169100 -6.1986e-05
5:133459573 G A 0.096779 1.9735e-05
5:133461586 A G 0.105172 6.0405e-05
5:133467925 G A 0.100797 2.8618e-05
5:133467990 T C 0.038722 1.0680e-05
5:133468000 G A 0.358993 -8.1237e-06
5:133477951 A G 0.033006 -6.2252e-05
5:133481467 A G 0.170538 -3.1903e-05
5:133488678 C A 0.068816 1.2758e-06
5:133505097 C T 0.115533 -1.0469e-05
5:133511762 G A 0.045937 -5.2121e-05
5:133519273 G A 0.114702 3.3014e-06
5:133521086 C T 1.653273 1.8592e-05
5:133527247 G C 0.032565 5.4540e-05
5:133530217 A G 0.063636 -1.7452e-05
5:133551516 G A 0.177251 -5.5398e-06
5:133563318 G A 1.765968 5.3361e-05
5:133574659 A G 0.048086 -2.0837e-05
5:133582711 C T 0.064526 -8.3208e-06
5:133593088 T C 0.172950 -2.1632e-05
5:133599786 T C 0.062831 1.8075e-05
5:133618799 C A 0.047284 1.3499e-04
5:133632990 G A 0.142875 -3.2595e-06
5:133638034 A C 0.314410 7.9674e-05
5:133655468 C T 1.423973 4.6682e-05
5:133682816 A G 0.049115 5.0919e-06
5:133719729 T C 0.064633 4.7339e-05
5:133734767 G A 0.155488 9.5872e-06
5:133735846 G A 0.145118 -1.8484e-05
5:133737275 T G 0.230909 -5.5665e-05
5:133753344 C A 0.048310 -5.0708e-05
5:133772494 T C 0.046164 1.4891e-04
5:133774168 T C 1.651091 1.0201e-05
5:133779788 A G 0.319931 -2.6574e-05
5:133784798 T C 0.430338 -2.5581e-05
5:133784870 A G 0.206138 -6.9560e-06
5:133786068 A G 0.042617 -2.9764e-06
5:133793417 A G 0.111371 8.9598e-05
5:133804150 G A 0.635096 -2.0105e-05
5:133811130 C T 1.215703 2.1531e-06
5:133811281 A G 0.083851 -8.4655e-06
5:133823078 G A 0.452010 -2.2736e-05
5:133825625 A G 0.095243 -3.9849e-05
5:133826050 T C 0.168182 -8.2440e-06
5:133826527 A G 0.201840 -1.1491e-05
5:133827115 G A 0.820766 4.5534e-05
5:133828896 T C 0.049890 3.4883e-05
5:133829010 G A 0.119431 -1.4510e-04
5:133830961 A G 0.040909 1.5199e-05
5:133848466 G C 0.038092 -5.1918e-06
5:133848660 T C 1.163235 -3.2081e-05
5:133849177 G C 0.353962 -2.2154e-05
5:133858719 C T 0.559723 8.4894e-07
5:133860435 G A 0.046327 -2.9620e-05
5:133864436 T C 0.321946 3.3278e-06
5:133873107 G A 0.028692 2.6049e-05
5:133873607 G C 0.049459 8.8338e-05
5:133874108 A G 0.048105 -2.8346e-06
5:133877357 T C 0.037028 4.8847e-05
5:133881200 C A 0.248423 -5.0483e-05
5:133887641 G A 0.047764 6.0934e-06
5:133888003 T C 0.289352 6.1962e-05
5:133895299 C T 1.685467 3.3299e-05
5:133897000 T C 0.932436 1.3309e-05
5:133897439 C T 0.554245 -8.0128e-05
5:133898477 G A 0.451539 5.3026e-05
5:133901939 T G 0.026605 -7.2372e-06
5:133909957 T C 1.639666 1.3571e-05
5:133921848 A G 0.050014 8.3984e-05
5:133922504 C T 0.144212 -2.1953e-05
5:133922901 C T 0.227965 1.5915e-05
5:133936871 T C 0.120148 -7.2550e-06
5:133964067 C T 0.110219 -3.7226e-05
5:133991647 G T 0.134790 -4.6787e-05
5:133998972 A G 0.043509 -2.0926e-05
5:134001565 C T 0.075165 -1.3579e-06
5:134017361 C A 0.028556 9.4308e-05
5:134045074 G A 0.100089 1.7211e-05
5:134076812 A G 0.197962 1.6003e-05
5:134077442 A C 0.198497 2.0279e-05
5:134096294 C T 1.670553 -1.3500e-05
5:134097290 C A 0.555536 -4.4658e-06
5:134117053 A G 0.138623 -2.0972e-05
5:134130754 G A 0.064470 -7.2315e-05
5:134133090 A G 0.229582 1.2359e-04
5:134161929 A G 0.083513 -1.4458e-05
5:134164092 A G 0.022694 4.8759e-05
5:134164623 C T 0.031695 -1.0805e-04
5:134175339 A G 0.321583 -1.3270e-05
5:134183306 G A 0.031494 -6.4628e-06
5:134208721 T C 0.031578 -1.2857e-05
5:134214879 C A 0.040965 7.1144e-05
5:134216761 A G 0.049404 6.1018e-05
5:134223593 G A 0.268696 2.6682e-04
5:134224888 G A 0.037336 -1.3522e-05
5:134242212 T C 0.029897 3.0324e-05
5:134246795 C T 0.060848 -1.2026e-05
5:134254737 G A 0.075409 3.8199e-05
5:134255333 A G 1.157146 4.7881e-05
5:134257449 G C 0.027946 -2.3762e-05
5:134270779 G A 0.122219 -1.0160e-04
5:134272193 G A 1.130940 -1.7401e-06
5:134279342 T C 0.166897 6.6142e-06
5:134283973 A C 0.021558 -4.1543e-05
5:134305435 A G 0.030224 -2.2501e-05
5:134328568 T C 0.027290 -3.3300e-05
5:134330890 G A 0.022211 1.8872e-05
5:134332143 A G 0.066304 2.4190e-06
5:134342720 A C 1.138960 9.7193e-06
5:134343662 A G 0.036489 -4.1091e-05
5:134356705 G T 0.553212 8.0191e-06
5:134361325 G T 0.066859 -4.2411e-05
5:134366873 G T 0.247041 4.9737e-06
5:134368593 A C 0.039248 -1.9348e-05
5:134372685 C T 0.500180 -9.9235e-06
5:134379311 A C 1.553161 -2.4068e-06
5:134380531 A G 0.871390 6.7833e-06
5:134383984 C T 0.029270 -1.0705e-05
5:134389318 C G 0.097145 -3.6178e-05
5:134392455 G A 0.042802 7.2335e-05
5:134402038 C G 0.574959 2.9534e-05
5:134404390 A G 0.180519 2.4148e-05
5:134405892 C G 0.500306 -1.6147e-06
5:134405982 C T 0.647693 2.3251e-05
5:134409321 A G 1.230195 3.6510e-05
5:134426412 C T 0.505858 -9.2715e-05
5:134437081 T C 0.077401 -3.5827e-05
5:134437572 T C 1.589799 4.2557e-05
5:134437656 G A 0.062387 1.4818e-05
5:134442190 A G 0.066665 1.9208e-04
5:134443606 A G 0.819832 7.3177e-04
5:134443908 C T 0.119385 -7.4945e-06
5:134445495 T C 0.146568 -3.1632e-05
5:134458908 G A 0.961262 -4.0110e-05
5:134464201 C T 0.037248 5.4260e-05
5:134466069 T C 0.029679 -1.4439e-04
5:134467700 A G 0.339947 1.0592e-05
5:134472374 G A 1.088573 -1.4313e-05
5:134474960 C G 0.059583 -3.4718e-05
5:134477118 C G 0.180298 7.1758e-05
5:134478611 A C 0.131557 -5.3337e-05
5:134489905 G A 0.728444 -1.7008e-05
5:134491150 G A 0.062961 -2.2565e-04
5:134493981 A G 1.415154 3.3759e-05
5:134501931 T C 0.032854 6.4637e-05
5:134512608 A C 1.197390 -6.7896e-05
5:134514567 T C 0.434395 -4.5940e-05
5:134519856 T C 0.047437 3.9863e-05
5:134527789 G A 0.105597 -1.9644e-05
5:134530513 G A 0.059306 2.5598e-05
5:134535989 G A 0.789318 -9.7613e-06
5:134538568 T C 0.067284 3.5560e-05
5:134540204 T G 0.254766 1.1789e-04
5:134544700 T C 0.024746 4.8532e-05
5:134548914 G A 0.037096 -2.6029e-05
5:134550735 C T 0.787530 -3.9424e-06
5:134555455 A C 0.129720 -1.9310e-05
5:134555620 C A 0.306526 -3.0075e-06
5:134557854 T C 0.028157 -5.0982e-05
5:134558028 T G 0.176186 3.3743e-06
5:134561628 G A 0.041854 -2.3075e-05
5:134562214 C T 0.688265 8.4413e-05
5:134563117 C G 0.194378 -3.4366e-05
5:134563752 T G 0.131589 6.5372e-05
5:134564405 A G 1.570856 5.0594e-05
5:134565666 A G 0.223249 -5.6135e-06
5:134567614 G C 0.293857 3.5234e-05
5:134569691 C T 1.295587 8.9850e-05
5:134570190 G A 0.133767 6.5902e-05
5:134570749 T G 0.060816 5.5130e-05
5:134570855 T C 0.060660 -1.6543e-05
5:134571736 A G 0.054652 5.0001e-05
5:134572376 C T 1.422341 4.4664e-04
5:134573007 T C 0.865207 2.2735e-05
5:134573448 A G 0.189698 1.5512e-04
5:134573703 T C 0.112099 6.1000e-05
5:134574275 T C 0.083841 -4.2418e-05
5:134577757 A G 0.239322 3.0359e-05
5:134579744 G T 1.238878 8.0680e-06
5:134584368 A G 1.198715 2.9225e-05
5:134589142 G A 0.034230 -4.5547e-05
5:134591944 C T 0.179841 1.1478e-04
5:134593542 A G 0.823804 -3.7624e-05
5:134597267 T C 0.862559 4.0085e-05
5:134598321 T C 0.757455 1.2820e-06
5:134599652 A G 0.453948 -1.2042e-05
5:134599977 T C 0.573291 -5.1521e-06
5:134600902 A G 0.895519 4.5916e-06
5:134601871 T C 0.088466 2.5671e-05
5:134603361 C T 0.058047 4.4266e-05
5:134607632 T C 0.055820 1.3870e-05
5:134608393 G A 0.027871 3.3658e-05
5:134609822 T G 0.536721 -4.6664e-06
5:134611623 T C 0.310067 1.1373e-05
5:134611916 T C 1.808196 3.8019e-05
5:134612693 T C 0.821711 -8.2416e-06
5:134616972 G A 0.066301 -1.3591e-04
5:134631446 A G 0.252065 -1.9542e-05
5:134634166 A G 0.086947 5.5374e-05
5:134635583 T C 0.085782 -1.7565e-05
5:134635638 G C 0.112238 -2.0402e-05
5:134638839 T C 0.333527 -3.8197e-05
5:134643152 C T 0.052727 -4.8306e-05
5:134649425 C T 0.020146 1.3553e-04
5:134655810 A G 0.068359 -3.3712e-05
5:134657380 C T 0.454529 8.1482e-06
5:134662285 A C 0.099317 2.4947e-06
5:134663097 T G 0.260251 -1.6887e-05
5:134664983 G A 0.029137 -4.6656e-07
5:134674160 A G 0.136987 -7.4189e-05
5:134674881 C T 0.137156 -1.1956e-05
5:134677927 G A 0.102897 2.7959e-06
5:134678460 A G 0.054097 -4.6131e-05
5:134679247 T C 0.359915 -1.0406e-05
5:134689448 T C 0.073928 6.5442e-05
5:134689862 A G 0.037222 -2.1245e-05
5:134696768 G T 0.122871 -1.5665e-05
5:134716613 A C 0.071858 -2.3402e-05
5:134722833 A C 0.046813 1.2441e-05
5:134723218 C T 0.084464 7.4233e-06
5:134723312 A G 0.059219 -4.0812e-06
5:134737587 C T 0.105776 9.6488e-06
5:134746892 G T 1.913741 1.7891e-05
5:134758250 A G 0.112118 -1.8873e-05
5:134764568 T C 0.039926 5.9029e-06
5:134764639 A G 0.089631 -4.1277e-06
5:134765762 T C 1.871189 2.7982e-05
5:134769746 A C 0.159185 -2.7656e-05
5:134770587 A G 0.029527 -4.9880e-06
5:134772111 G A 1.610558 3.9814e-06
5:134774168 A G 0.030010 1.2340e-05
5:134774310 G A 1.177020 7.7708e-06
5:134774384 C T 1.744472 -1.0297e-05
5:134778470 A G 1.455967 -6.0564e-06
5:134780494 A C 0.397371 4.2049e-05
5:134780909 G A 0.509268 1.9350e-05
5:134781197 A G 0.065915 1.3110e-05
5:134782396 A T 0.032529 2.9718e-05
5:134782510 C T 0.936461 5.5596e-05
5:134787696 A G 0.045161 -2.0349e-05
5:134794909 A G 0.207666 3.9962e-05
5:134799940 A G 0.058511 -4.3818e-05
5:134800877 A G 1.390341 -5.1469e-05
5:134807514 A G 0.036336 2.9329e-05
5:134810177 T C 0.050838 -2.9884e-05
5:134815818 C A 1.032432 -1.0961e-04
5:134822138 G A 0.194998 6.2242e-05
5:134823259 T C 0.083562 2.9910e-05
5:134826774 T C 0.088505 -7.4511e-06
5:134829601 T C 0.926367 -6.8293e-05
5:134832884 G T 1.697262 -4.4105e-05
5:134838355 T C 0.036602 -7.5855e-05
5:134838574 T C 0.034898 6.3511e-05
5:134850121 C T 1.239816 -3.1324e-04
5:134852302 G A 1.793476 -5.6964e-05
5:134861096 T C 0.062831 1.7121e-04
5:134862751 A G 0.091628 -1.4805e-05
5:134870913 A G 0.195651 -1.3880e-05
5:134876123 C T 0.700313 1.1550e-04
5:134876742 G A 0.208494 6.0639e-05
5:134880336 C G 0.061874 -1.0036e-04
5:134887767 C T 0.036391 2.1383e-05
5:134901361 C T 0.145475 6.3662e-05
5:134911359 A G 0.151752 1.7874e-05
5:134917815 A G 0.056447 4.8582e-07
5:134922628 T C 0.082650 1.1240e-04
5:134922687 C T 0.164355 3.4266e-05
5:134924962 C G 1.039339 7.4852e-06
5:134929690 G A 0.346695 -3.7479e-05
5:134932303 T G 0.102462 6.0627e-06
5:134935530 T C 0.463321 1.9470e-06
5:134955821 G A 0.720171 -2.4278e-05
5:134958591 T C 0.056950 6.4103e-05
5:134958768 A G 0.044931 6.0072e-04
5:134964077 G T 0.158854 5.5054e-05
5:134967081 G A 0.185534 3.4935e-05
5:134969769 G A 0.093731 1.3373e-05
5:134971614 C T 0.544309 -2.6751e-05
5:134974314 A C 0.995771 -9.0511e-06
5:134977833 A G 0.973038 -2.7126e-05
5:134991200 G A 0.060838 2.0085e-05
5:135002279 C G 0.021153 1.1526e-06
5:135005682 T C 1.457421 2.2260e-05
5:135008540 T C 0.044305 -1.5161e-04
5:135013545 A C 0.055781 4.7079e-05
5:135014373 A G 0.029572 1.4925e-05
5:135020741 A C 0.030088 -2.2143e-04
5:135028674 A C 1.698184 2.6981e-05
5:135031055 G A 0.122732 2.2016e-05
5:135033843 A G 1.171152 -1.8223e-05
5:135036837 A G 0.051409 8.6456e-05
5:135041281 G A 0.027826 -5.0157e-05
5:135049459 C A 0.071942 3.3734e-05
5:135058827 C T 0.384495 -2.9446e-05
5:135060683 T C 0.589682 4.7159e-05
5:135081622 G T 0.127399 1.5918e-04
5:135082330 T C 0.580902 2.3169e-05
5:135089973 T C 1.052078 -2.3733e-05
5:135096311 G A 1.664701 1.9951e-05
5:135097608 A G 0.031799 5.9262e-05
5:135101862 T C 0.394469 -2.2179e-05
5:135122451 T C 0.075623 -1.7015e-04
5:135125439 A G 1.562216 -9.7908e-06
5:135145895 G T 0.067411 -5.8248e-05
5:135161055 C A 0.312978 3.5850e-04
5:135165061 G A 0.393898 -1.0763e-05
5:135178408 C G 0.175076 -2.5123e-05
5:135184805 T C 0.388007 -1.2332e-04
5:135190729 C G 0.050764 -3.5175e-05
5:135191461 A G 1.189422 5.8908e-05
5:135192374 T C 0.063919 -1.8816e-05
5:135197638 A G 0.554985 3.5940e-05
5:135199709 C A 1.695568 4.5917e-05
5:135205689 G T 0.077684 4.8075e-06
5:135206845 C G 0.191233 -2.3691e-05
5:135211466 T C 0.200484 -1.9728e-05
5:135212835 C T 1.241555 -1.1747e-05
5:135215183 C T 0.028222 4.1696e-05
5:135216112 A G 1.565222 -9.7494e-06
5:135216186 G A 0.042925 3.6482e-05
5:135216861 A G 0.358273 -2.6468e-05
5:135217325 G C 0.292144 -1.2719e-05
5:135218585 T C 0.227956 2.6525e-05
5:135218891 T C 0.044006 -1.0524e-04
5:135220517 T G 0.086256 6.1218e-05
5:135222059 C T 1.923046 1.5650e-05
5:135224898 A G 0.034194 -1.3181e-04
5:135228165 A G 0.252867 6.1245e-05
5:135228911 A G 0.075590 -7.3145e-05
5:135229633 C T 0.390247 4.9086e-05
5:135230253 T G 1.246051 1.5763e-05
5:135233727 A G 0.073445 -1.2565e-05
5:135235368 G A 0.057002 -2.7628e-05
5:135250424 G A 0.035427 -5.1212e-06
5:135251743 A G 0.057411 -3.9243e-05
5:135260676 G A 0.437362 3.5520e-05
5:135262476 C T 1.896743 2.1561e-05
5:135267689 C T 0.032672 7.8850e-05
5:135272512 T C 0.024113 6.2756e-06
5:135276314 T C 1.418342 -3.3198e-05
5:135277887 G A 0.512241 2.0525e-05
5:135280168 A G 0.056771 -6.9209e-05
5:135287013 T C 0.034084 -1.5435e-04
5:135287029 C T 1.256963 -4.4402e-05
5:135288632 G A 0.094224 3.7407e-06
5:135290705 G A 0.065889 7.1973e-05
5:135293215 A G 0.056181 6.4197e-05
5:135293836 A G 0.126889 3.1228e-05
5:135300277 G C 0.908486 -6.6729e-05
5:135301724 G T 0.029179 6.4961e-05
5:135317695 C A 0.754258 5.8385e-05
5:135323434 G T 1.624700 1.0786e-06
5:135329431 G C 0.062302 -2.4060e-05
5:135332131 T C 0.045431 -9.7377e-05
5:135332571 C T 1.526763 -2.0118e-05
5:135333171 G T 0.182947 -1.6716e-04
5:135336561 G A 0.757020 -9.3078e-05
5:135337324 T C 0.030442 4.7487e-05
5:135339464 C G 0.580130 -1.1593e-05
5:135340951 C G 0.113283 -7.5994e-05
5:135341462 T C 0.059008 -7.7288e-07
5:135343547 T C 1.893838 4.4223e-05
5:135345184 G T 0.471358 3.5465e-06
5:135349230 C G 0.173012 -1.3682e-04
5:135351183 A G 0.638300 4.2021e-05
5:135351770 G A 0.022353 -5.1075e-05
5:135352495 A G 1.956844 3.0510e-05
5:135366684 A G 0.095685 -1.5961e-04
5:135367757 T C 0.527766 1.6573e-05
5:135370905 T C 0.032396 -1.8101e-06
5:135372851 G C 0.032247 7.0059e-05
5:135377730 G T 0.948123 2.3267e-05
5:135395203 C T 0.960178 2.8160e-06
5:135401678 G A 0.605923 -1.1139e-05
5:135402349 G A 0.038563 -8.8906e-06
5:135415139 G A 1.957500 2.7447e-06
5:135419159 C A 1.032243 2.2420e-05
5:135425143 T C 0.051517 -2.7846e-06
5:135430712 C T 0.058417 4.6405e-05
5:135437006 G A 0.054636 -1.8179e-05
5:135437461 C T 0.054548 3.0068e-05
5:135439723 C T 0.091284 2.6385e-05
5:135450333 G A 1.388919 -9.8302e-06
5:135467924 T G 0.035885 -1.8806e-04
5:135469527 G T 0.613382 4.0945e-06
5:135492890 C T 1.963242 -1.0700e-05
5:135497271 A G 0.049748 -2.4221e-05
5:135514216 G A 0.419124 2.3438e-06
5:135536025 T C 0.152580 1.4246e-05
5:135536747 A G 0.077492 5.5115e-06
5:135543068 C T 0.511410 1.0736e-05
5:135544529 T C 0.022315 -3.3331e-05
5:135554716 T G 0.950960 3.6464e-06
5:135564352 T G 0.053879 -3.1833e-05
5:135565606 G T 0.039390 -7.4943e-06
5:135576095 T C 0.024343 -2.2710e-05
5:135577036 G A 0.102429 7.6483e-06
5:135577885 T C 0.072413 -3.9288e-05
5:135584245 A G 0.038673 -2.6122e-05
5:135591853 A G 0.048453 4.6342e-05
5:135594558 G A 0.055298 2.5711e-05
5:135605017 C A 0.127727 -6.0025e-05
5:135613426 C T 0.711985 -1.5087e-05
5:135613981 T G 0.059144 -4.2830e-06
5:135616138 T G 0.753251 -1.4826e-05
5:135620850 C T 1.223567 -8.2099e-07
5:135621507 A G 0.151489 9.1233e-07
5:135631686 T C 0.278070 2.6139e-05
5:135651243 A G 0.201136 -5.4159e-06
5:135659453 A C 0.157955 -5.3374e-05
5:135667783 C T 1.095792 2.2115e-05
5:135677395 C T 0.095977 -1.0489e-05
5:135680848 A G 0.078314 4.2490e-05
5:135685025 A G 0.735461 -1.0285e-05
5:135690372 C T 1.294808 1.6013e-05
5:135692575 A G 0.280819 1.7885e-05
5:135697351 G T 0.145027 6.5558e-06
5:135697624 A G 0.624415 3.5864e-05
5:135705338 T C 0.068177 3.9849e-05
5:135709763 C T 0.037148 -8.7287e-05
5:135710076 C T 0.048923 4.9232e-05
5:135713391 C T 0.039939 -7.0826e-06
5:135720443 C T 0.091767 -9.5288e-06
5:135751439 T C 0.068891 -7.0560e-05
5:135755386 G T 0.449563 2.5026e-05
5:135756606 C T 0.362914 -3.9744e-06
5:135758029 A G 0.046093 -2.4627e-05
5:135763218 T C 0.051004 -1.2335e-04
5:135764132 T C 0.160970 -1.5056e-05
5:135769358 G A 0.030601 -3.9423e-06
5:135770902 G A 0.510268 -1.6252e-05
5:135781487 T C 0.886493 3.9819e-06
5:135832377 A G 0.497613 -2.7638e-05
5:135851286 C T 0.062562 4.8366e-05
5:135851350 A G 0.134351 -3.6450e-06
5:135860151 G A 0.030403 4.4693e-05
5:135864208 A G 0.889781 -3.9535e-05
5:135864565 A G 0.537860 1.3011e-04
5:135887155 A G 0.022649 -6.8332e-06
5:135891622 T G 0.033383 1.5767e-04
5:135891727 T C 0.032113 7.1771e-05
5:135928799 C A 0.105409 7.0027e-05
5:135931478 G T 0.034593 1.1265e-04
5:135941662 A G 0.095243 -1.5252e-05
5:135942937 A G 0.089080 -7.3741e-05
5:135962222 A G 0.045813 -1.6144e-04
5:135982664 A C 0.055775 1.1893e-04
5:135992678 G A 0.107454 6.0302e-06
5:135996603 C T 0.792658 3.5950e-05
5:135997333 G T 0.062279 2.9373e-05
5:136000263 A G 0.020588 7.8927e-05
5:136002904 T C 0.049290 3.9702e-05
5:136003076 A G 0.040987 -1.0485e-05
5:136010114 T C 0.530648 1.0445e-05
5:136018740 T C 0.025336 1.4463e-04
5:136032586 G A 0.441988 8.9031e-07
5:136036595 C T 0.780730 -2.0125e-05
5:136037490 G A 1.476343 -1.6351e-05
5:136050335 A G 0.126159 1.4342e-05
5:136054696 C T 0.057223 2.8803e-05
5:136055430 G A 1.959668 -1.1305e-04
5:136065743 G A 0.395216 7.2596e-06
5:136079775 C T 0.573141 -5.4842e-05
5:136084584 C T 0.045337 6.1476e-05
5:136085994 T G 0.020750 -2.6244e-05
5:136100338 G A 0.055077 -4.6485e-05
5:136105136 T C 0.026661 -3.9715e-05
5:136105273 T C 0.025940 8.4190e-05
5:136127231 C T 0.029673 1.5225e-05
5:136130274 G A 0.638686 -5.8006e-05
5:136131441 A G 0.031597 -2.0292e-05
5:136137752 G T 0.046508 -5.4391e-05
5:136144540 C T 0.045184 -1.5607e-05
5:136144800 A G 0.035687 2.9677e-05
5:136150264 C T 0.046424 4.2880e-05
5:136157431 T C 0.330051 1.6233e-05
5:136157515 T G 0.587105 -6.4856e-05
5:136174835 A C 0.024256 5.3167e-05
5:136182440 C A 0.095240 -4.2515e-05
5:136190051 T G 0.046992 3.4484e-05
5:136190057 A G 0.988822 -1.2193e-06
5:136191651 A G 0.038809 -1.7125e-05
5:136193380 A G 0.053772 -2.8988e-05
5:136193609 T C 0.040922 1.3321e-05
5:136196596 G A 1.912420 3.9208e-05
5:136202551 C T 0.114296 6.6949e-05
5:136205004 C T 0.065123 1.0281e-05
5:136220872 G A 0.223016 -2.9361e-06
5:136221845 T C 0.022240 -1.3230e-04
5:136222588 A G 0.024703 3.5527e-05
5:136227355 A G 0.043678 2.5940e-05
5:136238595 T G 0.060462 -6.3514e-05
5:136240397 C T 0.020461 -2.3471e-05
5:136247891 G A 0.071949 6.1943e-05
5:136259103 T C 0.050582 1.6938e-05
5:136269272 G A 1.902718 4.1887e-06
5:136274215 G A 0.986342 5.5508e-05
5:136274696 T G 0.121969 -9.6334e-06
5:136291128 T G 1.771645 -3.1034e-05
5:136293394 A G 0.055642 -1.2796e-05
5:136296640 C G 1.761395 -2.6458e-05
5:136297436 C A 0.029871 -5.4206e-06
5:136309837 T A 0.227589 1.2560e-06
5:136312275 G T 0.023736 -1.8874e-04
5:136313064 G A 0.077632 -5.6156e-05
5:136315343 A G 0.050566 1.6057e-05
5:136327205 G A 0.253733 -1.2722e-05
5:136332794 G C 1.754157 8.3598e-06
5:136333244 A C 0.055632 1.2824e-05
5:136334314 T C 1.844697 -3.3606e-06
5:136340158 A G 0.155627 5.9151e-06
5:136340740 A G 0.044814 -4.8766e-05
5:136345401 G A 0.580110 -3.3579e-05
5:136347193 G T 0.941885 4.3005e-05
5:136347280 C T 0.099385 -2.8538e-05
5:136351820 A G 0.085243 -4.4451e-05
5:136352352 T C 0.170704 4.2700e-05
5:136353995 G A 0.038037 7.2616e-06
5:136354227 T C 0.154741 3.5133e-05
5:136358013 T C 0.102696 -3.3673e-05
5:136363320 A G 0.090998 1.7490e-06
5:136371769 G A 0.053250 6.2247e-05
5:136374997 G A 0.043552 -5.2690e-05
5:136376050 T C 0.096509 4.1867e-06
5:136386984 T C 1.798283 -1.8651e-05
5:136390026 C T 0.040455 1.7694e-05
5:136407210 C T 0.466333 9.5109e-05
5:136408737 A G 1.156319 -9.8761e-05
5:136409745 G C 1.799370 -2.1214e-05
5:136413029 C T 0.029335 4.4243e-05
5:136416111 C T 0.154391 7.7809e-05
5:136418558 T C 1.643844 2.5673e-06
5:136422358 A G 1.628949 5.6808e-05
5:136423895 A G 0.044350 9.5585e-06
5:136424359 C T 0.979120 1.2787e-05
5:136434580 G C 0.053438 3.9899e-05
5:136439130 A G 0.418702 -1.1473e-04
5:136441082 C T 0.645204 9.4852e-05
5:136445874 A G 0.119986 5.0220e-05
5:136448707 C G 0.028296 6.0049e-05
5:136460901 A G 1.787491 -4.0805e-05
5:136472827 C T 0.565410 1.5721e-05
5:136481759 A G 0.427144 -9.3754e-05
5:136486785 G T 0.408725 1.0373e-05
5:136490877 C A 0.042347 -1.3874e-04
5:136493956 T C 0.091374 -1.0200e-04
5:136494523 T G 0.077661 6.6015e-05
5:136497252 A C 0.032607 -1.0186e-05
5:136510938 C T 0.335121 5.9572e-06
5:136523822 A G 0.103195 1.6779e-05
5:136527103 A G 0.060329 2.7845e-05
5:136540002 A G 0.044230 5.8263e-05
5:136542125 C T 0.312774 3.2951e-06
5:136549569 C T 0.108801 -4.5730e-05
5:136551736 A G 0.425914 1.5757e-05
5:136557963 A G 0.020442 1.5988e-05
5:136565858 A G 0.053574 3.5760e-05
5:136570167 T C 0.398439 -1.8387e-05
5:136572051 C T 1.698612 -1.8687e-04
5:136600241 G A 0.028816 2.4782e-04
5:136609910 C A 0.023324 8.8031e-06
5:136609992 G A 1.670134 -2.1290e-05
5:136611594 T C 0.116743 -5.1312e-05
5:136615188 A G 0.075194 9.6947e-06
5:136617531 C T 0.098181 -2.8650e-05
5:136633771 G A 0.059618 -1.1442e-05
5:136645393 C T 0.437187 2.9014e-05
5:136660785 T C 0.047716 5.0638e-05
5:136665793 T C 0.058768 4.6427e-05
5:136673252 T G 0.047641 5.9659e-05
5:136677745 G A 0.057005 -8.6829e-05
5:136682642 A C 0.062279 4.1409e-05
5:136689532 C T 0.057684 3.8344e-05
5:136691898 T C 0.074045 3.7951e-05
5:136696177 G A 0.363573 9.5130e-05
5:136709149 C T 0.474766 1.1452e-05
5:136710361 A G 1.569974 3.9900e-05
5:136713467 G T 0.240393 7.9906e-05
5:136715904 T C 0.051543 -1.1088e-05
5:136718827 T C 0.628819 1.6598e-05
5:136736272 T C 0.461809 -5.9726e-05
5:136739724 G A 0.830585 -1.5525e-04
5:136742681 G T 0.064016 2.9931e-05
5:136751407 G A 0.315075 1.6062e-05
5:136751515 A C 0.031565 6.9787e-07
5:136774639 A G 0.060339 4.0285e-05
5:136776336 T C 0.116370 6.0293e-05
5:136776825 G A 0.026037 -1.0906e-05
5:136778066 A G 0.030101 -9.1406e-06
5:136783116 A G 0.044983 -5.2424e-06
5:136783976 T C 0.058651 -8.5901e-05
5:136791345 A G 0.966958 4.5592e-05
5:136801831 C A 0.032983 1.4221e-06
5:136803788 A G 0.549139 -8.9131e-05
5:136804479 A G 0.065142 -1.7482e-05
5:136810740 A G 0.026015 -6.0944e-05
5:136816274 C T 0.037946 -9.3894e-05
5:136821296 T C 0.046437 -3.1341e-05
5:136848230 C T 0.032847 1.4756e-05
5:136850591 C A 0.293767 5.2692e-05
5:136867901 G A 0.044989 5.4759e-05
5:136870365 A G 0.044928 5.2434e-05
5:136880103 C T 0.041458 -3.9993e-05
5:136882006 C T 0.436774 -3.4295e-05
5:136882906 T C 0.074743 5.1837e-05
5:136891648 T G 0.041104 4.1602e-05
5:136895102 C T 0.040358 6.2501e-05
5:136898810 C A 1.226235 -1.2550e-05
5:136904822 C T 1.943053 -7.6147e-07
5:136909613 T C 0.965871 -4.0985e-05
5:136910399 G A 1.935338 9.2607e-06
5:136919092 A G 1.080985 -8.7930e-06
5:136919943 G A 0.292244 5.7148e-05
5:136921414 T C 0.441841 -3.2127e-05
5:136924018 C T 0.042760 -1.1398e-04
5:136929421 G A 0.790626 -4.1304e-05
5:136929894 G C 0.043775 9.6337e-07
5:136936871 A G 0.090149 -6.2764e-05
5:136937065 T C 0.627193 4.3693e-05
5:136937505 C T 0.063331 -3.0294e-06
5:136938270 T C 0.069472 8.4379e-05
5:136941394 T A 0.296438 9.3076e-07
5:136943476 T C 1.183554 4.0752e-05
5:136946855 A G 0.024064 1.6653e-06
5:136948231 T C 1.073107 -3.9215e-05
5:136950107 T C 0.137967 8.1445e-06
5:136952220 G A 1.320034 -5.0320e-05
5:136961413 A G 0.151177 8.3722e-06
5:136961566 A C 0.091050 -1.6001e-05
5:136962141 A G 0.024690 1.8681e-05
5:136963746 G A 0.115526 -1.8086e-05
5:136969793 T C 0.373940 1.7562e-05
5:136972187 T C 0.426868 -5.9388e-05
5:136984755 G T 0.053509 -1.7462e-05
5:136995108 A G 0.068836 -2.0790e-05
5:136996297 T C 0.610555 2.8732e-05
5:137000694 C T 0.059475 -2.0972e-05
5:137002606 C T 0.118827 4.8272e-05
5:137011549 C T 0.020620 -3.2077e-05
5:137015272 C G 0.369383 2.0110e-06
5:137027026 A G 1.531599 -2.1176e-05
5:137040919 C T 0.416492 -1.3364e-04
5:137047157 G A 0.145776 -8.3536e-05
5:137086028 T C 0.023892 9.9487e-07
5:137109530 T C 0.045486 6.6349e-05
5:137115525 A G 0.414239 -1.1105e-04
5:137132257 G A 0.187712 -1.2412e-04
5:137135984 A G 0.276162 3.1016e-05
5:137142853 G A 0.274607 4.8493e-05
5:137144441 A G 0.069625 3.4940e-05
5:137156621 T C 0.065113 -1.0552e-04
5:137171873 A G 0.069774 3.2597e-05
5:137175770 T C 0.036025 -4.2935e-05
5:137179466 T C 0.056632 2.4855e-06
5:137184306 A C 0.331190 -8.3864e-05
5:137207816 C T 0.061929 -1.9321e-05
5:137225387 A G 0.052029 3.3319e-06
5:137229934 C T 0.020442 6.8716e-05
5:137252835 A G 0.055928 -4.9776e-05
5:137260496 G C 0.048699 -1.4193e-05
5:137277555 A G 0.021529 3.0370e-05
5:137278682 C T 0.088213 -3.6121e-06
5:137279650 T C 0.416229 -5.2387e-05
5:137283812 C T 0.337587 -3.3886e-05
5:137293371 A G 0.059491 -1.4170e-05
5:137310557 T C 0.031299 5.1706e-05
5:137311182 C T 1.573823 3.4867e-05
5:137330354 T C 0.057726 -4.3322e-05
5:137333671 C T 0.050867 8.4597e-05
5:137357457 A G 0.038709 -2.8577e-05
5:137360372 C G 0.086720 7.6711e-06
5:137373502 T C 0.229329 -2.1081e-06
5:137401531 A G 0.072299 -6.1875e-06
5:137419989 T C 0.359503 2.1266e-06
5:137433014 T C 0.051796 3.6143e-05
5:137438834 A G 0.037910 -4.6520e-05
5:137441767 G A 0.987634 -8.4853e-07
5:137450345 C T 0.246515 6.5350e-06
5:137461848 A C 0.073351 -2.5055e-05
5:137473391 A G 0.747117 1.6281e-05
5:137475056 G T 0.045548 -1.8538e-04
5:137500665 A G 0.374745 -6.2777e-05
5:137517005 A G 0.031244 3.9746e-05
5:137517581 C T 0.087223 -6.3958e-06
5:137522945 T C 0.027690 1.6474e-05
5:137558485 T C 0.045671 2.9236e-05
5:137559794 G A 0.038858 -1.8996e-04
5:137573725 A G 0.252341 2.3571e-05
5:137579834 A C 0.355011 -1.5447e-05
5:137582382 T C 0.040604 -1.1386e-04
5:137599334 G T 0.323527 -2.6154e-05
5:137624587 C T 0.066181 1.6812e-04
5:137625228 G C 0.054048 -3.8997e-05
5:137629132 A G 0.690914 1.7590e-05
5:137644225 A G 0.044314 2.9900e-05
5:137654728 G A 0.041069 -6.4617e-05
5:137665323 A G 0.506100 5.7060e-05
5:137671409 A G 0.217222 2.2679e-05
5:137673108 C T 0.045398 -1.7871e-04
5:137675306 T C 0.094214 1.4756e-05
5:137679642 A G 1.419981 6.3039e-06
5:137682714 G T 0.728467 -3.4985e-07
5:137687201 A G 0.113043 -7.8964e-06
5:137698299 T C 1.164355 5.1853e-05
5:137705630 T C 0.060436 -7.6532e-05
5:137707315 A G 0.404713 8.8353e-05
5:137715533 T C 0.082445 7.1887e-06
5:137723942 G T 0.046635 -9.7096e-06
5:137735754 T A 1.487402 1.1614e-06
5:137763798 T C 0.198942 2.3171e-05
5:137764349 T C 0.066837 5.6167e-05
5:137766066 A G 0.061449 4.4779e-05
5:137769795 T C 0.061280 1.9018e-06
5:137775273 A G 0.758065 6.2207e-07
5:137781453 T C 0.034194 2.5214e-05
5:137784515 G A 0.873348 -2.1258e-05
5:137793461 T C 0.234671 4.3540e-05
5:137805584 G A 1.184378 -3.3888e-05
5:137818608 T C 0.276045 -7.1747e-05
5:137834139 T C 0.907298 -1.3709e-05
5:137837867 G A 0.046914 -1.1905e-04
5:137846155 G A 1.926620 4.7587e-05
5:137858382 C A 0.069745 4.7299e-05
5:137862097 G A 0.212824 3.4758e-05
5:137863991 T C 0.329165 1.3611e-05
5:137867042 C T 0.040789 -1.3045e-05
5:137868017 A G 0.119716 1.5835e-04
5:137883734 A G 0.443568 -5.9730e-05
5:137893994 G A 0.021487 3.7661e-05
5:137906816 A G 0.038190 -1.0147e-04
5:137907873 C A 0.111972 -4.5853e-06
5:137910686 A G 0.032811 2.3492e-05
5:137911213 C G 0.085431 2.1254e-05
5:137919019 G A 1.963437 5.3472e-05
5:137919405 T C 0.020909 2.9492e-05
5:137926467 C T 1.210958 2.6988e-05
5:137930347 C T 1.925533 4.0878e-05
5:137937258 A G 0.091998 -1.1636e-05
5:137937537 T C 0.444191 2.0045e-05
5:137940772 A G 0.033529 5.0608e-05
5:137948424 C T 0.156689 -1.5764e-05
5:137955872 A G 0.120398 5.1859e-05
5:137961091 C T 0.031555 -5.0446e-05
5:137961491 G C 0.323416 -3.6058e-05
5:137967734 A G 0.245778 -4.3649e-05
5:137971724 C T 0.064707 -1.0505e-04
5:137972657 C T 0.682092 -2.2785e-05
5:137972799 A G 0.320541 -1.7094e-05
5:137972831 C G 0.162164 -3.2698e-06
5:137981801 A G 0.271345 -1.4711e-05
5:137986028 G A 0.028085 -1.7005e-04
5:137986992 G A 0.051549 -6.2728e-05
5:137989020 T C 0.495730 1.5550e-05
5:137995130 G T 0.463133 -1.0412e-05
5:137997972 T G 0.088022 1.0372e-05
5:137999404 G C 0.270517 -2.4909e-05
5:138002255 T C 0.024093 -1.3269e-05
5:138004146 T C 0.023502 3.1125e-05
5:138005247 G C 0.112470 -2.2079e-05
5:138007526 T C 0.163141 -2.6267e-05
5:138021067 C A 0.442153 -2.0018e-05
5:138022750 C T 0.305188 5.1547e-05
5:138062859 A G 0.058326 -2.0091e-05
5:138066872 G T 0.069154 -6.1220e-06
5:138068893 C G 0.102124 -3.6021e-05
5:138081035 A G 0.277249 -1.1373e-04
5:138088424 G A 0.143745 2.6343e-05
5:138106326 G T 1.410893 1.4318e-05
5:138114026 C G 0.022032 -1.1491e-04
5:138122328 C G 0.073867 -1.7594e-04
5:138143774 T C 0.023850 -1.4568e-05
5:138159155 T C 0.048709 1.9022e-05
5:138168527 G A 0.218439 3.0770e-05
5:138179171 T C 0.057362 -8.1403e-05
5:138180065 T G 0.021704 6.0586e-05
5:138185626 C T 0.096740 4.8666e-06
5:138198062 C T 0.079031 7.5768e-06
5:138204481 G A 0.130577 2.6677e-05
5:138205876 T C 0.073247 4.5088e-05
5:138209404 T G 0.059452 -1.2633e-05
5:138218178 G A 0.194768 -1.0099e-05
5:138226767 C T 0.590815 -5.2694e-06
5:138230651 C T 0.022642 -2.4008e-05
5:138271303 C T 1.735358 8.2232e-05
5:138278673 T C 0.142975 3.6052e-05
5:138281261 A G 0.299982 8.8300e-06
5:138294675 T C 0.072384 -3.2236e-04
5:138301599 T C 0.691533 3.1741e-05
5:138305375 C T 0.063766 1.9242e-05
5:138311310 T A 0.124118 4.4978e-05
5:138324871 C A 0.088022 6.7402e-05
5:138351580 C T 0.129905 -3.6459e-05
5:138372803 C T 0.066431 5.9640e-05
5:138393261 A G 0.049887 1.6232e-05
5:138393329 C T 0.720054 1.9994e-04
5:138398104 C A 1.540015 8.3068e-05
5:138399648 C T 0.054587 -4.2068e-05
5:138400878 A G 0.102566 -3.9794e-05
5:138401491 C T 0.021058 8.4453e-06
5:138411157 G A 0.022409 3.9378e-05
5:138428664 T C 0.224616 5.6545e-05
5:138458568 T C 0.200763 7.0502e-05
5:138468401 T C 0.052588 4.8333e-06
5:138472085 G A 0.062458 2.9618e-05
5:138472117 A G 0.142245 3.8233e-05
5:138474788 A G 0.033204 8.8933e-05
5:138487253 G A 1.054710 4.1723e-05
5:138488460 T C 0.035603 -9.8243e-05
5:138495528 A G 0.123981 7.9078e-05
5:138532051 T C 0.080650 1.0021e-04
5:138541754 G A 0.025028 3.4329e-05
5:138543623 G A 0.074425 -9.1855e-06
5:138545458 G C 0.117688 -1.2552e-04
5:138550640 G A 0.977569 2.7210e-05
5:138554139 T C 0.031640 9.0151e-05
5:138555068 T C 0.097473 -3.2015e-05
5:138562118 G A 0.045509 -1.8188e-05
5:138573299 G A 0.026794 -6.4217e-05
5:138574842 C T 0.167072 7.3912e-05
5:138604422 C T 1.386647 6.3323e-05
5:138619985 A G 0.066723 -1.5151e-05
5:138629963 G T 1.458803 1.1838e-04
5:138634991 C T 0.092900 -4.8063e-05
5:138665261 G A 0.108168 1.6512e-05
5:138665792 C T 0.107110 -4.5850e-05
5:138668704 C T 1.412428 3.7560e-05
5:138675965 G C 0.129976 1.7007e-04
5:138680599 G A 0.023632 1.3322e-05
5:138705588 G A 0.516039 -6.8324e-05
5:138707916 T G 0.024927 2.6856e-05
5:138714159 A G 1.344170 7.6657e-05
5:138715502 T C 0.070134 3.1721e-05
5:138721164 T C 1.348883 7.9426e-05
5:138732579 T C 1.351661 6.5066e-05
5:138740323 A G 0.074996 -9.4804e-06
5:138752403 A G 0.067911 2.1320e-05
5:138757567 A G 0.041870 3.7762e-05
5:138773090 G A 1.412155 1.2478e-04
5:138774562 A C 0.074152 -2.7695e-06
5:138775301 T C 1.478833 7.5607e-05
5:138775552 T G 1.408978 7.9770e-05
5:138844599 C T 1.752424 3.1356e-05
5:138848623 C T 0.072549 5.3018e-06
5:138852019 A C 0.050679 1.6768e-05
5:138853244 T C 0.068031 -4.7830e-05
5:138856982 T C 0.256093 1.7360e-06
5:138857340 C T 0.249868 1.6865e-05
5:138857919 C T 1.742463 1.7829e-05
5:138861078 T C 0.255119 8.8359e-06
5:138876953 A G 1.431656 3.7745e-05
5:138930591 G T 0.054853 1.6808e-06
5:138942117 A G 0.178549 9.0635e-05
5:138942349 G A 0.108944 1.3617e-05
5:138949362 T G 0.581509 -2.8085e-05
5:138985694 C T 0.132242 -3.0494e-05
5:139004975 T C 0.346614 -8.1288e-05
5:139012070 A G 0.034512 -1.3735e-04
5:139012114 T C 0.111105 -1.2624e-04
5:139016135 C T 0.023032 -1.7785e-04
5:139019922 A G 0.108489 1.8727e-05
5:139034143 A G 0.104494 2.5764e-06
5:139037196 T C 0.035950 -9.8663e-05
5:139049286 T C 0.035632 -2.7713e-05
5:139049709 T C 0.021084 -1.7966e-04
5:139057237 T G 0.672624 -3.4597e-06
5:139060486 A G 0.076204 2.9467e-05
5:139064267 G C 0.662875 -1.1509e-05
5:139071301 C A 0.544329 1.1447e-06
5:139074693 C A 0.217998 3.2831e-05
5:139084574 G T 0.024473 5.0873e-05
5:139089892 T G 0.064078 2.9166e-05
5:139091316 A G 0.068674 -2.9347e-04
5:139091461 C G 0.054311 -3.5176e-05
5:139093853 T G 0.020994 6.3996e-05
5:139094172 A G 0.418488 7.6471e-06
5:139103881 A G 1.842773 2.8744e-05
5:139104963 A G 0.067713 4.8004e-05
5:139118233 T C 0.020734 3.6772e-05
5:139120060 T C 0.124127 1.8238e-06
5:139122874 A G 0.102796 2.5019e-05
5:139123340 C T 0.258823 -5.3063e-05
5:139136269 T G 1.818228 -4.4022e-06
5:139138739 T C 0.025833 1.0312e-04
5:139145084 T C 0.127974 9.6604e-06
5:139148929 T C 0.032597 -3.2920e-05
5:139158973 A C 0.041143 -2.4617e-05
5:139159855 A G 0.193671 -1.2267e-04
5:139167726 C T 0.541518 -2.4707e-05
5:139168949 A G 0.855999 3.7602e-06
5:139173342 A C 0.064857 2.0204e-05
5:139176682 C T 0.452834 -3.3702e-05
5:139180279 G T 0.566335 -2.0522e-05
5:139186773 T C 1.314637 3.3186e-05
5:139201257 A G 0.470631 -3.4210e-05
5:139204787 T C 0.071251 -4.9565e-06
5:139207494 A G 0.177053 -7.0365e-05
5:139208055 A G 0.037576 -1.0765e-05
5:139208711 C G 0.157766 3.7916e-05
5:139213195 G T 0.050958 4.1007e-05
5:139223085 T G 0.308979 9.4430e-05
5:139223145 C T 0.143267 -3.3282e-04
5:139224735 G A 0.134497 -2.0349e-05
5:139224817 A C 0.051432 2.3670e-05
5:139231255 T C 0.089414 -1.4255e-04
5:139236962 T C 0.995161 -4.3222e-05
5:139238206 T C 0.033951 -2.5023e-05
5:139238816 T C 0.092829 4.4536e-05
5:139239155 T C 0.026274 2.9566e-05
5:139243162 G A 0.176780 -4.9954e-06
5:139246990 A G 0.201711 -5.6903e-05
5:139253738 A G 0.044918 4.3837e-05
5:139256222 G A 0.365744 3.4017e-05
5:139258614 T C 0.125617 5.4566e-06
5:139263987 A G 0.083594 3.9568e-06
5:139270321 G A 0.095889 1.9581e-04
5:139270620 C T 0.323241 -3.3767e-05
5:139273020 T C 0.036531 1.3712e-05
5:139282409 T C 0.063542 -3.0123e-05
5:139290232 G T 0.269070 -2.2751e-05
5:139294609 T C 0.108642 -2.9335e-06
5:139299728 A G 0.031007 -5.6000e-05
5:139308245 A G 0.071488 2.6351e-06
5:139331537 A G 0.213002 -1.3009e-05
5:139332808 A G 0.185599 4.0007e-05
5:139337506 T C 0.035573 4.2517e-05
5:139342616 G A 0.109577 3.4909e-05
5:139348915 G T 0.700352 -1.8346e-05
5:139355739 T C 0.057930 -1.3328e-04
5:139360300 G A 0.551762 -1.4352e-04
5:139362140 T C 0.035003 -6.3971e-05
5:139387793 C A 0.101527 4.1350e-05
5:139389602 T G 0.035177 2.6156e-05
5:139390467 A G 1.574982 3.4337e-06
5:139392069 G T 0.126545 -1.2573e-04
5:139395099 C T 0.282390 -6.2725e-06
5:139396036 T C 0.047265 2.1846e-05
5:139404852 T C 0.423902 2.8230e-05
5:139408567 C T 0.178922 -7.1712e-05
5:139410510 C T 0.560324 -8.8516e-06
5:139411034 C T 0.235713 1.3563e-05
5:139416265 A C 1.202587 3.9149e-05
5:139419453 T C 0.041396 2.4232e-05
5:139419668 G A 0.099732 1.8350e-04
5:139423952 C T 0.210932 -2.7592e-05
5:139425476 C T 0.503906 -8.5418e-05
5:139432883 C T 1.882043 -8.8360e-05
5:139439462 A G 0.023382 6.2514e-06
5:139454562 C T 0.188465 -1.5706e-05
5:139462863 T G 0.138136 3.2329e-04
5:139464362 T C 0.059018 -5.3144e-05
5:139477762 G A 0.043529 5.5132e-05
5:139489185 G A 0.328529 9.8037e-05
5:139491705 A G 0.034963 1.2629e-05
5:139497901 A G 0.023003 2.8415e-05
5:139508113 G A 0.039900 1.4145e-05
5:139508705 A G 0.364060 -1.1094e-04
5:139513379 G T 0.136302 5.5815e-05
5:139514964 C T 0.423363 5.2768e-04
5:139515394 G A 0.340301 7.3111e-06
5:139546818 C G 0.023668 2.2953e-05
5:139551187 A G 1.536127 -4.3376e-05
5:139560350 C T 0.040439 7.8732e-05
5:139585184 C G 0.070605 7.2337e-05
5:139596739 G A 0.046258 1.9337e-05
5:139611280 A G 1.362593 3.8171e-05
5:139611508 C T 0.419192 1.6627e-05
5:139616773 A C 0.068054 -8.9756e-05
5:139663301 T A 0.412749 1.3928e-05
5:139668946 G A 0.027203 -1.2476e-05
5:139682262 T G 0.035713 -1.6934e-04
5:139689365 A G 0.053944 1.1651e-05
5:139691269 C T 0.140674 2.9223e-05
5:139709025 C T 0.033168 -1.7454e-05
5:139711279 C G 0.202821 -1.2472e-05
5:139712736 A G 0.027871 2.8477e-05
5:139714564 T C 1.121381 -4.3720e-05
5:139720400 C T 0.531297 7.2730e-06
5:139721864 A G 0.032175 1.0786e-05
5:139730444 A G 1.391139 1.3215e-06
5:139740734 G A 0.070572 -3.1181e-05
5:139744390 C T 1.956939 -4.0855e-05
5:139745800 G C 0.028365 -7.7320e-05
5:139749028 A G 0.463325 4.6181e-05
5:139790684 G A 0.023908 1.5261e-05
5:139810541 T G 0.057171 2.8215e-05
5:139820028 T G 1.400460 -1.9231e-06
5:139853923 T C 0.157968 -1.0968e-04
5:139873598 T C 0.930174 -2.9569e-05
5:139878023 T C 0.051117 -1.6513e-05
5:139889166 T C 0.089037 -1.3481e-04
5:139905844 A G 0.046953 3.0693e-06
5:139909533 A G 0.066781 -5.9410e-05
5:139920240 G C 0.067083 -8.9501e-05
5:139920311 A G 1.704059 4.9957e-05
5:139923921 T C 0.056122 -6.2614e-05
5:139938237 T C 0.030702 9.4654e-06
5:139939961 A G 0.045794 -3.8951e-05
5:139940302 A G 0.031107 7.0214e-06
5:139941228 G A 1.713439 4.4466e-05
5:139944826 C T 1.401620 -2.8468e-07
5:139945716 C T 0.074042 -4.0786e-05
5:139946269 A G 0.071860 -1.1907e-04
5:139950138 T C 0.299206 4.6132e-05
5:139975466 G A 1.047106 3.0164e-05
5:139976090 G T 0.096321 1.0879e-04
5:139976467 A C 0.023236 -4.4068e-05
5:139999813 G A 0.041156 8.1734e-05
5:140004816 T C 0.577017 9.6779e-06
5:140010269 A G 0.050299 8.6659e-06
5:140016847 A G 0.462026 5.2181e-05
5:140018897 A G 0.112663 -8.0091e-06
5:140019921 G A 0.568503 2.0998e-05
5:140024491 G A 0.854779 5.8295e-05
5:140031537 A G 0.840371 8.3206e-05
5:140038340 G A 0.020847 9.0906e-05
5:140048209 C T 0.888849 4.3409e-05
5:140048544 T C 0.448991 3.6128e-05
5:140054485 T C 0.867638 4.6918e-05
5:140056775 C A 0.296710 4.1514e-05
5:140057535 A G 0.157692 -4.0871e-05
5:140067778 C T 0.420172 1.7406e-05
5:140073745 C G 0.096035 1.0837e-04
5:140075474 T C 0.185391 3.4880e-06
5:140109524 G A 0.313890 -4.1934e-04
5:140115303 A G 0.880589 3.9082e-05
5:140116664 A G 0.901018 4.7642e-05
5:140133413 A G 0.072380 -1.6608e-04
5:140137713 T G 0.929639 1.4180e-05
5:140137867 A C 0.932959 2.0480e-05
5:140145310 C T 0.026433 -2.8205e-05
5:140157177 A G 0.053250 8.1363e-06
5:140168291 C T 0.068154 -4.7396e-05
5:140181648 C T 0.258336 -6.9160e-07
5:140184422 T C 0.057881 1.4491e-05
5:140188575 C G 1.064691 -3.7824e-06
5:140201919 A G 0.067239 -7.3498e-05
5:140203432 T C 1.064013 -1.7087e-06
5:140213796 A G 1.059290 -1.3689e-06
5:140222450 T G 0.022623 1.5001e-04
5:140242897 G T 0.023233 1.1058e-04
5:140253787 C T 0.209485 -1.7579e-04
5:140255119 G T 0.069297 -6.1479e-05
5:140255792 A C 0.960467 2.3955e-05
5:140263290 G T 1.325773 -5.5744e-05
5:140269217 T C 1.720492 -7.1546e-05
5:140270024 C A 0.034116 -7.7639e-05
5:140304934 G A 0.115497 -7.1278e-06
5:140307002 A G 0.047790 -9.8329e-05
5:140307969 G C 1.038089 -2.7516e-05
5:140308681 T C 0.067515 7.8851e-05
5:140316104 A G 0.050585 -2.2260e-04
5:140330755 G A 0.126016 7.6118e-05
5:140331846 T C 1.045178 -3.1086e-05
5:140347053 T C 0.672270 5.0435e-05
5:140347398 T C 0.319625 -1.9946e-04
5:140349559 G A 0.046012 -6.7572e-05
5:140349840 G A 0.237268 -1.0922e-04
5:140350139 A G 0.118963 3.3152e-05
5:140354629 A G 0.131028 4.9016e-05
5:140356448 G T 0.096116 1.7065e-05
5:140369318 T C 1.397741 -2.0859e-04
5:140371570 G A 0.039449 9.1282e-05
5:140372222 A G 1.183972 -9.9020e-05
5:140383631 A C 0.103676 2.1086e-05
5:140387960 T C 0.046310 2.6470e-05
5:140390478 G A 0.066278 5.9992e-05
5:140405713 T C 0.026524 -2.7299e-05
5:140412926 A C 0.055804 -5.1293e-05
5:140415913 C T 0.062591 -4.2233e-06
5:140432626 T C 0.023081 -2.8902e-05
5:140433038 T C 0.026034 -2.2705e-05
5:140433211 T A 0.022743 2.2320e-05
5:140433389 G C 0.092981 -6.6505e-06
5:140446012 T C 0.053276 -1.1545e-05
5:140464834 G A 0.285211 -7.6511e-05
5:140466457 A C 0.078557 1.4484e-04
5:140476894 G A 0.166199 5.4263e-05
5:140477867 G A 0.071527 -1.4921e-05
5:140479105 C A 0.997364 -1.7258e-05
5:140480355 G A 0.152459 8.9020e-05
5:140483582 A G 0.031033 -2.6632e-05
5:140502344 T C 0.359314 -1.6543e-05
5:140502841 A G 0.146815 5.8625e-05
5:140506000 C A 0.132102 9.2704e-06
5:140518677 A G 0.121927 2.0512e-05
5:140526067 T C 0.339785 -4.7128e-05
5:140528013 T C 0.152946 -1.2888e-04
5:140530529 A G 0.460975 -3.7194e-05
5:140530718 T G 0.041000 1.1302e-04
5:140531099 A G 0.024369 8.5721e-05
5:140532409 A G 0.112069 1.7015e-05
5:140547926 A G 0.044220 1.7160e-04
5:140552558 C T 0.339317 -4.5118e-05
5:140552585 C G 0.032315 -3.4686e-05
5:140552774 A G 0.227514 -9.7124e-07
5:140553581 C G 1.158636 -2.4946e-05
5:140557779 C T 0.336740 -4.9122e-05
5:140558345 C G 0.344358 1.4323e-04
5:140558580 T C 0.024574 -2.6780e-05
5:140559849 A G 0.339752 -4.6281e-05
5:140562739 A G 0.131369 2.4292e-05
5:140565704 T C 0.049705 9.9944e-06
5:140570107 G A 0.024090 -4.2046e-05
5:140570199 G A 1.169866 -1.7983e-05
5:140571379 C G 0.827978 -1.7300e-04
5:140571405 G A 0.099223 4.5766e-06
5:140572538 T C 0.032162 -5.6376e-05
5:140575100 A C 0.039696 -4.5371e-07
5:140579358 G A 0.350668 -4.5221e-05
5:140579367 A G 0.030964 -4.0652e-05
5:140579834 A G 0.023223 -2.7810e-05
5:140580493 A T 0.022444 -2.8704e-05
5:140581510 T G 0.446167 -5.6509e-05
5:140602119 G A 0.724014 1.5693e-05
5:140603528 G A 0.029484 -3.1882e-05
5:140606696 A G 0.025025 1.0006e-04
5:140614830 A G 0.373599 8.4064e-05
5:140618265 C T 0.342287 1.2957e-04
5:140621802 A G 0.112082 -2.6547e-04
5:140634295 C A 0.367487 8.5874e-05
5:140652207 T C 0.099171 -2.5333e-05
5:140655921 A G 0.108278 7.8556e-05
5:140659538 C T 0.785599 4.4870e-06
5:140668375 A C 0.420413 1.6490e-05
5:140672089 A G 1.725857 3.1053e-05
5:140676273 A G 1.029731 -5.7165e-05
5:140679023 G A 0.145699 -9.0362e-05
5:140682757 T C 0.410494 2.8903e-05
5:140682958 A C 0.102689 -2.2115e-05
5:140687641 A G 0.102855 -2.7674e-05
5:140691392 A G 0.089933 -2.3555e-05
5:140699057 C G 0.072062 -5.4358e-06
5:140700489 G T 0.386962 1.7851e-05
5:140703622 A G 0.049965 2.0892e-05
5:140703949 C A 0.116883 -2.7236e-05
5:140710461 C T 0.047317 -1.1216e-05
5:140710705 A G 1.953673 -4.7561e-05
5:140710810 A G 0.089547 1.7324e-05
5:140713497 G T 0.264357 -2.7687e-05
5:140719090 A G 0.354151 2.2493e-05
5:140719224 A G 0.025950 -9.1977e-07
5:140720954 C T 0.259719 -7.6623e-05
5:140723835 T C 0.250900 -7.5832e-05
5:140724060 C A 0.170438 -4.6329e-05
5:140730384 T G 0.054470 2.9438e-05
5:140731022 G A 0.055957 3.7898e-05
5:140733243 A G 0.069453 2.1703e-05
5:140735215 A G 0.168114 -4.9980e-05
5:140736689 A G 0.090667 1.6471e-06
5:140739779 G C 0.180902 1.3533e-05
5:140739874 A G 0.256778 -5.3706e-05
5:140745333 T C 0.038274 -9.3427e-06
5:140749326 A G 0.168893 -1.9040e-05
5:140750597 T C 0.068294 1.3132e-05
5:140751128 G C 0.880229 3.0818e-05
5:140751389 T C 0.051948 -2.5050e-05
5:140754392 A C 0.038069 -8.7841e-06
5:140763029 G A 0.870783 3.1260e-05
5:140767902 A C 0.100514 -3.5101e-05
5:140768709 A G 0.052178 -1.8253e-05
5:140772427 G T 0.394080 9.2942e-05
5:140773738 T C 0.028663 -4.9834e-05
5:140773888 G C 0.048271 -3.2413e-05
5:140778256 A G 0.247839 1.1071e-05
5:140779354 C A 0.090183 -7.0990e-07
5:140779363 T C 0.030270 -3.7352e-05
5:140779475 T C 0.025628 2.3202e-05
5:140783285 T C 0.020997 -7.6912e-05
5:140784427 C T 0.158785 1.3985e-05
5:140789819 T C 0.089209 -5.5731e-06
5:140795128 C T 0.148156 3.7095e-05
5:140798639 C G 0.351142 3.2029e-04
5:140799812 A G 0.100686 -3.2178e-05
5:140802564 T C 0.044077 -6.7820e-05
5:140802677 A G 0.041516 9.2385e-05
5:140803241 A C 0.158441 1.3812e-05
5:140804856 C A 0.413519 1.0579e-04
5:140810773 A G 0.060741 -7.0236e-05
5:140815348 T C 0.875856 4.1698e-05
5:140817231 G A 0.424515 -1.5272e-05
5:140827225 C A 0.065275 1.1265e-04
5:140842053 A G 0.064925 4.2951e-05
5:140853856 C T 0.418887 9.1951e-05
5:140856349 G A 0.030455 5.2976e-06
5:140858245 T C 0.331706 1.3117e-05
5:140863853 T C 0.027144 3.6740e-04
5:140865264 G A 0.047109 -6.3336e-05
5:140871249 T G 0.140479 -2.4577e-05
5:140871425 G A 0.436262 4.5213e-05
5:140886471 T C 0.379318 2.4602e-05
5:140892643 C T 1.058725 6.4232e-05
5:140903792 A G 0.051818 -1.1843e-05
5:140910261 G A 0.157942 5.7953e-07
5:140911350 C T 0.102692 -1.7509e-05
5:140921411 T C 0.427066 7.3328e-05
5:140929649 T C 0.022733 -4.5144e-07
5:140938633 C T 0.140265 2.6003e-05
5:140940596 C A 0.161983 1.5155e-05
5:140942650 A G 0.046833 -9.5535e-05
5:140943432 T C 0.072741 4.4208e-05
5:140950150 C T 0.021552 -2.0059e-05
5:140968515 C T 0.079206 -7.2120e-06
5:140989410 C T 0.569182 3.7756e-05
5:140997959 C T 0.059040 6.7785e-05
5:141019110 A C 0.796524 -2.2557e-05
5:141019830 G C 0.375319 -1.1954e-06
5:141020100 A C 0.441572 -2.0664e-05
5:141020765 C T 0.273471 -2.5050e-05
5:141021294 G T 0.045249 -2.0758e-05
5:141023997 T C 0.041653 4.7521e-05
5:141025162 T G 1.031701 6.9422e-06
5:141025730 G T 0.051143 -1.2050e-05
5:141026182 T G 0.035106 1.5536e-06
5:141030415 C G 0.255840 -4.9759e-05
5:141031107 C T 0.210782 2.2413e-05
5:141033870 G T 0.179662 1.2932e-04
5:141039160 T G 0.308288 -6.6838e-05
5:141044179 T C 0.171707 1.3555e-04
5:141044472 G A 0.291368 5.3039e-05
5:141054240 C T 0.303293 -9.0556e-07
5:141059158 G C 0.244726 -4.4023e-06
5:141059868 C T 0.832970 5.6830e-05
5:141062068 A G 0.072293 1.5584e-05
5:141063158 A C 0.081501 4.6352e-05
5:141067208 A G 0.029780 -1.9855e-05
5:141071080 A C 0.446005 2.8463e-05
5:141071879 T C 0.285853 -1.1922e-05
5:141078400 A G 1.332099 4.1632e-05
5:141086688 C T 0.117470 -7.3279e-05
5:141090914 A G 0.068171 4.5937e-06
5:141093594 T C 0.032519 4.4020e-05
5:141093702 G A 0.651919 -5.0612e-05
5:141096829 C G 0.037433 1.9273e-05
5:141097725 G A 1.498509 8.5706e-06
5:141098087 A G 0.131330 -7.1540e-06
5:141098864 G A 0.137396 2.0957e-05
5:141101086 C T 0.543352 2.7014e-05
5:141101974 T C 0.958325 1.4332e-05
5:141112172 A G 0.384398 1.6254e-06
5:141116062 A G 1.528405 2.7632e-05
5:141117304 T C 0.092598 -8.7812e-05
5:141119973 A G 0.176179 -4.6715e-06
5:141128436 T C 0.385761 1.3880e-05
5:141132304 T C 0.057486 -4.1808e-05
5:141134369 A C 0.109398 -2.8675e-05
5:141136590 G T 0.217011 1.6810e-05
5:141137751 G A 1.877596 -2.5289e-05
5:141144087 A G 0.225680 -8.9203e-05
5:141147245 T C 0.368250 -1.4595e-04
5:141151265 A G 0.124848 8.6992e-05
5:141153632 T C 0.337980 -5.6331e-05
5:141154142 A G 0.040403 5.9890e-06
5:141154733 C T 1.854697 -2.1928e-06
5:141155858 T C 1.274208 2.0881e-05
5:141158686 A G 0.042776 -3.5303e-06
5:141158724 T G 0.353940 -4.3988e-05
5:141160268 C T 0.070972 -4.3961e-06
5:141162261 A C 0.109726 1.8182e-05
5:141165958 G A 0.329525 -4.5624e-06
5:141176894 C T 0.092261 -2.7582e-05
5:141176937 A C 0.053045 2.4904e-05
5:141177102 T C 1.561619 2.2474e-05
5:141184976 C T 0.064733 -5.5913e-05
5:141185061 G A 1.879553 1.6858e-05
5:141190967 G T 0.577864 1.1373e-04
5:141195377 G A 0.050819 -1.2249e-04
5:141199141 C T 1.962651 -9.2889e-06
5:141200099 G T 0.665993 2.1246e-04
5:141206648 C T 0.591688 9.7820e-05
5:141209467 T C 1.705652 1.7830e-06
5:141212082 A C 0.558295 3.8317e-05
5:141215466 G A 1.164375 -1.4457e-05
5:141216624 T C 0.086733 9.8212e-06
5:141216690 C G 0.486473 2.4987e-05
5:141217663 G C 0.033710 -9.2983e-06
5:141223529 G A 0.033383 3.0838e-05
5:141224539 T C 0.249770 7.4233e-05
5:141225446 A C 0.037794 1.3680e-05
5:141226970 G A 0.459780 -1.6220e-05
5:141227042 C T 1.833074 1.7508e-06
5:141227079 C T 0.494445 9.7365e-06
5:141228889 T C 0.149486 -7.4138e-06
5:141237444 C G 0.026784 -6.2173e-05
5:141239300 T C 0.147834 2.9087e-06
5:141239591 A G 0.362927 -3.6464e-05
5:141239662 A G 0.126276 3.9247e-05
5:141241883 T G 0.455012 1.8328e-05
5:141243646 G A 0.653149 -1.1971e-05
5:141243762 T C 0.024038 3.8508e-05
5:141244356 T C 0.127568 4.6254e-05
5:141246635 C T 0.105114 -1.1005e-04
5:141246814 G C 1.684586 -3.2985e-05
5:141251540 C T 1.955952 -1.3292e-04
5:141259033 T C 0.042438 -1.4964e-04
5:141260085 T C 1.156075 2.5314e-05
5:141260997 A G 0.113040 8.8642e-05
5:141264461 C T 1.037807 1.0585e-05
5:141269085 G A 0.080352 3.1234e-05
5:141277172 C T 0.991139 4.4742e-05
5:141281225 G A 0.149587 -5.4515e-05
5:141284815 G A 0.712371 -1.7548e-04
5:141290089 T C 0.058917 -2.1261e-04
5:141293587 G A 0.200075 3.7519e-05
5:141300369 G A 0.112147 3.7485e-05
5:141301059 C A 0.053000 8.4263e-06
5:141301735 C G 0.019231 2.0113e-05
5:141302336 C T 1.028485 -1.8954e-05
5:141302854 T C 0.182486 2.8592e-05
5:141307833 C T 0.176595 -2.3417e-06
5:141309824 A G 0.681335 6.4986e-04
5:141311660 G A 0.079310 5.2663e-05
5:141321638 A C 0.178445 -6.7310e-06
5:141325249 C T 1.961973 -3.0205e-05
5:141325877 G A 0.191980 2.9902e-05
5:141332978 G C 0.034934 7.6960e-05
5:141334054 G A 1.101323 -1.0415e-05
5:141334921 T C 0.215349 3.0865e-05
5:141335284 A G 1.057716 1.3737e-06
5:141335498 T C 0.601324 1.2131e-04
5:141335594 G A 0.037985 5.8893e-06
5:141336264 T G 1.019662 -7.5042e-05
5:141337126 T C 0.974755 -4.6028e-05
5:141337177 C G 0.026255 1.9516e-05
5:141338566 G C 0.100790 -1.9006e-04
5:141338888 C T 1.683302 -4.7949e-05
5:141338980 G T 0.806027 -6.5875e-06
5:141339174 C T 0.207060 -1.6424e-04
5:141339763 C A 0.527831 2.1480e-05
5:141339996 A G 0.021399 2.4779e-05
5:141344794 T G 1.676100 -2.5749e-05
5:141349196 G A 1.305315 -1.4110e-05
5:141349846 T A 0.040822 -1.2452e-05
5:141366020 A G 1.958698 -1.7052e-04
5:141367202 T G 1.492848 -6.0791e-05
5:141367235 A G 0.058394 -3.7766e-05
5:141367807 C G 1.502595 -2.5176e-05
5:141367847 T C 0.043071 1.2045e-06
5:141369422 A G 1.676424 -3.4038e-05
5:141372325 G A 0.181249 2.1993e-05
5:141374794 C T 1.125851 -2.9218e-05
5:141382346 A G 0.105779 -1.2629e-05
5:141382428 C T 0.172275 -1.4723e-04
5:141391024 C T 0.947062 3.0197e-05
5:141391441 T C 0.058641 5.4415e-05
5:141391787 A C 0.168529 1.9218e-05
5:141393397 C A 0.038855 -1.0381e-05
5:141395140 G A 0.294471 -6.1322e-06
5:141395998 G T 0.428699 1.9218e-06
5:141401913 C T 0.604989 -2.0902e-05
5:141405507 C A 1.798066 -6.7626e-05
5:141410926 G T 0.255327 -8.7237e-05
5:141411104 T G 0.032409 -1.1038e-04
5:141412815 T C 0.170876 -4.1215e-05
5:141414351 C T 0.441117 -1.8616e-05
5:141416477 C G 1.948441 2.5310e-05
5:141420013 C T 0.274165 1.7709e-05
5:141428976 A G 0.038900 3.7806e-05
5:141437957 G A 1.150522 2.4790e-06
5:141439441 G A 0.432808 -3.0637e-05
5:141440386 A C 0.045256 -9.0728e-05
5:141445980 A G 0.431494 6.9608e-05
5:141453720 C G 0.411964 4.0543e-05
5:141460489 A G 0.056668 2.8252e-05
5:141464063 T C 0.283750 4.2474e-05
5:141467856 A C 1.007261 8.2242e-07
5:141469000 T C 1.416592 -2.7926e-05
5:141469116 C T 0.079141 4.4154e-05
5:141474886 G C 0.086151 2.3910e-04
5:141476124 G A 0.048157 1.2835e-04
5:141479065 C A 1.563154 -1.4001e-05
5:141485220 A G 0.021672 -6.9269e-06
5:141487979 C T 0.776089 -2.4538e-05
5:141491142 C T 0.051789 -5.0694e-05
5:141491271 C A 0.108385 7.0958e-05
5:141498674 G T 0.030173 -2.8320e-06
5:141500881 T G 0.033912 1.5247e-05
5:141501627 G A 0.070494 -6.2796e-05
5:141503730 A G 0.031078 -4.3449e-05
5:141514443 C T 0.742777 -7.8594e-06
5:141526057 A C 1.231847 1.6075e-05
5:141526554 G T 0.057726 1.9111e-04
5:141532226 T C 0.079073 8.9649e-05
5:141533845 G A 0.125585 5.5987e-05
5:141536537 T C 0.036401 4.3546e-05
5:141538333 T C 0.192691 -8.8231e-06
5:141547966 T G 0.267693 2.5681e-05
5:141550859 C T 0.842045 6.6256e-06
5:141564716 G A 0.834548 -1.5600e-05
5:141569343 A G 0.079703 -1.0245e-05
5:141569656 G A 0.195109 3.7915e-05
5:141570148 C T 0.031902 -1.2434e-04
5:141571965 C T 1.795261 -1.9242e-05
5:141575232 G A 1.959091 -1.0198e-04
5:141577860 G T 0.047037 7.2146e-06
5:141580020 A G 1.796206 -3.1718e-05
5:141581189 G C 0.282673 2.5018e-05
5:141582204 G A 0.136322 -4.6658e-06
5:141583797 G A 0.129321 9.4227e-06
5:141586607 A C 0.928223 -4.0259e-05
5:141596996 T C 0.170165 3.9297e-05
5:141600807 G A 0.050309 4.0887e-05
5:141605252 C T 0.175637 -9.8133e-06
5:141606623 A G 0.090839 5.5427e-06
5:141611957 T C 0.133731 5.2795e-04
5:141615901 T C 0.035694 1.8331e-06
5:141620713 T C 0.054081 -1.6462e-05
5:141620930 C T 0.101313 4.2527e-05
5:141622938 G T 1.035200 2.1869e-05
5:141623022 G A 0.078135 -6.3968e-06
5:141632821 T C 1.696084 -3.6526e-05
5:141633461 T G 0.648122 -4.7417e-05
5:141633652 T C 0.034330 2.5576e-05
5:141633818 T G 0.200477 -3.2828e-05
5:141637058 G T 1.034382 2.0557e-05
5:141637254 A G 0.060920 -6.4982e-05
5:141642966 T C 0.748315 1.1656e-04
5:141644015 G A 0.031266 -4.0937e-05
5:141650336 G A 0.042760 8.1520e-06
5:141650534 T C 0.098106 5.9524e-05
5:141652091 A G 1.045116 -3.5230e-05
5:141657010 A G 0.967202 -2.7474e-05
5:141657294 A G 0.246184 -3.7259e-05
5:141676441 G A 0.974644 -4.4148e-05
5:141681788 A G 1.067898 -1.2919e-05
5:141683174 G A 0.104439 5.0673e-05
5:141683476 T C 0.088197 -2.9761e-05
5:141690843 A G 0.049063 -4.3638e-05
5:141695539 A G 0.042211 -1.9720e-05
5:141698442 T G 0.080014 8.7956e-05
5:141701224 T G 0.128178 -1.2522e-05
5:141706467 G T 1.539360 7.4604e-05
5:141720261 A G 0.700764 1.2828e-05
5:141720546 G A 0.705373 2.8327e-05
5:141721719 T C 0.102345 -7.2931e-06
5:141721894 T C 0.087648 -1.0973e-04
5:141726482 A G 0.060673 1.0365e-04
5:141738334 T C 0.033243 2.2554e-05
5:141738370 G A 0.051017 -5.9801e-05
5:141740604 T C 0.020383 5.8641e-05
5:141740620 C G 1.535520 8.9091e-05
5:141751786 T C 0.492455 -1.1147e-04
5:141762436 C T 1.126318 2.7260e-06
5:141764902 A C 0.993661 -3.0840e-06
5:141779930 A G 0.033620 -1.6008e-05
5:141784396 A G 0.033714 -1.1904e-04
5:141788679 A G 0.026099 1.0414e-04
5:141788823 C T 0.058774 1.1361e-04
5:141791737 C T 0.526292 -3.2240e-05
5:141791827 A G 0.257443 -3.8462e-06
5:141798931 A G 0.039222 2.0844e-05
5:141801216 G A 0.874263 -3.0009e-05
5:141802110 T C 0.041886 1.4137e-05
5:141804052 T C 0.077560 -5.4226e-05
5:141811345 A G 1.176257 3.9597e-05
5:141816555 T C 0.753540 -3.4927e-04
5:141818287 G A 0.083822 -1.2336e-04
5:141834921 A G 0.608335 -1.4591e-04
5:141836811 A G 0.067849 6.7351e-06
5:141839138 G C 0.123475 -3.6961e-05
5:141840145 A G 0.815573 -3.4666e-04
5:141843001 A C 0.047969 -1.0157e-04
5:141844088 G T 0.195333 -8.4235e-05
5:141850026 T C 0.120093 -2.9870e-05
5:141850589 C T 0.331248 -1.2352e-05
5:141851946 G C 0.060637 1.8089e-06
5:141852764 A C 0.362765 -2.9517e-05
5:141853072 T C 0.914728 7.5189e-06
5:141856283 T C 0.086791 -2.6538e-05
5:141856365 T C 0.296373 -2.7957e-05
5:141862148 G T 0.716571 9.7452e-06
5:141862272 G T 1.911751 -2.5550e-05
5:141863604 G T 0.176569 -9.5793e-05
5:141865513 C T 1.022551 -6.1006e-05
5:141865610 T C 0.064074 5.4182e-05
5:141868481 A G 0.189721 -1.1620e-04
5:141869501 A G 0.845752 -2.2699e-05
5:141871241 T C 0.041254 -9.5548e-06
5:141873605 T C 0.884763 -1.3739e-06
5:141874366 C T 0.142083 -1.4434e-05
5:141878988 G T 0.026560 -8.8085e-06
5:141885751 A G 0.089596 2.0238e-04
5:141887113 A G 0.034788 -7.9984e-05
5:141890643 G A 0.084945 8.6444e-05
5:141891647 G A 0.256771 3.9407e-05
5:141892076 T C 0.050364 1.8834e-05
5:141892752 C T 0.686853 7.6416e-05
5:141901534 G A 0.213385 1.3022e-04
5:141903745 G A 0.057661 9.8170e-05
5:141912528 A C 0.402717 3.7695e-05
5:141913838 A G 0.433053 4.2798e-05
5:141918943 G A 0.293562 7.8030e-05
5:141926839 G A 0.386394 7.8289e-05
5:141928426 A G 0.028141 4.7176e-06
5:141928684 C A 0.186504 1.2028e-04
5:141930745 A C 0.022954 -9.7438e-06
5:141931217 G A 0.036907 -6.1673e-06
5:141931742 T C 0.156387 1.2140e-05
5:141933424 G A 0.039955 -3.5333e-05
5:141935793 T C 0.474961 1.3564e-04
5:141945329 C T 1.497928 5.1160e-05
5:141951001 C T 0.089164 -6.2242e-05
5:141956878 C T 0.052808 2.4579e-04
5:141962502 T G 0.419952 2.1713e-05
5:141964516 T C 1.577221 -1.1071e-04
5:141965243 C T 0.196014 8.2371e-05
5:141966441 C T 0.145517 2.4693e-05
5:141967173 C T 0.083971 -4.7825e-05
5:141970843 C T 0.025919 3.4608e-05
5:141971281 G A 1.051458 -3.1064e-04
5:141972713 C T 0.637667 3.6972e-05
5:141976945 A G 0.870154 -1.9576e-05
5:141978607 G A 1.969704 1.2308e-04
5:141978634 C T 0.693111 3.8971e-05
5:141979509 C T 0.095506 1.2722e-04
5:141983893 G A 0.115679 -2.6152e-05
5:141983936 G T 0.135335 -6.7233e-05
5:141985379 C T 1.707363 1.6778e-04
5:141985505 A G 0.524027 1.3910e-04
5:141986796 A G 0.082984 -3.2647e-05
5:141987884 T C 0.023639 -4.8631e-05
5:141990641 C T 0.143826 -3.0122e-05
5:141998380 T A 1.645590 1.8905e-04
5:141998966 A G 0.280206 -1.4511e-04
5:141999140 A G 0.064470 9.2752e-05
5:141999683 T C 0.719882 -5.1080e-05
5:142000535 C T 0.578004 -2.8535e-05
5:142001153 T C 0.112592 -7.9524e-05
5:142008525 C T 1.137055 -4.2260e-05
5:142010380 A G 1.530437 -3.3807e-05
5:142017860 T C 0.772930 -1.8549e-05
5:142019657 A G 0.363466 6.9446e-06
5:142020508 G T 0.971811 4.5608e-08
5:142021586 C T 0.109947 -3.0068e-06
5:142021910 T C 0.025810 -6.5796e-05
5:142022301 C A 0.253162 -1.5077e-05
5:142024256 C T 1.180730 -1.8462e-05
5:142025022 G A 0.562453 4.4326e-07
5:142026501 C A 0.052188 -6.7453e-05
5:142029354 A G 0.043048 2.3120e-05
5:142031352 A C 0.037871 7.1789e-05
5:142032350 A G 0.055671 -1.5787e-05
5:142033695 G T 0.954904 -4.4803e-05
5:142036111 A T 0.081141 2.6679e-05
5:142041813 C G 0.403294 -1.5241e-05
5:142043214 C T 0.046599 -4.0254e-05
5:142044010 T C 0.094880 -1.3541e-04
5:142051017 C A 0.069391 3.4524e-05
5:142051095 C T 0.571895 4.9903e-05
5:142053475 T C 0.123975 2.1621e-05
5:142055973 C G 0.893474 -1.3315e-05
5:142057337 C T 0.104478 -3.1641e-04
5:142066399 A G 0.027875 -7.4053e-06
5:142073843 T C 0.121167 1.2336e-05
5:142073939 G A 0.691881 -2.1468e-05
5:142074634 T G 0.076334 3.7336e-05
5:142075673 C A 0.183116 1.4114e-05
5:142080602 G A 0.159438 5.1472e-06
5:142080756 C T 0.030468 -1.9277e-05
5:142081528 T G 0.089690 -3.3195e-06
5:142085997 T C 0.178143 -3.9510e-06
5:142099339 A G 0.044723 -7.9361e-05
5:142100340 C G 0.071835 2.4296e-05
5:142107170 C G 0.035151 1.1403e-04
5:142113239 G A 0.028504 4.2407e-05
5:142121774 A G 0.109891 1.9091e-05
5:142122028 T C 0.038310 -1.7148e-04
5:142122418 G A 0.163865 3.9494e-05
5:142133942 C T 0.091449 4.7928e-05
5:142136232 T G 0.077505 -2.1513e-04
5:142142755 T C 0.033678 1.0145e-04
5:142148334 G T 0.051880 1.0213e-04
5:142154519 C G 0.028900 -3.9406e-06
5:142155220 T C 0.063555 1.9564e-04
5:142157211 T C 0.056535 -1.6281e-04
5:142158599 C T 0.145923 8.0674e-05
5:142162385 C A 0.294721 2.3062e-05
5:142162633 A G 0.504150 -3.5144e-05
5:142165576 T C 0.124861 -2.4590e-04
5:142167976 C A 0.150525 -3.1278e-05
5:142170174 C T 0.167692 -7.6398e-05
5:142175192 T C 0.021964 3.3925e-05
5:142176206 G A 0.172947 -2.1247e-05
5:142180324 C T 0.089054 4.4774e-04
5:142191820 C A 0.126886 1.2095e-06
5:142205359 A G 0.669589 4.5908e-06
5:142210897 C T 0.303273 3.1897e-05
5:142214918 A G 0.075740 6.5096e-05
5:142221208 G A 0.148727 1.8775e-05
5:142223538 C T 0.046278 7.2593e-05
5:142230251 C T 0.128087 6.8685e-06
5:142233503 T G 0.080784 2.1066e-05
5:142234430 C T 0.034814 -1.9140e-05
5:142237486 C T 0.117908 -3.3944e-06
5:142239514 T C 0.074243 2.7183e-05
5:142240417 C A 0.059125 6.3384e-05
5:142245452 G A 0.053899 3.4471e-05
5:142246048 G A 0.152005 1.0279e-05
5:142246141 T C 0.214207 1.8408e-04
5:142248702 A G 0.061082 -1.2687e-06
5:142252257 T C 0.643032 6.1280e-06
5:142257727 T C 0.022133 5.6140e-05
5:142268828 T G 0.417151 2.2597e-05
5:142270301 A G 0.501845 2.2864e-05
5:142279870 G C 0.512887 1.9284e-05
5:142282568 C A 1.965858 6.3494e-06
5:142286219 G C 0.075279 -1.6497e-06
5:142287616 G A 0.061981 3.9124e-05
5:142289541 T C 0.588273 9.1163e-06
5:142298541 A G 0.082231 2.3034e-05
5:142317931 T C 0.066262 4.9567e-05
5:142318777 C G 0.409948 4.4439e-05
5:142328398 A G 0.085418 -1.0903e-05
5:142337784 A G 0.065045 1.0446e-04
5:142342259 A G 0.566566 4.1737e-06
5:142354366 C T 0.040906 -8.6494e-05
5:142371962 A G 0.056028 3.8448e-07
5:142379088 G A 0.033555 3.7373e-05
5:142381188 C A 0.044467 9.4392e-05
5:142385012 C A 0.042575 -2.5758e-05
5:142385671 A G 0.050001 -2.6751e-05
5:142387244 G A 1.506399 -8.6680e-07
5:142388610 T C 0.071296 3.1021e-05
5:142388643 A C 0.058601 -5.8093e-05
5:142388874 T C 0.036868 -9.0091e-06
5:142393562 A G 1.608001 -2.9244e-05
5:142400947 G A 0.375303 4.1484e-05
5:142407502 T C 0.022016 4.9268e-06
5:142409562 T G 0.088875 -1.4459e-05
5:142410231 G A 0.035638 2.6169e-05
5:142413277 A G 0.609598 -3.1551e-06
5:142414067 A G 0.026957 -4.9049e-05
5:142415816 C A 0.085172 1.4201e-05
5:142415989 T C 0.040673 4.8604e-05
5:142421967 T C 0.156504 -4.1814e-05
5:142436840 C T 0.032967 7.5616e-05
5:142437071 G A 0.057486 -2.4446e-05
5:142437930 G C 0.059556 -2.2010e-05
5:142438769 T C 1.972288 -4.0738e-05
5:142441794 C T 1.451364 5.0951e-05
5:142447368 A C 0.061059 -6.0251e-05
5:142447863 C A 0.020335 -7.1292e-05
5:142448947 C T 0.030796 4.0148e-05
5:142448979 A G 0.053493 -3.9145e-06
5:142459471 G A 1.449091 9.5031e-05
5:142467638 C T 0.080741 5.7071e-05
5:142478001 A G 0.031020 7.2956e-06
5:142478589 G A 0.068602 8.5883e-05
5:142481959 T G 0.096749 3.5061e-05
5:142482032 A C 0.081845 -9.9217e-05
5:142484447 T C 1.834311 -1.6328e-05
5:142492647 T C 0.181885 -1.4823e-05
5:142493745 G A 0.082533 2.0507e-05
5:142494165 G A 0.935202 3.3945e-05
5:142500753 A G 0.068424 -3.2737e-05
5:142505844 A G 0.272150 -8.6971e-05
5:142508318 A G 0.230465 1.6960e-05
5:142513109 T A 0.059193 1.7176e-04
5:142514974 T C 0.042594 7.9785e-05
5:142516897 T C 0.943917 5.5794e-05
5:142518317 C T 1.192551 2.4872e-05
5:142521689 T C 0.051218 2.0171e-05
5:142522463 G A 0.070790 -5.0329e-06
5:142524863 T C 0.072702 1.3554e-05
5:142529381 A T 1.474584 -3.6199e-05
5:142531964 G A 0.083835 3.4345e-05
5:142532729 C T 1.199955 -1.2844e-05
5:142535913 A G 0.247891 1.6588e-05
5:142536439 G C 0.039326 7.2745e-05
5:142538467 A G 0.494380 -4.5607e-05
5:142541417 T C 1.622048 1.9144e-05
5:142543785 C T 0.249910 2.6922e-05
5:142547433 T C 0.066389 3.9288e-05
5:142552526 C T 0.149801 4.2607e-05
5:142553825 C T 0.023678 -7.0550e-05
5:142555241 C T 0.034408 -1.9375e-05
5:142564823 C A 0.344293 -2.0118e-04
5:142567422 C G 0.077363 -2.4579e-04
5:142570036 A G 0.040825 3.0603e-05
5:142577434 A G 0.128701 -7.0688e-05
5:142579766 C T 0.311907 1.1947e-04
5:142590233 G A 0.517642 1.9196e-05
5:142592978 C A 0.558607 1.0090e-04
5:142599442 A C 0.475999 1.0370e-04
5:142601533 T G 0.045885 6.0362e-05
5:142607382 T G 0.073033 1.1788e-05
5:142608083 A C 0.042425 -4.8050e-05
5:142610530 C T 0.023713 -5.6466e-05
5:142616167 T C 1.429455 3.4157e-05
5:142620526 C T 0.861786 -3.5199e-05
5:142620736 T C 0.359181 -5.5809e-05
5:142626184 C T 0.778630 -7.2087e-06
5:142634730 T C 0.093212 -1.5304e-05
5:142634773 T G 0.330865 -7.8238e-05
5:142637606 A G 0.100368 -2.4190e-05
5:142651518 C T 1.912092 1.9508e-05
5:142656632 A G 0.094597 -4.7561e-06
5:142656813 G A 1.083413 -3.6812e-07
5:142657212 G A 0.484863 5.7919e-05
5:142661490 G A 0.339188 -8.2484e-05
5:142679423 C A 0.062708 -3.8354e-05
5:142682837 G A 0.021169 2.0178e-05
5:142688323 C T 0.658865 -1.3378e-04
5:142692533 A G 0.260390 -7.4097e-05
5:142693456 C T 0.033986 -5.7609e-05
5:142720593 G A 0.049176 -3.6889e-05
5:142750533 G T 0.325685 -4.1609e-05
5:142767740 A C 0.103195 3.6804e-06
5:142775420 T C 0.041202 3.7199e-06
5:142780339 T C 0.058849 -6.8127e-05
5:142791677 C T 1.115562 -5.2886e-05
5:142792484 T G 0.698255 -6.1179e-05
5:142792650 G A 0.819997 1.2009e-04
5:142797271 G A 0.055642 -7.0932e-05
5:142801934 T C 0.384037 -7.4745e-05
5:142820814 G A 0.037219 -2.7418e-04
5:142823129 C T 0.088684 -5.7499e-05
5:142826817 G T 0.060485 1.5229e-04
5:142829499 C T 0.317584 1.5472e-04
5:142832168 T C 0.048170 1.3009e-04
5:142835620 T C 0.487298 -1.1435e-04
5:142843314 G C 0.578987 9.7739e-06
5:142849104 G T 0.837508 9.1705e-05
5:142853821 C T 0.075152 -7.6379e-05
5:142871503 A G 0.519440 1.5901e-05
5:142873924 G T 0.040075 -2.4493e-05
5:142873977 G T 0.377397 8.3001e-05
5:142876477 A G 0.086655 -3.1337e-05
5:142895518 G A 0.551057 6.8106e-06
5:142905423 A G 0.177001 -2.3597e-04
5:142915152 C T 0.029387 -3.1184e-05
5:142926837 A G 0.390513 -2.9145e-04
5:142942400 A C 0.187335 9.1638e-05
5:142946352 C G 0.025080 -7.4321e-05
5:142948605 T C 0.165459 -3.0710e-06
5:142949603 G C 0.107220 3.0436e-05
5:142951094 A G 1.317532 -5.6890e-05
5:142965668 C A 0.190847 -5.3816e-05
5:142975328 T C 0.537458 -1.4692e-04
5:142979183 A G 0.614103 -1.1910e-05
5:142982559 A G 0.035638 2.8013e-06
5:142984844 C A 0.106938 -4.3952e-05
5:143002577 T C 0.840848 -8.9948e-05
5:143003605 C T 0.165128 -1.7504e-05
5:143003648 C T 0.352115 -2.5211e-05
5:143006537 C T 0.439741 -5.7604e-06
5:143008263 T G 1.157935 -1.6414e-04
5:143009712 G T 0.209345 -2.9881e-05
5:143010337 T C 0.063448 2.1486e-06
5:143014113 T C 0.875279 -3.8873e-05
5:143016815 C G 0.788562 7.9870e-07
5:143017220 C T 0.987572 3.0300e-05
5:143019997 T C 1.484328 -2.6002e-06
5:143020064 C T 0.070482 2.9072e-06
5:143022535 A G 0.072922 -5.1458e-07
5:143025031 T C 0.072224 6.6668e-06
5:143025805 C T 0.980529 -1.6342e-06
5:143028341 G T 0.553634 -1.4368e-05
5:143030981 G A 0.610643 -1.4239e-05
5:143034513 A G 0.905136 6.5482e-06
5:143036860 C A 0.603291 -1.6693e-05
5:143039972 A G 0.451059 2.8568e-06
5:143040805 C A 0.081241 6.7144e-05
5:143042579 A C 0.054990 -7.8564e-05
5:143047146 G A 0.166770 5.4496e-05
5:143049624 T C 0.538022 2.3945e-07
5:143055503 T C 0.121631 4.5437e-05
5:143059076 C T 0.917058 1.9029e-04
5:143071972 T C 0.378192 -2.8852e-05
5:143075367 G A 0.022480 -5.1572e-05
5:143075597 G A 0.375323 3.1297e-05
5:143078627 G T 0.495068 2.3199e-04
5:143082133 G A 0.032643 -9.4127e-06
5:143110450 C T 0.354277 -3.1603e-05
5:143112659 A G 0.364365 4.0273e-04
5:143124646 C T 0.043811 6.3809e-06
5:143127912 T C 1.222545 2.2382e-05
5:143130709 G T 0.450377 -1.7412e-05
5:143138792 G A 0.379970 -4.1730e-05
5:143141415 T C 0.047898 -1.9241e-06
5:143152541 T C 0.901495 -4.6615e-06
5:143157858 A G 0.253383 4.6410e-05
5:143163191 A C 0.277304 4.3843e-05
5:143172280 A G 0.252244 4.0777e-05
5:143174266 A G 0.059378 -1.4897e-05
5:143174304 A G 0.043052 1.5037e-05
5:143181132 A G 0.021717 -2.0248e-05
5:143192064 T G 0.037320 7.1553e-05
5:143200053 T C 0.437862 -3.3469e-05
5:143209082 T C 0.248991 1.0004e-05
5:143222556 G T 1.144842 6.3204e-07
5:143224078 T C 0.334874 -1.2298e-05
5:143229285 G A 0.065048 2.9486e-05
5:143240418 T C 0.081111 2.7559e-05
5:143244381 C T 0.071079 -2.7872e-04
5:143244826 C T 0.077882 9.8795e-05
5:143254918 T C 0.029020 5.5473e-05
5:143263455 T C 0.081816 2.7535e-05
5:143265081 T G 0.030990 6.7667e-05
5:143270815 T C 0.776932 9.6840e-05
5:143285513 T G 0.124299 -3.3224e-05
5:143287833 T G 0.252873 -2.8277e-05
5:143319706 A G 0.122313 8.7572e-07
5:143320221 T C 0.063432 1.7091e-05
5:143331021 G A 0.089005 -8.1004e-06
5:143331810 G C 0.258690 -3.1255e-05
5:143333043 C T 0.219932 -2.3108e-05
5:143336042 G A 0.223733 -3.0836e-05
5:143348610 A G 0.026628 1.0154e-04
5:143354116 G A 0.076408 5.0886e-05
5:143356610 A G 0.026452 -2.9733e-05
5:143357209 T G 1.063558 9.2251e-05
5:143368437 C T 0.117409 7.4250e-06
5:143368861 A G 0.219958 1.9296e-04
5:143376060 T G 0.068076 -1.2331e-05
5:143380308 G A 1.931635 -8.3264e-06
5:143381785 T G 1.008100 1.3773e-06
5:143384166 G A 0.736477 -4.4926e-05
5:143390448 G T 0.110375 -1.5062e-05
5:143390877 G A 0.352615 -2.1229e-06
5:143399642 G A 0.062698 -2.2566e-05
5:143405791 A G 0.041477 -6.9733e-06
5:143411346 T G 0.024668 1.4332e-05
5:143413650 A G 1.860339 -1.2517e-06
5:143413700 G A 0.024671 1.3370e-05
5:143416779 T C 0.096561 2.4138e-05
5:143421682 G A 0.024470 -2.9218e-05
5:143441498 C T 0.342638 3.4838e-06
5:143442509 C T 0.316451 -1.5272e-05
5:143442655 T C 0.037378 2.4442e-07
5:143447952 A C 0.637162 8.3220e-06
5:143462175 G A 0.057706 7.4851e-06
5:143464686 T C 0.067872 5.9941e-06
5:143468075 G A 0.208501 -3.3610e-05
5:143471374 G A 0.357776 2.0713e-05
5:143482349 A G 0.135679 1.8163e-05
5:143483165 G A 0.522138 -6.7612e-06
5:143484964 A G 0.036291 5.5602e-05
5:143497289 G T 0.052286 3.7835e-05
5:143501423 A G 0.025927 -5.6750e-06
5:143502059 G A 0.066045 -3.1584e-05
5:143504102 G A 1.420925 9.3564e-06
5:143518968 T C 0.020396 -7.6271e-05
5:143519490 C T 0.107821 8.4294e-06
5:143523910 A G 0.101563 4.8765e-05
5:143524766 A G 0.731534 -1.2134e-05
5:143529812 T C 0.322722 -1.4246e-05
5:143532979 G A 0.056908 -2.2704e-05
5:143539969 T C 0.023467 -3.8171e-05
5:143545052 A G 0.055015 2.4023e-05
5:143548848 T C 0.407355 -8.1384e-06
5:143560483 A G 0.026047 -2.2694e-05
5:143585641 A G 0.051176 4.7480e-05
5:143589949 G A 0.181064 -5.3730e-06
5:143596128 T C 0.045330 -1.3160e-05
5:143603090 A G 0.168098 5.2602e-05
5:143631282 A G 0.062987 -2.5821e-05
5:143638987 A G 0.071588 -5.4695e-06
5:143639130 A G 0.556127 2.7879e-05
5:143671874 C T 0.082741 -4.2573e-06
5:143672895 A G 1.168419 1.2387e-05
5:143686193 A G 0.099109 3.4165e-05
5:143686886 T C 0.036010 4.1582e-05
5:143694251 G A 0.126162 2.9782e-05
5:143702845 A C 0.108846 -1.0669e-04
5:143737745 T C 0.028920 -1.7215e-06
5:143742030 A G 0.036154 4.3466e-05
5:143747866 T C 0.552102 3.9198e-05
5:143752099 C T 0.228053 -8.6582e-06
5:143755933 A G 0.077304 5.8252e-05
5:143785829 G A 0.053360 -6.1572e-05
5:143805152 T C 0.139301 -4.7269e-06
5:143809679 A G 0.081501 -1.3572e-04
5:143817061 A G 0.054324 -5.1850e-05
5:143838594 T C 0.274295 1.4191e-05
5:143855082 A G 0.809023 3.7978e-05
5:143856950 A G 0.105714 -2.0938e-05
5:143898482 G A 0.095675 -1.0140e-05
5:143917073 A C 0.048868 7.1607e-05
5:143919043 C T 0.071575 5.0042e-05
5:143920644 T C 0.457696 -3.7349e-05
5:143927244 G T 0.150350 -1.4334e-06
5:143927335 C T 1.068573 4.6357e-05
5:143958105 A G 0.054947 -3.3153e-05
5:143959370 C A 1.576121 4.3246e-05
5:143963420 G T 0.071170 7.0925e-05
5:143963849 A C 0.062169 -1.0596e-04
5:143982465 T G 0.083283 -2.6097e-05
5:143984626 T C 0.051416 4.6265e-06
5:144009811 C A 1.004317 -2.4005e-05
5:144030993 T C 0.071322 6.7547e-05
5:144049532 A G 0.062656 1.3560e-05
5:144077529 G A 0.077479 1.6858e-05
5:144081979 T G 1.345867 -1.7723e-05
5:144087103 A G 0.048683 1.0110e-04
5:144098634 G A 0.879177 3.2455e-05
5:144098748 C T 0.052591 -7.6156e-05
5:144100737 G A 0.171729 3.2733e-05
5:144103375 G A 0.638829 2.9145e-05
5:144116493 T C 0.041598 2.3271e-05
5:144139542 T G 0.065688 -5.4121e-05
5:144156904 C T 0.229910 4.0580e-06
5:144163741 A G 0.031596 -4.6184e-07
5:144165544 C T 0.076054 5.5144e-05
5:144192139 A G 1.072539 -3.4000e-05
5:144199390 G A 1.936682 6.4779e-05
5:144215540 G T 0.288054 1.9621e-05
5:144238066 G T 0.053217 -3.0515e-05
5:144253448 T G 0.709249 -7.3112e-05
5:144253943 C T 0.031179 3.0939e-04
5:144267474 C T 0.283400 1.9289e-05
5:144296133 T C 0.098583 -3.5054e-05
5:144299244 A G 0.191730 3.3031e-06
5:144306826 T C 1.284909 2.2647e-07
5:144322230 T C 0.690894 8.9125e-05
5:144328952 T C 0.102235 -1.1197e-04
5:144329947 T C 0.624616 8.5603e-05
5:144339372 G A 0.313842 -3.9940e-04
5:144341334 T C 0.048034 4.7729e-05
5:144352943 T C 0.030958 2.9910e-05
5:144384539 C T 1.100712 5.2173e-05
5:144398274 G A 0.072620 5.4115e-05
5:144420785 T C 0.200477 -8.4644e-05
5:144431718 A G 1.693293 2.8035e-05
5:144433331 G A 1.090443 5.8816e-05
5:144451124 T C 0.541193 -4.3254e-05
5:144453299 G A 0.050442 7.0853e-05
5:144455334 C A 0.320982 -9.3567e-05
5:144457474 T C 0.035431 3.2196e-04
5:144460211 G T 0.034259 4.7897e-05
5:144462951 G A 0.041516 8.2902e-05
5:144467826 G A 0.177147 -3.5188e-05
5:144480713 A G 0.199341 8.6084e-06
5:144494516 C T 0.150171 -4.1398e-05
5:144528420 T C 0.998416 3.0043e-05
5:144538523 C T 0.060923 -6.8903e-05
5:144538840 T C 0.250734 -3.4173e-05
5:144540378 T C 0.034045 5.0714e-07
5:144557434 G A 0.208088 -3.8115e-05
5:144569447 A G 0.024859 -3.1349e-05
5:144569657 A C 1.002144 5.5918e-05
5:144572513 G A 0.233967 -2.0428e-05
5:144582213 T C 0.611769 2.0227e-04
5:144585302 A G 1.959895 2.3026e-05
5:144585367 T C 1.150885 7.1005e-06
5:144598309 A G 0.737003 -1.1681e-04
5:144600743 A G 0.132024 1.0622e-06
5:144604255 A G 0.053987 1.1219e-04
5:144606583 T C 0.032873 6.8775e-05
5:144607666 G A 1.732667 -5.2290e-05
5:144619630 A G 0.157828 2.7599e-05
5:144622472 A G 0.049206 3.8967e-05
5:144627499 A G 0.049134 2.8412e-05
5:144633518 T C 0.049913 -8.0813e-05
5:144651838 C T 0.096071 -9.5440e-05
5:144655119 A G 0.625661 3.0541e-04
5:144656855 C T 0.027907 1.4494e-04
5:144672163 A G 0.700644 8.6662e-05
5:144682791 G A 1.416407 7.7144e-04
5:144684867 C A 0.135750 -3.5230e-05
5:144687730 A C 0.043065 5.1905e-05
5:144697489 G A 0.971528 -3.5197e-05
5:144705401 C T 0.047407 2.2581e-05
5:144705514 T C 0.060757 -2.5146e-06
5:144706975 A G 0.457463 1.6800e-05
5:144719313 G T 0.027436 5.1407e-05
5:144738057 G A 0.560687 1.8983e-05
5:144739514 T C 1.234885 4.2373e-05
5:144745119 T C 0.059725 1.6840e-06
5:144759200 T C 0.076885 -3.9217e-05
5:144760075 G A 0.093919 -1.0657e-05
5:144772882 A G 0.083873 9.0707e-07
5:144809230 C T 0.024960 9.2482e-05
5:144809625 A G 1.456664 -6.4142e-05
5:144812693 T C 0.901722 -5.0848e-05
5:144813968 C T 0.555481 4.4402e-06
5:144821115 G T 0.067203 -3.4170e-05
5:144835908 T C 0.058498 9.6319e-05
5:144838084 A G 0.054908 -9.5028e-06
5:144843397 G A 0.869521 -3.5773e-05
5:144843502 G A 0.060251 -2.3087e-04
5:144850662 C T 0.580902 1.3904e-05
5:144857005 G A 0.119382 -1.1137e-05
5:144865263 T C 0.022516 -2.8769e-05
5:144884484 C G 0.068073 1.1797e-05
5:144886330 A G 0.450462 -7.1806e-06
5:144888204 G A 0.118597 2.4702e-04
5:144888814 C T 0.363852 2.6267e-05
5:144898873 T G 0.070628 2.5320e-05
5:144915999 C T 0.250189 -8.1578e-05
5:144917715 T G 0.062744 -2.7078e-05
5:144927444 C T 0.037303 8.8817e-06
5:144932397 G A 0.374040 2.0550e-06
5:144940421 T C 0.211010 1.3628e-05
5:144943205 A G 0.223499 2.7614e-05
5:144943354 A G 0.235362 6.3932e-05
5:144944249 C T 0.560126 -6.0731e-05
5:144947731 A G 0.118740 6.4070e-05
5:144965312 C T 0.042753 -1.4737e-05
5:144967939 A G 0.075405 9.2196e-05
5:144971610 A C 1.167799 1.5852e-05
5:144975121 A G 0.128973 7.5580e-05
5:144978536 C A 0.030062 -2.6518e-05
5:144989765 G A 0.113595 5.6892e-05
5:144992745 C T 0.053675 2.2575e-05
5:145007534 C T 0.243276 -8.3446e-06
5:145007761 C T 0.032727 3.5737e-05
5:145020947 A G 0.031162 1.6044e-05
5:145038831 C T 0.080417 3.4024e-05
5:145038942 C T 0.780659 -2.2382e-05
5:145039894 A C 0.059112 1.3503e-04
5:145041654 G T 0.042049 2.2366e-05
5:145052130 A G 0.030812 1.4439e-05
5:145064328 T C 0.074951 -2.6482e-05
5:145068327 C T 1.241734 -6.2970e-05
5:145071410 C T 0.064847 3.1505e-05
5:145072132 G A 0.095493 3.3872e-05
5:145074284 C A 0.082101 1.0857e-04
5:145074652 A G 0.024609 6.1369e-05
5:145079945 G T 0.097236 -3.0420e-04
5:145081915 A G 0.074471 6.5445e-05
5:145082856 T C 0.036414 5.5002e-05
5:145090316 A G 0.051831 -7.2501e-06
5:145090909 T C 0.112910 -1.8620e-05
5:145094543 G A 0.263490 6.2132e-05
5:145116360 A G 0.046973 -5.9176e-07
5:145131972 C T 0.098976 -7.2399e-05
5:145135601 A G 0.033860 6.6350e-05
5:145143775 T C 1.760451 -7.4975e-05
5:145154205 T G 0.059809 -6.8065e-05
5:145155983 T C 0.086879 -3.3498e-05
5:145160343 T C 0.076876 1.0191e-04
5:145165324 G A 1.759165 -3.4235e-05
5:145172865 C T 0.176163 -1.2756e-04
5:145184938 G T 0.068849 -3.2018e-05
5:145188948 A G 0.029663 -2.3510e-05
5:145191471 C T 0.058514 3.7042e-05
5:145198308 T C 1.390240 -8.8237e-06
5:145202363 C T 0.051351 -3.9555e-05
5:145205838 G A 0.081913 -1.7785e-05
5:145210955 G T 0.240802 1.8092e-05
5:145212189 A G 1.251581 -7.7214e-06
5:145219445 C T 0.227508 3.8181e-05
5:145219755 G A 0.116487 -4.7389e-05
5:145224269 C T 0.045992 3.4266e-05
5:145228546 A G 0.198371 1.8331e-05
5:145231621 T G 0.341596 -2.3279e-05
5:145234281 A G 0.193966 -4.7023e-06
5:145235121 T C 1.560392 1.2972e-06
5:145237428 A C 0.348652 -2.9335e-05
5:145237992 C T 0.173041 -4.3824e-05
5:145239004 G A 1.161931 2.8350e-05
5:145239119 C G 1.641400 -1.1612e-05
5:145241164 T C 0.510339 -3.7408e-05
5:145242346 C T 1.052237 6.8356e-05
5:145244646 C T 0.160074 3.0876e-04
5:145244748 G A 0.076424 -1.7187e-05
5:145246085 G T 1.149580 -3.5266e-05
5:145249040 A G 0.291141 -1.8022e-05
5:145250731 T C 0.500300 -8.5283e-06
5:145251470 C T 0.568945 -4.3767e-05
5:145252377 T C 0.052565 4.3846e-06
5:145253427 G A 0.059043 3.1664e-05
5:145254712 T G 0.049043 3.5964e-05
5:145281565 G A 0.667142 5.1741e-06
5:145283437 A G 0.084675 6.2415e-06
5:145285452 C T 0.184995 3.0889e-06
5:145289349 T C 0.142972 -5.1612e-06
5:145291039 T C 0.438219 -8.0053e-06
5:145292872 C T 0.024139 -1.3282e-05
5:145300035 C T 0.406203 -4.4810e-05
5:145311836 G T 0.458374 -4.8017e-05
5:145313530 T G 0.484247 -4.0261e-06
5:145318985 T C 0.035278 7.6369e-05
5:145321496 C T 0.203554 1.1832e-05
5:145325290 T C 0.042529 -2.9065e-05
5:145328380 T C 0.028481 -2.7641e-05
5:145328459 T G 0.044986 4.9661e-05
5:145355835 T G 0.032928 -5.3167e-05
5:145361878 T C 0.032276 -2.2368e-05
5:145368558 G A 0.072695 -2.9755e-05
5:145369479 A G 0.157903 6.8194e-06
5:145374883 G A 0.021062 -2.8367e-05
5:145377578 T C 1.175170 5.4047e-05
5:145393364 T C 1.202850 5.9349e-05
5:145395889 A G 0.067508 2.6443e-05
5:145404569 A G 0.103264 2.7886e-05
5:145407433 T C 0.063094 5.7111e-05
5:145412229 G A 0.484990 -3.1552e-04
5:145420050 A G 0.025638 2.2088e-05
5:145424966 G T 0.039527 -3.2875e-05
5:145431183 T C 0.051737 1.7640e-05
5:145431430 A G 0.044856 -9.2304e-05
5:145431924 C T 0.051614 -2.2477e-05
5:145433763 T C 0.772401 -8.4950e-05
5:145436464 G C 0.065772 3.9445e-05
5:145442133 A G 0.313212 -1.4277e-05
5:145442203 C G 1.229157 6.8872e-05
5:145443956 A G 0.046508 4.0242e-05
5:145448171 A G 0.045875 1.4563e-07
5:145450586 A G 0.700355 -3.2457e-06
5:145457587 T G 0.037881 -1.0302e-04
5:145461467 A G 0.084665 7.2267e-05
5:145463878 A G 0.044279 7.6941e-05
5:145466813 G A 0.088895 1.9744e-04
5:145466953 A G 0.041825 -4.6346e-05
5:145467826 G A 0.313127 6.7661e-05
5:145486437 G C 0.050215 -1.2329e-05
5:145504688 C T 0.746504 -2.6239e-05
5:145515996 T C 0.072280 -3.0370e-04
5:145522926 C A 0.148250 -9.8794e-06
5:145527666 G A 0.060984 -5.1984e-05
5:145527760 T C 0.065503 -3.7941e-06
5:145543972 A G 0.593953 -2.6670e-05
5:145546143 A G 0.217099 -6.4097e-05
5:145548934 G A 0.069813 -2.1592e-05
5:145551085 A G 0.063260 1.7459e-05
5:145570691 A G 0.113916 5.0862e-05
5:145574183 A G 0.050020 -1.2305e-05
5:145574235 G C 0.266148 7.9845e-05
5:145609611 T A 0.025333 6.3547e-06
5:145611704 A G 0.138081 4.2704e-05
5:145617707 A G 0.702472 -1.6891e-05
5:145638640 C A 0.144368 -1.3720e-05
5:145651466 A G 0.036239 -1.6154e-04
5:145657603 C T 0.551515 -1.5995e-05
5:145665856 T C 0.025122 -2.2746e-05
5:145676883 G A 0.053604 -1.8480e-05
5:145691232 A G 0.026151 4.3340e-05
5:145700467 T C 0.030153 7.4589e-05
5:145702956 C T 0.065775 5.8257e-07
5:145705875 G A 0.642318 -3.1816e-05
5:145710848 T C 1.113731 -6.7403e-05
5:145713230 C T 0.114400 -1.0043e-04
5:145714312 G A 0.050559 -3.7213e-06
5:145715601 C G 0.282858 9.4404e-07
5:145715745 G C 0.454347 -3.3493e-05
5:145718765 T C 0.082783 -1.3042e-04
5:145723357 A G 0.096243 -2.4019e-06
5:145740161 T C 0.261861 3.8889e-05
5:145740415 G A 0.056116 2.0573e-05
5:145743582 A G 0.237693 -2.6104e-05
5:145745336 G A 0.501462 6.8344e-06
5:145752372 C G 0.514072 -9.6723e-06
5:145757699 C T 0.031286 3.6756e-05
5:145770040 C G 0.053376 -8.2588e-05
5:145770704 T C 0.053701 -6.1212e-05
5:145770899 T G 1.663345 -1.8810e-05
5:145771759 A C 1.406842 8.8970e-06
5:145776715 T C 0.072160 8.0408e-05
5:145787259 C T 0.242464 1.8206e-04
5:145787415 T C 0.063045 -5.4921e-05
5:145788112 C A 0.109830 -4.7034e-05
5:145789259 C T 1.730573 -1.8567e-05
5:145794177 A G 0.060816 5.9662e-05
5:145795431 C T 0.100109 -1.0806e-05
5:145797644 T C 0.217686 -1.2678e-05
5:145798529 C T 0.037888 5.8298e-06
5:145798719 G C 0.039559 1.5687e-05
5:145799018 G C 0.104513 -3.9828e-05
5:145803849 A G 1.607884 2.0988e-05
5:145804026 T C 0.187978 -1.4345e-05
5:145804227 G A 0.059138 -7.4246e-05
5:145804362 T C 0.302887 6.5410e-06
5:145804417 C T 1.652000 2.6178e-05
5:145804977 A C 1.836524 1.3704e-05
5:145805202 T G 1.834385 1.7054e-05
5:145807255 T C 1.317026 -1.4172e-04
5:145813950 T C 0.049037 2.5400e-05
5:145815856 A G 1.714069 -4.3141e-05
5:145828450 G A 0.066940 1.3163e-05
5:145837034 C G 0.106694 1.9095e-06
5:145852127 A G 0.059949 -1.4110e-05
5:145858010 G A 0.278862 -5.4965e-05
5:145858480 A G 0.175598 5.5744e-05
5:145859016 C T 0.024655 1.5568e-04
5:145864463 G C 0.066272 2.8359e-05
5:145877252 C T 0.049871 9.2539e-06
5:145885189 A G 0.063149 -1.1543e-04
5:145886836 A G 0.051828 -5.4755e-05
5:145889235 G A 0.209137 4.6919e-04
5:145894896 C G 0.397348 9.3171e-04
5:145895558 A G 0.138717 -5.1446e-05
5:145909859 C A 1.287863 -1.1748e-04
5:145915787 A G 1.725043 -1.6587e-05
5:145920270 A G 0.134299 -1.8502e-05
5:145924284 G A 0.283909 7.4483e-05
5:145925390 T G 0.052000 -2.6675e-05
5:145934483 A G 0.636453 5.1925e-05
5:145938498 G A 1.208569 -2.8183e-05
5:145941619 T C 0.104331 -8.1130e-07
5:145942801 C A 0.294156 -6.1074e-05
5:145949663 A G 0.098262 -8.0735e-05
5:145958467 T C 0.114857 3.6697e-05
5:145961311 T C 0.052787 -2.8910e-05
5:145965416 C T 0.072984 -5.2400e-05
5:145970873 A G 0.059105 -9.9907e-06
5:145974850 G A 1.410432 2.2235e-05
5:145986540 A G 0.044220 -5.1318e-05
5:146001344 A G 0.072851 -1.3275e-05
5:146004836 C T 0.213525 1.0251e-04
5:146011408 C T 0.073182 -5.3447e-05
5:146016776 G A 0.158019 6.7675e-05
5:146021883 T C 0.059245 -1.4561e-05
5:146029380 C T 1.682828 -4.1587e-05
5:146033408 G A 1.536753 -3.8515e-05
5:146033853 T C 0.176949 1.0674e-04
5:146037037 T C 1.726935 -1.0386e-05
5:146045690 C T 1.970360 -5.5702e-05
5:146054117 G A 0.159603 -3.6812e-05
5:146057393 T C 1.761398 4.3952e-05
5:146066309 C T 0.056908 4.7213e-05
5:146066999 C T 0.262650 4.3087e-05
5:146067357 A G 0.052532 3.8853e-05
5:146067570 T G 0.088035 -2.6446e-05
5:146068662 T G 0.505195 -7.3789e-05
5:146069598 C T 0.872974 2.8941e-05
5:146069910 C T 0.152560 5.6399e-05
5:146071185 C T 0.066061 -7.7418e-05
5:146071687 G A 0.071286 -1.0839e-04
5:146082470 A G 0.054980 7.9781e-05
5:146083136 A G 0.315351 -2.3086e-05
5:146089224 A G 0.184651 1.0221e-05
5:146089621 A C 0.377293 -3.2627e-05
5:146089695 A G 1.956390 8.8933e-05
5:146098673 G A 0.034642 8.7430e-06
5:146111707 T C 0.183654 -2.3509e-05
5:146111839 C T 0.063724 1.7231e-04
5:146118962 C A 1.405391 1.6457e-05
5:146124263 C T 0.062857 5.5931e-05
5:146127530 T C 0.034609 1.8744e-05
5:146129568 A G 0.187621 -8.2042e-05
5:146135209 C T 0.043685 5.3698e-05
5:146135668 A G 0.166393 3.5913e-05
5:146137183 C T 0.295691 8.0789e-05
5:146138788 T C 0.028959 -4.8403e-05
5:146140123 G A 0.069008 -8.0045e-05
5:146141748 C G 0.074957 -5.2029e-05
5:146148946 C T 0.076879 -1.1812e-04
5:146152820 T C 1.720586 -2.5755e-05
5:146161813 A G 0.145218 1.7443e-05
5:146164589 T C 0.179594 1.0743e-03
5:146169511 G A 1.248371 -5.2782e-06
5:146173925 C T 0.030299 -1.2383e-04
5:146176258 C G 0.138266 -1.8433e-05
5:146177735 T C 0.065425 -2.3201e-05
5:146188415 C A 1.294610 -8.0581e-05
5:146200904 A G 0.252370 3.4512e-06
5:146203875 C T 0.038956 2.0262e-04
5:146204899 C T 0.027427 -2.9038e-05
5:146217841 C A 0.022136 -9.6632e-05
5:146218243 G A 0.463179 5.7907e-05
5:146219833 A G 0.066862 -8.2061e-05
5:146224363 G A 0.063042 -3.2368e-05
5:146226816 G A 0.034921 -3.9944e-05
5:146227117 A G 0.043564 2.4099e-04
5:146228142 A G 0.151859 3.7327e-06
5:146228161 G A 0.106555 5.9843e-05
5:146235302 T C 0.032967 -2.4571e-05
5:146247587 C A 0.194583 4.4224e-05
5:146258171 T G 0.047255 -1.1281e-05
5:146284234 G A 0.076389 1.6065e-05
5:146285437 A G 0.707210 2.3264e-04
5:146286747 G T 0.981415 9.3659e-05
5:146299831 A G 0.112595 -3.4553e-05
5:146300054 A C 0.202924 5.8656e-06
5:146313216 T C 0.064363 -5.1580e-06
5:146320823 T G 0.251961 4.9782e-05
5:146326153 C T 0.066535 -2.3669e-05
5:146334580 C G 0.040251 2.8424e-05
5:146337694 A G 1.297184 -6.3874e-05
5:146347090 C G 0.079015 -1.2655e-04
5:146351454 A C 0.054957 -7.5919e-05
5:146372069 T C 0.049430 5.9644e-06
5:146372258 T G 0.951236 -5.9558e-05
5:146377151 A C 0.062497 2.4245e-05
5:146388061 T C 1.166880 -6.1208e-05
5:146403603 T C 0.041477 -5.0681e-05
5:146407301 C T 0.055603 9.3015e-05
5:146415216 T C 1.535023 -2.6539e-04
5:146420972 G A 0.045187 8.3004e-05
5:146434800 T C 0.164284 -2.9790e-05
5:146438829 G A 0.189494 1.1645e-05
5:146444312 C T 0.144092 -5.9218e-05
5:146446278 C T 0.035466 6.3802e-06
5:146451127 T C 0.046171 -2.7563e-06
5:146456244 C T 1.265908 9.0852e-05
5:146457350 G A 0.021776 9.6208e-05
5:146465558 T C 0.074652 -9.6524e-05
5:146468959 C A 0.053610 2.5866e-05
5:146472952 T C 0.102215 2.3831e-05
5:146475990 G A 1.547068 1.5093e-04
5:146476055 A C 0.077015 -1.7965e-06
5:146477197 C T 0.076937 3.4099e-05
5:146482041 C T 1.120382 7.2147e-05
5:146483183 T C 0.460163 -1.7608e-05
5:146486030 T C 1.575962 1.1129e-05
5:146486824 T C 0.041241 2.2146e-05
5:146496152 C T 0.027436 2.3776e-05
5:146497842 A G 0.022331 -2.1147e-05
5:146506464 T C 1.891751 2.1683e-04
5:146522606 A G 0.410305 -2.3861e-05
5:146528030 G T 0.049928 3.3289e-05
5:146530363 T G 0.034473 -1.0246e-04
5:146537974 C T 0.096405 6.2860e-06
5:146540899 T C 0.970688 -8.0769e-06
5:146541631 G C 0.525091 1.5999e-05
5:146542770 T C 0.255025 7.4068e-06
5:146548943 G A 0.030757 -4.5127e-05
5:146553369 T C 1.320197 -3.4522e-05
5:146554234 G T 0.080702 1.9371e-04
5:146554363 G A 0.367844 -4.6735e-05
5:146555066 C T 0.765050 -9.5873e-05
5:146555190 A C 0.382155 7.4165e-05
5:146557552 T C 1.265019 1.1266e-05
5:146559069 C T 1.778656 2.2181e-05
5:146566048 A G 0.720297 7.3622e-05
5:146568965 T C 0.042575 -4.5212e-05
5:146572935 A G 0.799880 6.2363e-05
5:146581206 T C 0.027917 -9.9209e-07
5:146581907 G A 1.737714 3.2533e-04
5:146587911 C T 0.886191 1.5893e-04
5:146588731 G T 0.039059 3.3873e-05
5:146591725 A G 0.071387 -6.3437e-05
5:146592389 C T 0.054671 -2.4657e-05
5:146600210 C T 0.889261 1.9678e-04
5:146604045 A G 0.199211 1.2405e-05
5:146606537 T C 0.068576 4.2291e-05
5:146607728 G A 0.210312 -2.0028e-05
5:146608541 T G 0.983690 -1.3996e-05
5:146610003 C T 0.726055 -6.5602e-05
5:146610957 A G 0.039806 5.7574e-05
5:146615261 C T 0.097210 3.6405e-05
5:146615785 G T 1.495000 -1.2112e-05
5:146622157 G T 0.829520 -6.3109e-05
5:146622391 A C 0.031010 -5.8301e-05
5:146630788 G C 0.484558 2.7423e-05
5:146632142 A G 0.106935 -4.9468e-05
5:146641707 C T 0.512748 -6.5372e-05
5:146642768 T C 0.202064 -7.2261e-05
5:146648522 A G 0.036200 -3.9017e-05
5:146648912 A G 0.054168 -1.0644e-04
5:146654828 G T 1.113624 -4.8837e-05
5:146655265 T C 1.658326 1.2137e-05
5:146655481 G A 1.249800 -1.1761e-05
5:146657435 C T 0.190876 8.9747e-05
5:146658874 T A 0.028537 1.4171e-06
5:146664042 A G 1.307684 -1.1462e-05
5:146670637 C T 0.232698 1.7029e-04
5:146671021 C T 0.597556 7.7839e-06
5:146676067 G A 0.137828 6.1316e-05
5:146676419 C T 0.321342 -2.0073e-05
5:146676974 T C 1.470913 8.1142e-05
5:146677870 A G 0.027063 1.7763e-05
5:146680807 G T 0.064792 4.7489e-05
5:146685292 C T 0.332787 -2.2063e-05
5:146687359 A G 0.733524 2.6970e-05
5:146689428 T C 1.603359 5.0350e-06
5:146690988 C T 0.061319 -8.9884e-05
5:146692203 C G 0.452497 -4.0046e-05
5:146696850 G A 0.033847 3.6991e-05
5:146702882 C G 0.351158 -7.0361e-05
5:146708031 A G 0.631325 1.4050e-05
5:146709681 A G 0.074990 1.9045e-06
5:146715841 A G 0.283812 -1.4240e-05
5:146736147 C T 0.276538 -2.6087e-06
5:146751398 C T 0.056418 1.7987e-06
5:146755501 C A 0.449748 2.7677e-05
5:146757478 T C 0.063805 -2.3936e-05
5:146759867 C T 1.687885 1.9185e-05
5:146764068 T C 0.045142 6.1302e-05
5:146774857 T C 0.453854 -1.2373e-06
5:146777878 A G 0.321167 1.4839e-05
5:146779221 C T 0.813032 6.8721e-06
5:146779610 G A 0.067801 -4.1617e-05
5:146779986 A G 0.357494 -1.8703e-05
5:146788606 T C 0.075110 5.4167e-05
5:146804175 T C 0.130307 2.8888e-05
5:146810610 C A 0.431299 -7.9081e-05
5:146811999 C T 0.037742 -7.1987e-05
5:146816300 T G 0.092644 -5.1900e-06
5:146818547 C T 0.045343 -1.7820e-05
5:146824553 T C 1.128551 -1.8328e-05
5:146851364 T C 0.024849 2.3965e-05
5:146856593 G A 0.031536 4.0872e-05
5:146862229 C A 1.002655 -2.0091e-05
5:146864695 A G 0.088401 2.8881e-05
5:146866505 T C 0.714630 -2.1359e-05
5:146867330 G A 0.041348 1.5848e-04
5:146870077 C A 0.277158 -8.1326e-06
5:146887938 C T 0.046800 -3.0267e-05
5:146901476 T C 0.071897 1.1915e-04
5:146905415 C T 0.392048 2.1168e-04
5:146913304 G A 0.054873 4.3843e-05
5:146918052 C T 0.139691 -5.9645e-05
5:146931333 A C 0.329678 -1.2989e-05
5:146934785 T C 0.615885 -4.2312e-05
5:146937154 G A 0.216972 -2.2509e-05
5:146938928 A G 0.034350 2.9708e-05
5:146944239 G A 0.344624 -8.9654e-06
5:146946840 C T 0.167776 -2.3571e-05
5:146959454 T C 0.254850 -6.0305e-06
5:146960917 C T 0.028468 3.8888e-05
5:146961096 G A 0.051013 5.7016e-05
5:146963012 G C 0.032448 -7.6317e-06
5:146968502 A G 0.028121 1.0150e-04
5:146971585 T C 0.231227 3.9985e-06
5:147000327 A G 0.155358 -1.7660e-04
5:147010485 A G 0.037316 5.9018e-05
5:147011425 C T 0.134644 -7.0111e-05
5:147013088 G A 0.104877 -9.6294e-05
5:147016880 T C 0.258336 -2.4432e-05
5:147018396 C A 0.046797 -1.2517e-05
5:147023595 T G 0.022925 5.3063e-05
5:147028604 T C 0.073899 2.1715e-04
5:147031868 C T 0.297853 -5.9555e-05
5:147062322 C T 0.190253 4.9269e-07
5:147067369 T C 0.033967 5.4562e-05
5:147068658 A G 0.224268 -9.6071e-05
5:147071289 T C 0.040377 -2.4931e-05
5:147074914 C T 0.347925 -3.6872e-05
5:147088555 C T 0.261501 -3.2937e-05
5:147101698 C T 0.065649 -5.6059e-05
5:147104197 T C 0.093530 -5.3625e-05
5:147104275 T C 0.336539 1.2739e-04
5:147110531 T G 0.463243 1.4185e-04
5:147120340 G A 0.035729 -2.7684e-05
5:147125921 A G 0.081725 6.6513e-05
5:147133898 G A 0.042928 8.7958e-07
5:147136612 G T 0.324647 -9.8523e-05
5:147160678 T C 0.104922 -6.4508e-06
5:147160919 T G 0.938581 2.3230e-05
5:147161704 C T 0.085935 5.4517e-05
5:147162945 G A 0.084610 2.7025e-05
5:147165953 A G 0.226203 8.1853e-05
5:147167479 A G 0.116857 -2.4706e-05
5:147170560 T C 1.226631 9.3481e-06
5:147178295 A G 1.663984 5.2995e-05
5:147180883 A G 0.095123 -5.2940e-05
5:147182398 C T 0.026921 -2.0438e-05
5:147182755 C G 0.114484 -6.2951e-05
5:147183801 G A 1.149723 -4.3499e-05
5:147184434 C G 0.521235 -5.1225e-05
5:147185679 T C 0.092449 -2.0603e-05
5:147188894 A G 0.734679 1.8876e-06
5:147190108 T C 1.215797 7.9413e-06
5:147193287 G C 0.080650 1.3640e-05
5:147197478 A G 0.107593 -4.3701e-05
5:147200816 C T 0.027277 -2.3523e-05
5:147204093 T C 0.048147 8.8580e-05
5:147207678 C T 0.025434 1.1317e-04
5:147211393 G A 0.293965 6.4738e-06
5:147213611 C T 0.064422 -2.6836e-05
5:147225514 C T 0.288599 1.0511e-05
5:147227546 A G 0.438939 -5.1903e-05
5:147228472 C T 0.043295 -1.6689e-05
5:147228881 A G 0.077132 2.3983e-04
5:147231433 G A 0.398926 3.5887e-05
5:147235007 G A 0.090547 -9.2948e-05
5:147236226 C A 0.116756 -1.3702e-06
5:147236299 C T 1.410802 1.6044e-06
5:147241104 G C 0.162129 -2.6177e-06
5:147243641 C T 0.367536 -2.5971e-05
5:147255688 T C 0.066700 -4.6221e-05
5:147257556 A G 0.118782 3.2257e-05
5:147259716 A G 0.248096 1.1431e-04
5:147261473 A T 0.023382 -1.1657e-05
5:147268298 G A 0.129713 7.9156e-05
5:147271872 T C 0.026216 -8.7376e-05
5:147275849 G A 1.496525 -5.1725e-07
5:147279843 G A 0.099106 -3.7109e-05
5:147285713 C A 0.193921 1.3680e-06
5:147286054 A G 1.164537 -3.1727e-05
5:147286317 C T 1.175732 -1.6963e-05
5:147286612 C T 0.216057 -1.4199e-05
5:147287658 T C 0.024781 5.3041e-05
5:147288457 A T 0.044928 5.9664e-05
5:147289666 C T 0.325328 1.3008e-05
5:147289799 G A 0.196887 -1.9197e-05
5:147291200 A G 0.686279 7.8336e-05
5:147298120 A G 0.661854 -1.4064e-05
5:147298865 C T 0.093549 -2.7210e-05
5:147300773 C T 1.581834 9.0183e-06
5:147309689 T C 0.085509 5.6218e-05
5:147312203 C G 0.155102 -2.2261e-05
5:147316388 T C 0.582664 -1.1095e-05
5:147335243 G A 1.009127 1.3219e-05
5:147337164 T G 0.191996 -1.2619e-04
5:147346934 G A 0.275233 1.1759e-04
5:147350846 A G 0.020731 -1.0228e-04
5:147358387 T G 1.273815 2.6644e-05
5:147364208 C T 0.302079 4.8125e-05
5:147377662 C G 0.041792 1.5423e-06
5:147386552 T C 0.776893 5.7895e-05
5:147389916 G C 0.081374 1.7477e-05
5:147390014 C T 0.060436 1.0746e-04
5:147390529 A G 1.210185 3.8934e-05
5:147391533 C G 0.036703 -1.3914e-05
5:147393664 C A 1.102368 1.2204e-05
5:147397424 A G 0.171788 -1.3889e-04
5:147405030 A G 0.333702 2.5388e-05
5:147422443 A G 0.043376 1.4060e-05
5:147430086 C T 0.077963 -3.1458e-05
5:147446615 A G 0.064136 5.5911e-05
5:147450247 G A 1.240666 2.1212e-05
5:147458278 C T 0.088158 5.5304e-05
5:147464582 T C 0.029361 6.8344e-06
5:147466001 A G 0.068683 -6.4737e-06
5:147475044 T A 0.115471 -3.4404e-06
5:147475798 A G 1.033639 1.7273e-05
5:147476238 T C 0.079284 5.1788e-05
5:147480027 A G 1.049021 1.7436e-05
5:147480080 A G 0.214651 -3.6804e-06
5:147484838 T C 0.037320 -7.8065e-06
5:147486285 T C 0.088875 -2.8567e-05
5:147486359 T C 0.215440 -2.5648e-06
5:147491726 C T 0.146422 -4.5416e-06
5:147499426 C A 0.237385 -1.8411e-05
5:147505990 T C 1.486460 5.6329e-06
5:147506593 G A 0.069141 -1.6587e-05
5:147507511 G A 1.251241 1.8575e-05
5:147516195 C G 1.738360 -5.4894e-07
5:147520415 A G 0.632688 -1.2748e-05
5:147529966 T C 0.066093 -5.9347e-05
5:147531776 T C 0.076246 1.6328e-05
5:147538478 C T 0.512287 1.7706e-05
5:147550297 T C 0.043688 -7.6708e-06
5:147555957 C T 1.109599 7.0904e-07
5:147559622 G C 0.076356 1.8449e-05
5:147566126 A G 1.098612 -5.3262e-06
5:147572263 G A 0.939882 -2.7807e-06
5:147573410 A T 0.059306 -9.0462e-06
5:147579100 C T 0.031857 6.3413e-05
5:147583414 T C 0.086726 4.0906e-05
5:147588167 C T 0.056914 -2.9427e-05
5:147594150 C T 0.153657 -1.7554e-05
5:147606425 A G 1.901222 2.8828e-05
5:147619072 C A 1.851286 1.5585e-05
5:147629329 G T 0.056483 -8.8271e-05
5:147629534 G A 1.856551 2.3590e-05
5:147653510 A G 0.078138 -1.2345e-06
5:147703416 T C 0.513183 -7.4256e-06
5:147705540 T C 0.295224 4.6395e-05
5:147725831 A G 0.064633 2.7632e-05
5:147731747 A G 1.891559 2.0616e-05
5:147732487 T C 0.071452 -2.5244e-05
5:147738742 A T 0.043126 -1.6196e-04
5:147741889 T C 0.023249 3.9921e-05
5:147752991 C T 0.219608 2.3308e-05
5:147756383 A G 0.032023 -7.9109e-05
5:147758697 G T 0.022727 2.7418e-05
5:147758717 C A 0.064461 9.6743e-05
5:147760482 G A 0.528597 -1.0931e-05
5:147761948 C A 0.051091 -2.7167e-05
5:147768570 A G 0.074425 -9.0019e-06
5:147771465 G A 0.172853 -2.4037e-06
5:147783710 G A 0.282400 1.9677e-05
5:147785594 T C 0.091024 -9.6327e-06
5:147790860 G C 1.144280 -2.8808e-05
5:147793151 G A 0.074630 -1.4268e-05
5:147801800 T C 0.120492 -6.6146e-05
5:147803207 C T 0.561119 -3.0318e-05
5:147803446 A G 0.074675 -1.3825e-05
5:147805120 C T 0.544105 -4.1529e-05
5:147823134 T C 0.081981 5.3718e-05
5:147823348 T C 0.025771 -8.8125e-05
5:147823448 T G 0.048952 -2.8535e-05
5:147823559 C T 0.042211 5.4347e-05
5:147827921 G A 1.690349 3.2273e-05
5:147830517 T C 0.045256 -6.0901e-05
5:147832428 G T 0.562411 -4.6045e-05
5:147832681 T A 0.082118 2.8718e-05
5:147833281 A C 0.561350 -4.8595e-05
5:147836246 C A 0.243347 1.5273e-05
5:147840922 A G 0.075321 -7.7139e-06
5:147842353 C T 0.839653 -1.1204e-04
5:147845815 C A 0.826531 -9.8768e-05
5:147847273 A G 1.172885 -9.4446e-05
5:147849635 T C 0.895766 -1.5796e-04
5:147851734 T C 0.074883 -1.0056e-05
5:147854062 G A 0.092777 1.8312e-05
5:147854970 T C 0.894487 -5.4595e-05
5:147855389 A G 0.038102 7.1566e-05
5:147855792 T C 0.096594 1.2879e-05
5:147856232 C T 0.896314 -4.8195e-05
5:147856333 A G 0.796897 -7.0078e-05
5:147856522 A G 0.887940 -5.5701e-05
5:147859678 A T 0.097473 -4.0305e-04
5:147865059 C G 0.633116 4.6739e-06
5:147865692 T C 0.056674 1.5680e-04
5:147868995 T G 0.025947 -3.1283e-05
5:147871806 G A 0.701683 5.6679e-05
5:147872096 A G 0.059527 1.4345e-04
5:147873769 A G 0.091465 2.5717e-05
5:147876489 T C 0.057823 1.1128e-04
5:147877370 A C 0.058962 1.0380e-04
5:147878206 T G 0.026310 -2.9780e-05
5:147888484 A G 0.026294 -2.8627e-05
5:147889677 A G 0.025862 -3.6800e-05
5:147890285 T C 0.025956 -2.3870e-05
5:147896324 C T 0.058988 1.0743e-04
5:147896967 G A 0.093439 -2.9131e-04
5:147897437 G A 0.113348 7.0204e-04
5:147898148 C A 0.040322 -2.7967e-05
5:147901832 G A 0.057706 1.1912e-04
5:147902938 C G 0.120482 3.7983e-04
5:147903211 C A 0.069579 -3.0937e-04
5:147904553 T C 0.045009 -3.0921e-06
5:147911716 C G 0.057979 1.0063e-04
5:147914172 C A 0.053441 -9.4807e-05
5:147918965 G A 0.130450 -2.6432e-05
5:147922433 G C 0.057930 1.3202e-04
5:147925136 C A 0.025992 -2.7990e-05
5:147926201 A T 0.058005 1.3140e-04
5:147929740 A G 0.095578 -5.3785e-05
5:147930225 T C 0.024639 2.5923e-04
5:147932610 A G 0.058070 1.1283e-04
5:147933560 G A 0.037388 -1.0340e-05
5:147934169 A G 0.058063 1.2075e-04
5:147942404 C A 0.698031 3.0217e-03
5:147944361 A G 0.044681 -1.6911e-06
5:147947994 C T 0.055720 -2.8993e-05
5:147949971 G A 0.315322 5.0466e-05
5:147951078 T C 0.049994 -2.4116e-05
5:147951224 C T 0.050332 -1.6588e-05
5:147953247 C T 0.264360 6.9117e-05
5:147953599 T C 0.051380 -2.2928e-05
5:147953955 G T 0.050527 -9.0942e-06
5:147954026 G A 0.039546 -3.2476e-05
5:147954485 T A 0.050695 -1.2618e-05
5:147960011 C T 0.089583 2.6079e-05
5:147972619 A G 0.076746 -5.0716e-06
5:147973265 G A 0.226758 3.3064e-04
5:147975233 C T 0.068975 -5.0737e-05
5:147976829 T A 0.104552 1.0966e-05
5:147977423 A C 0.041841 2.7586e-05
5:147985488 T C 0.034067 -4.2887e-05
5:147987983 A C 0.032737 -2.6319e-05
5:147989542 C A 0.034110 -5.0103e-05
5:147995605 C T 0.686071 1.8496e-05
5:147996147 C A 0.069118 -6.8743e-05
5:147997485 C T 0.032740 -1.8380e-05
5:147999903 C T 0.061689 -1.1747e-04
5:148002325 A G 0.034408 -3.8535e-05
5:148002454 A T 0.034028 -4.9140e-05
5:148008065 G T 0.032555 -2.0566e-05
5:148009101 A G 0.154131 1.9390e-04
5:148011956 T C 0.726740 3.7936e-05
5:148016537 G A 0.223389 2.3429e-04
5:148017789 T C 0.085853 -5.4624e-06
5:148021396 C T 0.045457 1.4862e-04
5:148022184 A G 0.048962 -3.1146e-05
5:148027850 G C 0.088982 5.5506e-05
5:148030961 A C 0.476584 -2.9661e-03
5:148038227 G A 1.919892 1.0882e-04
5:148057525 A G 0.034032 -9.9239e-05
5:148057596 C T 0.817579 3.0902e-05
5:148066720 A G 0.052120 -4.0829e-05
5:148075167 C T 0.087619 -3.2154e-04
5:148088812 T C 0.085201 5.7198e-05
5:148093644 G A 0.829192 -4.1550e-06
5:148099424 A G 0.324062 6.4521e-04
5:148108261 T C 0.029254 2.5663e-05
5:148109084 G A 0.088924 -9.9283e-05
5:148116202 G T 0.497110 -3.5252e-04
5:148117405 G T 0.072121 5.4720e-05
5:148147742 T C 0.040225 -2.3736e-05
5:148149155 C A 0.151668 -1.0587e-03
5:148149418 C T 0.154975 3.6618e-05
5:148152058 C T 1.005618 -1.3589e-04
5:148157249 A C 0.371353 -1.8315e-05
5:148161051 G A 0.123595 2.0949e-04
5:148162464 C T 0.061981 1.5327e-04
5:148167739 A G 0.193349 3.8308e-05
5:148168678 A G 0.024966 8.8947e-05
5:148169346 A G 0.329602 1.0334e-06
5:148169675 G A 0.112277 -2.5278e-05
5:148172928 C A 0.178906 8.1049e-05
5:148173631 G A 0.039072 -2.8567e-06
5:148175104 C T 0.102959 7.2505e-05
5:148178371 C T 0.426482 5.1564e-05
5:148190009 C T 0.112621 -8.1811e-06
5:148192082 T A 0.021373 -1.1907e-05
5:148194962 A C 0.383602 5.6214e-05
5:148195304 C T 0.063451 1.8406e-04
5:148196104 C T 0.039196 -1.7711e-06
5:148196863 A G 0.035079 1.0474e-05
5:148198505 T C 0.026693 -4.6699e-05
5:148205052 G A 1.096220 3.1629e-05
5:148205741 A G 0.725088 1.0134e-04
5:148206440 A G 0.721420 1.6114e-04
5:148206473 C G 1.095156 3.0660e-05
5:148206646 A G 0.362972 -4.1214e-05
5:148206885 T C 0.029731 1.2553e-05
5:148207447 C G 0.545533 2.3821e-05
5:148207633 A G 0.610581 1.1120e-05
5:148208818 A C 0.064130 -8.2739e-06
5:148212702 A G 0.067703 1.1133e-05
5:148214146 G A 0.329106 -8.3602e-08
5:148214229 A C 0.079232 4.4136e-05
5:148215902 C T 1.040517 -4.0677e-05
5:148216187 A G 0.935669 -2.5972e-05
5:148216319 G A 0.910515 1.6096e-05
5:148216402 A G 1.336458 6.0411e-05
5:148216861 G A 0.389334 4.1788e-05
5:148220997 C T 0.118217 -1.6462e-04
5:148221473 T C 1.336283 -4.8345e-06
5:148229365 T A 0.087483 -1.4002e-05
5:148232210 T C 0.069930 -3.4547e-05
5:148232687 G A 0.096704 -1.6926e-04
5:148239611 A C 0.051607 4.0064e-05
5:148241484 C T 0.126977 1.4915e-06
5:148246427 C T 1.032178 3.5227e-05
5:148246554 A G 0.065736 1.1673e-05
5:148248667 C T 1.912144 1.1021e-04
5:148249230 G A 0.299512 4.0716e-05
5:148250573 A G 1.179065 1.4667e-05
5:148253891 T C 0.694046 1.5576e-05
5:148254472 A G 0.039592 -4.3969e-05
5:148260401 C A 0.068196 -6.0690e-05
5:148268065 A G 0.071806 -3.2840e-05
5:148284966 A G 0.092381 -4.2881e-05
5:148289206 A G 0.214336 1.5055e-05
5:148292922 T C 1.291780 4.3770e-05
5:148295229 G C 1.289271 -1.3602e-05
5:148295775 G C 0.173375 7.3770e-05
5:148304878 C A 0.075941 9.8279e-05
5:148308260 A G 0.728402 -7.1362e-04
5:148310477 A G 0.614418 -6.2471e-05
5:148312767 C T 0.798991 4.5530e-06
5:148313933 A G 1.252967 6.0260e-05
5:148319491 C T 0.282604 2.0217e-06
5:148329781 T C 0.055334 2.0491e-05
5:148331540 C T 1.025297 -2.3695e-05
5:148332532 A G 0.661617 -2.2263e-05
5:148339334 A G 0.167357 -2.8490e-05
5:148340041 A G 0.722105 4.0237e-07
5:148346221 T C 0.051611 -1.5195e-04
5:148360374 T C 1.587637 1.3990e-05
5:148367643 T C 1.114721 1.8140e-04
5:148371305 T G 0.044824 1.9121e-05
5:148372422 A C 0.037050 -2.4980e-05
5:148387687 A G 0.016339 -3.8355e-05
5:148388420 T C 0.071845 5.0283e-05
5:148389714 C A 0.031672 -1.2090e-05
5:148390295 C T 0.369311 -5.5898e-04
5:148397045 T G 0.079927 -4.3479e-07
5:148397723 G A 0.176845 7.2659e-05
5:148406386 C T 0.368640 -5.2322e-04
5:148408870 A G 0.027021 1.8430e-05
5:148409765 C T 0.079316 -1.7607e-05
5:148417553 G T 0.430445 2.7204e-05
5:148422274 T C 0.027829 -5.6421e-06
5:148423623 T G 0.052055 4.0502e-05
5:148424722 G A 0.081293 -2.1477e-05
5:148441128 C T 0.376692 3.4244e-05
5:148442297 T C 0.317006 -6.9623e-05
5:148446287 T C 0.090641 -6.0996e-05
5:148452317 C T 0.056979 -1.4879e-04
5:148452330 G A 1.919687 -2.6578e-05
5:148466539 A G 0.048913 3.2577e-05
5:148474831 A G 0.028121 7.5037e-06
5:148485449 G A 1.108402 8.0917e-05
5:148489570 C T 1.517379 -6.8012e-06
5:148496889 G A 0.105893 1.1976e-05
5:148497712 T C 0.025349 -3.1550e-05
5:148498799 A G 1.519875 -1.0180e-05
5:148503191 T G 0.064022 2.3748e-05
5:148508952 A G 0.025093 2.0300e-05
5:148513424 T G 0.055210 8.3924e-05
5:148521810 C T 0.030017 1.8573e-05
5:148528107 T C 0.991665 6.8333e-06
5:148530233 G A 0.078028 8.7398e-06
5:148532499 T C 0.035457 9.8828e-06
5:148532829 A C 0.081790 -2.8463e-05
5:148533724 A G 0.080082 1.2744e-04
5:148533752 G A 1.589679 2.1086e-05
5:148535339 A G 0.034061 3.0540e-05
5:148535719 A G 0.032539 -5.6867e-05
5:148542007 T C 0.119229 -4.5319e-05
5:148548419 A G 1.479226 -2.4740e-05
5:148548587 G C 1.404658 1.2176e-05
5:148549111 A G 0.769931 4.6865e-06
5:148557596 T C 0.035151 -8.6648e-05
5:148559714 G A 0.043694 6.7413e-05
5:148566140 T C 0.696172 2.9241e-05
5:148576253 C T 1.013119 -3.0534e-05
5:148577521 A G 0.076730 -2.6282e-06
5:148580304 G A 0.097911 -6.0745e-05
5:148584631 C T 0.786267 2.5525e-05
5:148587840 T C 0.077158 2.2158e-05
5:148592398 A G 0.039059 6.3510e-05
5:148593472 A G 0.631507 2.4557e-05
5:148594724 A G 0.051974 -6.1345e-05
5:148600845 T C 0.079609 1.0915e-04
5:148607734 A G 0.204956 -2.7542e-06
5:148611554 A G 0.109706 -9.6542e-05
5:148613163 G A 0.034752 3.2519e-05
5:148616051 T G 0.180801 4.2777e-04
5:148618749 T C 0.941456 2.4062e-04
5:148618835 A T 0.025914 6.2083e-05
5:148623991 A G 0.036573 5.2663e-05
5:148644292 T C 0.453925 -1.6371e-05
5:148645462 C T 0.101271 2.8354e-05
5:148646282 T G 1.014064 1.3954e-04
5:148647553 C T 0.159324 -2.6169e-05
5:148652817 C A 0.040442 8.6354e-05
5:148658759 G A 0.116604 5.2436e-05
5:148659664 A G 0.848706 5.5657e-05
5:148661497 G T 0.060718 -1.2778e-05
5:148661797 T C 0.065691 4.6164e-05
5:148663788 T C 0.974329 1.7820e-04
5:148666184 A G 1.763907 5.2462e-05
5:148672361 T C 1.817764 7.0487e-06
5:148674271 T C 1.881524 2.8589e-05
5:148679421 T C 1.701865 2.9062e-05
5:148680717 A G 0.104234 1.3730e-05
5:148683087 A G 0.146364 2.4043e-05
5:148684117 G A 0.045048 -4.9608e-05
5:148685302 A G 0.080216 1.1735e-04
5:148689393 G A 0.134822 5.6026e-06
5:148690612 T C 0.145806 -7.9544e-05
5:148693333 C G 0.023155 4.6775e-05
5:148694097 C T 0.429101 -1.1584e-05
5:148699825 C T 0.053393 -7.8032e-05
5:148718498 T G 0.459848 9.3546e-06
5:148721551 G C 1.059566 -4.7863e-07
5:148726146 G A 0.648320 -1.2689e-05
5:148729821 T C 0.094633 -4.5323e-06
5:148740238 A C 0.071520 2.8307e-05
5:148747902 C G 0.411123 -2.5056e-05
5:148748705 T C 0.037437 -6.8638e-05
5:148750203 G A 0.337149 7.6582e-06
5:148754136 A G 0.074273 -1.2475e-05
5:148754781 C T 0.038868 -5.6256e-05
5:148758183 C A 0.065451 1.0568e-05
5:148761050 T C 0.151223 -3.6429e-05
5:148770276 A G 0.044986 2.3865e-05
5:148775670 G A 0.671270 -5.1085e-05
5:148780439 G A 0.103656 -1.5012e-05
5:148780713 C T 0.280095 -1.2189e-05
5:148783180 A G 0.044665 -2.3186e-05
5:148783268 T C 1.054516 -1.0668e-05
5:148783767 G T 0.633126 -6.9040e-06
5:148784398 A G 0.920609 -4.2791e-05
5:148784439 A G 0.122767 -4.3741e-05
5:148784809 A G 0.737987 -1.2030e-05
5:148787469 A G 0.663896 2.3751e-05
5:148793193 C T 0.757202 2.5720e-05
5:148796114 C G 0.406705 -4.5436e-05
5:148800089 A G 0.305117 -2.9277e-07
5:148800134 T C 0.250260 -1.1132e-04
5:148801771 T A 1.463370 -2.2890e-05
5:148805005 G A 0.298246 9.1131e-05
5:148805038 A G 0.052581 1.0999e-04
5:148809671 G C 0.128727 -9.9726e-05
5:148811061 A C 0.025453 5.6621e-06
5:148812454 A G 0.842315 2.7709e-05
5:148812731 G T 1.886360 -1.8246e-05
5:148814227 T C 0.060274 5.6587e-05
5:148816146 A G 0.072267 -1.1761e-04
5:148818416 T C 0.128574 1.4427e-04
5:148818629 A G 1.057800 1.7021e-04
5:148818868 G A 1.835580 -3.0352e-05
5:148819714 C T 1.571911 -2.3930e-05
5:148824841 A G 1.809471 -8.6539e-06
5:148826915 C A 0.940590 -1.7635e-05
5:148831581 T C 0.797620 -3.8720e-05
5:148831910 A G 0.057064 -1.9413e-05
5:148832651 A G 0.191230 -1.0632e-05
5:148833295 A G 0.819721 3.5802e-05
5:148833563 T C 0.060657 1.4218e-04
5:148835606 C T 0.110537 6.7550e-05
5:148838236 A C 1.791363 -2.7686e-04
5:148838241 T G 0.091920 -1.4642e-05
5:148846557 C A 1.160230 -1.7757e-04
5:148853121 A G 0.675331 -6.8278e-05
5:148893101 C T 0.333261 1.8798e-06
5:148900554 C T 0.052279 -3.8819e-05
5:148904092 T A 1.071848 -3.4071e-05
5:148909383 C G 0.061393 3.8777e-05
5:148922150 T C 0.518415 -5.5156e-04
5:148942636 T C 0.159779 -2.9373e-04
5:148954117 C T 0.023804 8.2994e-05
5:148954494 A C 0.020549 3.7662e-06
5:148957126 G A 0.101053 3.0724e-05
5:148957822 G A 0.066239 -2.2981e-05
5:148961313 T G 0.414194 2.5926e-05
5:148968174 G A 0.056914 -8.3605e-05
5:148977613 T C 0.983869 4.5210e-05
5:148986081 T C 0.226239 -1.7620e-04
5:148995509 G C 0.863284 -6.8793e-05
5:149000404 C T 0.587027 -1.7344e-05
5:149001551 C A 0.746650 5.5546e-05
5:149003627 T C 0.149710 1.2872e-03
5:149006640 T C 0.953277 -3.3554e-05
5:149006726 C A 0.149366 8.5178e-04
5:149008467 A C 0.303679 -1.3004e-05
5:149016125 C T 0.067327 8.0343e-06
5:149017474 G A 0.117925 9.0138e-05
5:149017933 C T 0.286486 -3.3773e-05
5:149018300 A G 0.143245 3.5859e-05
5:149020986 A G 0.102118 8.3608e-05
5:149024856 T C 0.344313 -7.1130e-05
5:149025881 A G 1.247992 -3.9516e-05
5:149026436 A C 0.368195 1.4584e-05
5:149026710 A C 0.067549 1.2744e-04
5:149027234 A C 0.057375 -8.6886e-05
5:149027361 G T 0.264847 -1.4874e-05
5:149045703 T C 1.594274 -5.3705e-06
5:149056580 A G 0.641263 -1.1424e-04
5:149061981 T C 0.325874 2.8999e-06
5:149065857 T C 0.249913 -5.3252e-05
5:149069959 A G 1.386881 2.1225e-05
5:149070220 G T 0.770973 -1.3720e-05
5:149075790 C T 0.127681 -8.5119e-06
5:149082480 T C 0.235262 1.9069e-06
5:149082704 A C 1.814317 6.2944e-05
5:149089520 T C 0.035853 6.7419e-06
5:149090783 A T 1.321699 5.5544e-06
5:149097725 G A 0.051526 -1.5805e-04
5:149105605 T A 0.370149 -5.1836e-06
5:149113041 T G 1.921498 3.7458e-05
5:149123921 T G 0.026125 1.0739e-04
5:149135045 C T 0.263425 -4.4371e-06
5:149138912 T C 0.195349 2.0918e-05
5:149140300 T C 1.541434 4.1402e-05
5:149146322 T G 0.105919 -6.6603e-07
5:149147330 A G 0.773933 -1.5381e-05
5:149151707 A G 0.147932 1.1981e-05
5:149164645 C T 0.277853 4.6704e-05
5:149166934 A C 0.510680 -1.1667e-05
5:149184905 T G 0.278865 -2.9357e-05
5:149187134 A G 0.627281 -1.4481e-05
5:149187457 T C 0.293481 -9.0863e-06
5:149200043 C T 0.238835 -1.3410e-05
5:149201670 G A 0.114186 8.0737e-05
5:149202785 A G 0.194495 2.7954e-06
5:149203161 C T 0.025762 2.5295e-04
5:149210848 T C 0.564858 8.6478e-06
5:149212243 C G 0.163349 7.2613e-08
5:149212471 A G 0.163411 -4.7188e-06
5:149212510 A C 0.062289 1.3804e-04
5:149212614 T G 0.049864 -4.3929e-06
5:149216304 T C 0.089180 1.5071e-05
5:149227929 T G 0.088775 -5.7878e-05
5:149228648 T C 0.452156 7.1012e-06
5:149229718 T A 0.048855 -1.2443e-04
5:149232308 A G 0.138610 3.0423e-06
5:149237419 A G 0.049254 -2.1457e-05
5:149237916 T C 0.873481 4.9444e-05
5:149238058 T C 0.057950 3.2485e-04
5:149239093 T C 1.238842 1.9986e-05
5:149241707 C G 0.890538 -1.4168e-05
5:149247435 T C 0.069355 1.4070e-04
5:149247999 T C 0.110313 7.6472e-06
5:149251249 A G 0.035586 8.1480e-05
5:149262186 A C 0.409273 -6.4060e-05
5:149264106 A G 0.067882 -9.0662e-05
5:149264929 A G 0.200740 1.9496e-05
5:149267331 G A 0.287837 -1.2749e-05
5:149273682 G A 0.377452 -7.8507e-05
5:149278856 C T 0.060679 4.0373e-06
5:149283320 T C 0.245970 -2.1858e-07
5:149284335 C A 0.036778 1.7239e-05
5:149284884 G A 0.202094 -2.8757e-05
5:149286240 G T 1.563015 -6.3858e-05
5:149286721 T C 0.032834 -1.7413e-05
5:149289913 T G 0.114883 8.4185e-06
5:149293246 A G 0.033233 -1.0721e-05
5:149301335 C T 0.311553 -2.3572e-06
5:149305993 A G 0.267538 -5.5338e-05
5:149314634 T C 0.043506 5.8374e-05
5:149316008 T C 0.029166 2.0536e-06
5:149325642 C T 0.654986 3.2362e-05
5:149327078 C T 0.644454 1.0032e-05
5:149327490 C T 0.465541 1.1802e-06
5:149327973 C T 1.099349 -1.9036e-05
5:149328786 G A 0.026735 2.1756e-05
5:149331227 A G 0.638157 1.0960e-05
5:149336506 C T 1.610779 -6.3719e-05
5:149341038 A T 0.808332 3.1331e-05
5:149341279 G A 0.533878 9.4292e-05
5:149341564 A T 0.032548 -2.9478e-05
5:149360630 T C 0.046525 2.5993e-05
5:149360877 C T 1.979476 2.8616e-05
5:149366714 C T 0.279615 -2.7326e-05
5:149370633 C T 0.090618 -4.2999e-06
5:149374932 C T 1.591762 -7.2696e-05
5:149383776 G A 0.217582 -8.0387e-05
5:149384610 T C 0.213084 -1.2450e-05
5:149390148 A G 0.216440 -9.7930e-05
5:149391845 T C 0.024807 -8.1110e-05
5:149394455 G A 0.084532 3.8504e-05
5:149394658 G C 0.026885 9.5735e-06
5:149397928 T C 0.073208 -1.9245e-05
5:149404179 T G 0.141567 5.0963e-05
5:149404741 A G 0.046349 -8.1694e-05
5:149406271 T C 1.610036 -3.0669e-05
5:149406733 T G 1.607400 -2.4571e-05
5:149410955 A G 0.041925 -1.1865e-05
5:149420698 T G 0.214687 -7.7585e-05
5:149421502 G A 0.218527 -9.4088e-05
5:149426966 G A 1.706513 -3.6006e-06
5:149427010 C G 1.958360 -1.7585e-05
5:149431223 A G 1.597072 -3.3582e-05
5:149432613 G A 0.230111 -5.0262e-05
5:149432863 C T 0.236583 -2.1184e-05
5:149433120 G A 0.089505 -1.8965e-05
5:149434954 T C 0.034155 -1.1304e-05
5:149435608 C G 0.096084 -2.1176e-05
5:149436545 A G 1.200341 -7.8100e-07
5:149437190 G C 1.509314 -4.7764e-05
5:149439458 G T 0.082348 5.6170e-06
5:149440645 T C 0.104357 -6.6983e-05
5:149442474 A G 0.216956 -4.4163e-05
5:149445987 T G 0.232766 -5.6565e-05
5:149447384 T C 0.133770 6.6340e-05
5:149449827 T C 0.032217 -2.2031e-05
5:149450132 C T 0.138853 4.3310e-05
5:149453450 C T 1.489407 -5.0776e-05
5:149454918 T C 0.189763 -2.3626e-05
5:149458419 C T 1.085863 -4.9687e-05
5:149465491 G T 0.535948 4.4986e-06
5:149471284 A G 0.424330 1.0110e-05
5:149480185 A G 0.121118 -3.6030e-05
5:149480824 C G 0.591697 -1.1358e-05
5:149480879 C T 1.196621 8.7592e-06
5:149483141 G A 1.296052 4.8981e-05
5:149483761 G A 0.252643 3.3239e-05
5:149485772 G A 0.640354 4.9612e-06
5:149487768 G A 0.209624 -6.6917e-05
5:149487910 C T 1.275522 -4.1232e-05
5:149489110 T C 0.898239 -2.9028e-06
5:149490450 G A 0.084256 1.6674e-05
5:149491647 G A 0.046090 2.1410e-05
5:149492119 T C 1.875162 -1.2942e-05
5:149492296 T C 0.419023 -1.9239e-05
5:149494521 A G 0.088353 2.0142e-05
5:149498151 A G 0.586595 -6.7954e-05
5:149501664 T C 0.050962 -7.7108e-05
5:149502838 C G 0.043564 3.9007e-05
5:149504864 C T 0.051507 -4.5936e-06
5:149508461 A G 0.038644 -4.4757e-06
5:149509446 T C 0.050734 -1.0143e-04
5:149510290 C A 0.068135 1.0470e-04
5:149512407 A G 0.031445 9.2250e-06
5:149527073 A C 0.063734 -2.3783e-05
5:149529913 G A 0.108551 1.5511e-05
5:149529999 T C 0.391081 -7.7542e-05
5:149531760 A G 0.054110 2.5312e-05
5:149533848 T C 0.406832 -6.3721e-05
5:149535997 C T 0.050566 -5.8023e-05
5:149539325 T C 0.170613 8.9015e-06
5:149540628 T C 0.118597 8.8201e-06
5:149541434 G A 0.056113 1.6051e-05
5:149542396 G A 0.087697 -8.7425e-06
5:149543812 C T 0.857729 -1.1588e-05
5:149546426 G A 0.894974 -6.6542e-06
5:149547729 A G 0.082699 -2.8133e-05
5:149551812 C G 0.612198 2.2692e-05
5:149568496 A G 0.801149 3.1813e-05
5:149569152 T C 0.146137 -9.7551e-05
5:149573099 C T 0.251705 2.5220e-05
5:149575702 T C 1.042029 -1.4482e-05
5:149582817 G A 1.016073 -3.9292e-06
5:149583336 C T 1.600305 -5.7143e-05
5:149585821 G A 1.615135 -1.3187e-04
5:149587129 C T 0.030419 5.8396e-05
5:149588205 G A 0.090420 1.2520e-04
5:149589647 G A 1.001386 -9.6735e-05
5:149592833 A G 0.854941 3.7726e-06
5:149593085 C T 0.862897 -2.6268e-06
5:149596052 T G 0.139983 -9.2416e-05
5:149601438 T C 0.047093 1.1432e-04
5:149602608 G A 1.831185 1.7243e-05
5:149602824 T C 1.120573 -1.8979e-05
5:149604397 T G 0.031649 -1.4832e-05
5:149605116 A G 0.627988 1.2122e-05
5:149615543 A G 0.085496 -2.3691e-04
5:149616719 A G 0.379454 6.1159e-05
5:149623365 T C 0.293672 -9.4329e-06
5:149623606 C T 0.826667 3.1005e-05
5:149636073 G T 0.903663 6.1661e-05
5:149638360 A G 0.554929 1.1143e-04
5:149641316 T C 0.308785 2.2273e-06
5:149642229 C T 0.060335 -5.0318e-06
5:149645005 A G 0.036375 -6.2922e-05
5:149645185 T C 0.115111 -3.8666e-06
5:149647724 A G 0.036401 -5.1938e-05
5:149649256 T C 0.067070 -3.5050e-05
5:149650496 A G 0.378004 1.2973e-05
5:149653675 T C 0.071867 -4.1603e-06
5:149654455 T C 0.060773 -2.8876e-05
5:149656212 C T 0.243967 2.2264e-05
5:149658262 T C 0.460845 8.6184e-06
5:149665849 G A 0.438177 4.0117e-05
5:149675169 T C 1.586131 -3.3522e-05
5:149675264 C T 0.193625 4.5953e-05
5:149678515 T C 0.037995 -6.2120e-05
5:149684590 A G 0.182742 2.4493e-05
5:149689173 T C 0.452776 -2.1992e-05
5:149689401 T C 0.787351 -1.5871e-04
5:149699621 C T 0.773096 2.1792e-05
5:149700352 A G 0.127087 4.0763e-05
5:149701137 T C 0.062734 -4.8153e-05
5:149704728 G A 1.293270 -2.1313e-06
5:149705795 A G 0.295652 -2.1233e-05
5:149709264 C T 0.107892 -6.4712e-06
5:149715884 A G 0.045486 8.9182e-05
5:149716218 G A 0.521151 -1.7132e-06
5:149717436 G A 0.137130 1.8124e-05
5:149742236 T G 0.062643 5.0787e-06
5:149750908 A G 0.076850 3.7968e-05
5:149755362 A G 0.023016 -3.3176e-05
5:149756477 C G 1.956562 -4.7512e-05
5:149763305 G A 0.326435 -6.5806e-05
5:149766790 A G 0.887661 2.3612e-05
5:149770058 T C 0.168928 -7.3896e-05
5:149772932 T C 0.156997 -1.8096e-05
5:149776232 T C 0.528097 7.6505e-06
5:149776355 C G 0.047265 6.2507e-05
5:149779363 T C 0.086902 -1.7488e-05
5:149780853 A G 0.036839 -6.4336e-05
5:149781627 C T 0.253714 4.3011e-05
5:149790634 C T 0.081059 3.1067e-05
5:149790968 A G 0.155348 -7.7453e-05
5:149792600 A C 0.359749 1.3328e-04
5:149793650 A G 0.220627 2.7359e-05
5:149795234 A G 0.035888 9.1366e-05
5:149799026 C T 0.789653 7.3582e-05
5:149799339 G A 1.923741 -4.6595e-05
5:149804371 A C 0.127737 4.7880e-05
5:149810153 C T 0.058398 7.8014e-05
5:149817376 A G 0.105247 5.2651e-05
5:149825870 T C 0.449160 3.6089e-05
5:149826526 T C 0.537250 8.2385e-05
5:149827132 T C 0.063717 9.3577e-05
5:149827494 T C 0.603366 2.8483e-04
5:149828636 G A 0.043577 4.2370e-05
5:149828750 C G 0.595647 1.8899e-04
5:149829934 T C 0.082027 -6.0670e-05
5:149836896 A G 0.097502 -7.5008e-05
5:149838717 T G 0.488229 2.2447e-05
5:149843324 T C 0.048005 1.1046e-04
5:149844525 T C 0.035814 6.6056e-05
5:149845740 C T 0.059923 4.1547e-06
5:149848272 G A 0.084429 1.9472e-04
5:149861956 A G 0.166316 1.8963e-05
5:149868326 A G 0.168506 6.8763e-05
5:149870776 T C 0.035103 1.0386e-04
5:149871856 G A 0.027849 3.5044e-05
5:149883901 A G 0.040228 -1.0664e-05
5:149885784 T C 0.153660 -6.4263e-05
5:149886704 T C 0.034188 -3.2591e-05
5:149893287 T C 1.033194 6.8759e-06
5:149893372 T C 0.350924 -6.0972e-06
5:149895344 T C 0.239326 -1.8591e-04
5:149895492 C T 1.571593 -1.8480e-05
5:149897291 G T 0.546507 5.1055e-05
5:149902468 T C 0.026008 -2.3540e-05
5:149907602 G A 0.932021 5.9196e-05
5:149914631 A G 0.418511 -4.7133e-05
5:149921251 C G 0.844310 8.9583e-05
5:149935375 A G 0.043526 2.3262e-05
5:149939422 A G 0.726863 -4.7717e-05
5:149942117 G A 0.100722 5.9726e-05
5:149946821 G A 1.469459 1.1814e-06
5:149950246 T C 0.081751 -6.3389e-05
5:149963178 T C 0.849631 -2.9338e-06
5:149980524 T C 0.755517 -1.2898e-05
5:149982091 A G 0.068235 2.7311e-05
5:149984227 G A 0.042915 8.4883e-05
5:149988396 T C 0.026563 -3.1732e-05
5:149991012 G A 0.694042 2.6001e-05
5:149991802 G A 0.241234 -5.4268e-05
5:149991853 A G 0.517879 1.3466e-05
5:149992045 A G 0.439770 -1.0192e-06
5:150001729 A G 0.027569 -6.1647e-05
5:150005206 C T 1.094464 9.9208e-06
5:150009387 G A 0.026868 -6.6773e-05
5:150011335 A C 0.452857 -2.7456e-05
5:150011670 A G 0.056499 2.6004e-05
5:150014878 A G 0.037251 -6.5787e-05
5:150017825 C G 1.863753 4.1232e-05
5:150017858 T C 0.582687 3.1579e-05
5:150022919 A G 0.549019 -5.1764e-06
5:150022978 A G 0.120404 -1.6763e-04
5:150033470 T C 0.822071 5.3383e-05
5:150038065 A G 0.982246 8.8751e-05
5:150048185 C T 0.094688 -1.2795e-05
5:150051958 C T 1.962684 2.0279e-04
5:150074983 A G 0.054629 -6.9457e-06
5:150078264 T C 0.023038 1.9789e-05
5:150079873 A G 0.021562 -1.0046e-04
5:150087245 A G 1.045940 3.9052e-05
5:150088119 C A 0.066707 3.5300e-05
5:150090164 G T 0.144985 3.4153e-05
5:150097883 C G 0.087976 4.2900e-06
5:150108902 A C 0.027138 -3.9867e-05
5:150110239 C T 0.039945 1.1499e-04
5:150128567 A C 0.031036 -2.1127e-04
5:150131674 A G 0.784716 3.5442e-05
5:150136860 T C 0.040280 -1.6406e-05
5:150144634 T G 0.088473 8.1123e-06
5:150155112 G A 0.044392 -5.2798e-06
5:150164464 A G 0.112248 -1.4782e-06
5:150167150 G T 0.091725 -2.1466e-05
5:150171706 G A 0.083601 -4.6662e-05
5:150175109 T C 0.020153 -6.0764e-06
5:150175414 A G 0.062770 5.0154e-05
5:150186068 T C 0.080443 1.8262e-05
5:150226722 C A 1.115088 1.3112e-05
5:150227966 A C 0.082458 -1.9977e-05
5:150227998 T C 0.150798 4.9011e-05
5:150234054 T G 0.104445 1.0059e-06
5:150240076 T C 0.142803 1.0228e-04
5:150244041 T G 0.233334 2.3634e-05
5:150258867 G A 0.151476 2.8123e-05
5:150264525 C T 0.038605 -4.0412e-06
5:150270420 G A 0.157503 3.8278e-05
5:150273036 G A 0.022331 3.9744e-05
5:150303571 A G 0.750918 -3.1229e-05
5:150311773 C T 0.909025 3.3593e-06
5:150320119 C A 0.090440 6.8522e-05
5:150326976 A G 0.739029 -1.0180e-05
5:150327474 T G 0.137013 2.8230e-05
5:150330631 T C 0.134790 4.5211e-05
5:150358443 A G 0.725185 2.7096e-05
5:150360235 G A 0.065665 5.9280e-05
5:150361911 C T 1.930164 5.8770e-06
5:150363916 G A 0.129022 -3.0978e-05
5:150364666 G A 0.233590 3.0286e-06
5:150369623 T G 0.030854 -4.0889e-05
5:150378999 A G 0.871543 -2.5284e-05
5:150381454 T C 0.116691 1.8662e-05
5:150390233 C T 0.039670 -1.0924e-04
5:150392646 A G 0.127347 -1.6044e-05
5:150396906 T C 0.054525 -4.2242e-05
5:150397165 T C 0.798896 2.4037e-07
5:150397914 C T 1.606423 5.5167e-05
5:150400087 C T 0.252072 -3.6901e-05
5:150407456 C T 1.671900 4.9055e-06
5:150412836 T C 0.218553 -1.4421e-05
5:150415338 T C 1.312508 3.1380e-05
5:150428871 A G 0.750275 6.5268e-05
5:150429240 C T 0.119668 9.4289e-06
5:150432153 T C 1.350041 4.6471e-05
5:150432388 T C 0.639407 -3.3227e-06
5:150435480 G C 0.548133 1.0961e-04
5:150435525 A G 0.109239 -3.9889e-05
5:150436517 A G 0.021477 -1.4508e-05
5:150440097 A G 0.176105 -3.5486e-05
5:150446753 C T 0.217615 -1.8729e-05
5:150458146 T C 0.468862 1.6150e-05
5:150462818 G A 0.214077 2.5837e-05
5:150466193 C A 0.798020 7.4485e-06
5:150470403 G A 0.895526 -7.7650e-06
5:150470583 A G 0.080485 5.8968e-05
5:150471861 A G 0.276366 -7.6153e-05
5:150473674 G A 0.636541 2.7903e-05
5:150480520 T C 0.375277 -1.1965e-04
5:150480770 T G 0.098577 3.0976e-05
5:150483095 G A 0.638842 -3.8298e-05
5:150483825 G T 1.419332 -4.8046e-06
5:150484323 A G 0.222162 6.3895e-05
5:150486409 G T 1.490251 9.3868e-05
5:150487053 C A 0.076571 1.5306e-04
5:150487170 T C 0.333118 3.2318e-06
5:150489390 G A 1.498976 9.3200e-05
5:150490958 A G 0.226476 1.7541e-05
5:150493725 G A 0.818446 2.2832e-05
5:150501247 A G 0.324403 1.7623e-04
5:150501282 C T 0.453101 -3.5202e-05
5:150502612 A G 0.070848 -2.9096e-05
5:150505189 T C 0.601110 2.0270e-05
5:150507435 C A 1.190123 8.3744e-05
5:150507549 T C 0.052935 4.7476e-05
5:150512970 T C 1.455139 1.0352e-04
5:150514682 T G 0.228744 2.6622e-05
5:150514920 C A 0.322540 7.0388e-05
5:150516492 T C 0.393119 1.7738e-05
5:150517025 G C 1.383674 1.0236e-04
5:150518359 A G 1.079180 8.9854e-06
5:150518988 A G 0.473912 -3.9246e-06
5:150522468 G A 0.136526 -5.6655e-05
5:150525901 G A 0.755939 4.5132e-05
5:150530674 C T 0.194099 8.2055e-05
5:150532201 T C 0.159279 1.0454e-05
5:150534432 C T 1.691063 1.7466e-06
5:150534919 C T 1.195420 2.4295e-04
5:150535262 T C 0.439663 3.9916e-05
5:150538382 G T 0.102939 -2.3696e-04
5:150548217 T C 0.638186 1.6686e-05
5:150548494 T C 0.189153 5.1903e-07
5:150548669 A G 0.057213 -1.8286e-05
5:150549341 A G 1.677431 -8.4178e-05
5:150549401 T C 0.046664 -3.5687e-05
5:150550559 A G 0.312241 1.1101e-05
5:150557223 C A 1.044704 5.2532e-05
5:150558549 A G 0.302611 -8.2526e-05
5:150560315 C G 0.669699 -1.3303e-05
5:150560345 T C 0.277065 -2.0792e-05
5:150561337 A G 0.949616 -1.5233e-05
5:150561874 G C 0.127321 -5.6146e-05
5:150562526 C A 0.310875 3.9934e-05
5:150563302 T G 0.391486 -1.6499e-05
5:150563720 C T 0.033292 -1.1747e-05
5:150564404 A G 0.953557 3.6781e-05
5:150565008 T C 0.921268 6.9804e-06
5:150566486 C A 0.100385 -7.5236e-05
5:150567017 G A 0.085334 -9.7784e-05
5:150567486 A C 1.342265 2.2728e-07
5:150567888 A G 0.306876 -8.9010e-06
5:150572233 C G 0.996994 8.4147e-06
5:150577807 A G 1.801253 4.0985e-05
5:150578574 G A 0.452610 -1.6573e-05
5:150580700 C G 1.341037 -4.8775e-06
5:150582456 T G 0.696980 9.5616e-06
5:150582494 G A 0.132790 2.6009e-05
5:150582541 G A 1.411733 2.8455e-05
5:150582745 G A 0.191811 -2.2240e-05
5:150588524 T C 0.115984 1.4871e-05
5:150592191 T C 0.236103 8.6014e-05
5:150594361 G C 0.238008 6.0674e-05
5:150594802 C T 0.651059 1.0962e-04
5:150596936 C T 0.237751 -1.2885e-05
5:150605036 T C 0.047174 -1.6175e-04
5:150609847 T C 0.179519 8.7263e-05
5:150610965 A G 0.377432 -6.9927e-05
5:150612849 G T 0.343631 -1.8206e-05
5:150615816 A G 1.294494 -2.0925e-05
5:150618993 T C 0.335598 -1.2266e-05
5:150621297 G C 0.548146 5.0704e-05
5:150623747 T G 0.068135 2.4442e-05
5:150632832 A G 0.059939 4.1162e-05
5:150639409 G A 1.223739 9.5040e-06
5:150639439 G A 1.284536 2.1261e-05
5:150642078 T G 0.023567 3.7192e-05
5:150642265 G A 0.532154 1.3098e-05
5:150643637 T C 0.021870 3.8724e-05
5:150645418 G A 0.177831 9.8339e-05
5:150648457 A G 0.413110 -4.1395e-04
5:150649861 A G 0.066707 1.0617e-05
5:150652841 G A 0.499112 4.8159e-05
5:150658583 G A 0.054142 3.3889e-05
5:150664002 A G 0.433000 4.8689e-05
5:150666567 T C 1.103598 -4.6788e-05
5:150666946 T C 0.091874 -6.7402e-05
5:150667016 C T 0.754381 3.7383e-05
5:150667775 G A 0.221899 5.0247e-05
5:150671322 A C 0.053694 1.3212e-04
5:150673307 A G 0.025255 4.7494e-05
5:150677020 G A 0.660550 9.5122e-05
5:150679904 A G 0.053023 4.5995e-05
5:150683463 G T 0.744634 2.6836e-05
5:150693649 C T 0.079310 -9.8674e-05
5:150698806 C T 0.294662 -9.9234e-05
5:150702281 A G 1.047962 8.2193e-06
5:150703458 A G 0.068758 -1.1195e-04
5:150712767 T C 0.022493 6.0533e-05
5:150715669 A C 0.079940 -9.7471e-06
5:150721337 A G 0.028881 -1.0214e-04
5:150723155 A C 0.022970 4.7944e-05
5:150728750 G A 0.041539 3.9160e-05
5:150733077 T C 0.199429 -7.7468e-05
5:150734672 G T 0.285078 -5.0122e-05
5:150736605 A G 0.036797 1.1350e-05
5:150743405 G T 0.503754 -7.3494e-06
5:150744496 T C 0.039832 4.3627e-05
5:150745780 T C 0.042951 3.0631e-05
5:150756785 A C 0.072465 1.2549e-04
5:150768355 T C 0.771678 -4.4783e-05
5:150776708 A G 0.754183 -4.8679e-05
5:150799529 T C 0.316081 -1.9070e-05
5:150808496 A C 0.059706 1.0886e-05
5:150818042 C A 0.447875 -6.0145e-05
5:150818863 T C 0.035489 -4.5834e-05
5:150828014 A G 0.036223 1.2570e-05
5:150835349 G A 1.223467 1.5800e-05
5:150838085 T C 0.662974 4.7096e-05
5:150842281 A G 0.327574 3.9491e-04
5:150851258 G A 0.772314 -4.3223e-05
5:150855494 A G 0.099469 1.7267e-05
5:150865371 C T 0.057197 1.1109e-04
5:150867379 C T 0.419351 -4.4604e-05
5:150868490 A G 0.243233 -1.2069e-06
5:150871674 G A 0.108122 -1.1833e-05
5:150886519 G A 1.467658 4.6973e-05
5:150886882 A G 1.100953 4.6867e-06
5:150887925 G A 0.965550 3.6509e-05
5:150890927 T G 1.441977 4.1743e-05
5:150891772 G C 0.102024 -2.0313e-05
5:150893500 T C 0.023408 5.2658e-05
5:150895073 A G 0.051134 2.6403e-06
5:150897496 T C 0.037073 -6.5251e-05
5:150899212 A C 0.408338 1.3772e-05
5:150901261 T C 1.440744 3.7186e-05
5:150902563 T C 0.082757 -3.4866e-05
5:150905277 C A 0.065710 1.6211e-05
5:150906198 C A 0.823785 2.7878e-05
5:150906589 A G 0.102715 8.9501e-05
5:150906963 G T 0.104546 -2.1758e-05
5:150908812 T C 0.082452 -1.9272e-05
5:150908813 A G 0.405067 2.4705e-05
5:150909509 A G 0.414038 -9.6608e-06
5:150909672 C T 1.331119 5.1799e-05
5:150911903 G A 0.028894 -3.7246e-05
5:150912315 T G 0.062185 1.7360e-06
5:150912647 C A 0.118996 -2.3797e-04
5:150913015 T C 0.760324 -3.3126e-05
5:150914969 G A 0.263331 4.2920e-05
5:150917545 A G 0.820091 -2.8358e-05
5:150917796 C T 0.167763 -3.6577e-05
5:150920566 A G 0.706798 1.3981e-06
5:150926468 C G 0.027621 2.2100e-05
5:150930345 T C 0.092514 -1.0672e-04
5:150934284 G T 0.027492 -4.1131e-05
5:150937631 C T 0.096441 6.2811e-06
5:150939038 T G 0.136348 1.1067e-05
5:150939301 T C 0.057395 4.0049e-05
5:150942969 A G 1.041695 1.5662e-06
5:150943530 G C 0.680005 3.8113e-06
5:150946773 A G 1.054928 6.1361e-06
5:150946780 A C 0.167672 3.3832e-05
5:150946966 A G 1.863289 -5.9295e-06
5:150947128 A G 0.102241 3.6478e-05
5:150948016 T C 0.128532 -4.4130e-05
5:150951368 A G 1.201295 -4.8755e-05
5:150952719 T G 0.071777 4.1356e-05
5:150954174 G A 0.991804 -2.3843e-05
5:150954648 A G 1.761382 -3.7425e-05
5:150955813 C T 0.298814 -1.1533e-04
5:150963802 A G 0.634071 1.0820e-05
5:150967539 G A 1.769587 -3.6696e-05
5:150967836 T C 1.239017 1.3821e-05
5:150968458 A G 0.063880 -2.4200e-05
5:150970841 A G 0.057531 6.8424e-05
5:150971790 A G 0.095659 -1.0390e-05
5:150971848 T C 1.024908 -3.2189e-05
5:150972154 C T 0.466921 3.7845e-05
5:150974701 C T 0.235395 -5.8881e-06
5:150975571 G A 0.903092 3.4860e-06
5:150977182 G C 0.100255 2.5648e-05
5:150978418 G A 0.030169 4.9825e-05
5:150980278 T C 0.076502 6.8870e-06
5:150981259 C T 0.472078 2.6540e-06
5:150990671 A G 0.066369 5.3189e-05
5:150992673 T C 0.409530 1.4653e-05
5:150994666 G C 0.046164 3.1366e-05
5:150999990 A G 0.505555 1.8321e-05
5:151004356 G A 0.335487 -6.6195e-06
5:151004568 G A 0.997348 -6.9123e-06
5:151006224 C T 0.031432 -1.9019e-05
5:151012257 T C 0.127454 -5.9331e-05
5:151013474 G A 0.061552 -5.7754e-05
5:151017521 G A 0.804895 -1.0574e-05
5:151017815 A C 0.071088 -2.8920e-05
5:151031264 A C 0.244142 -3.7993e-05
5:151034364 A C 0.204086 3.9222e-06
5:151039626 T C 1.169487 2.3714e-05
5:151042029 A G 1.025271 5.0896e-05
5:151042984 T A 0.093640 -5.4122e-05
5:151046107 C T 0.022779 -2.0123e-05
5:151050484 T G 0.230241 -8.3589e-05
5:151050652 G C 0.291654 -9.8397e-06
5:151052238 T C 0.096869 7.1766e-05
5:151056451 C T 0.023129 -1.5523e-06
5:151058179 A G 0.146166 -6.4080e-06
5:151058311 T C 0.091556 -6.5425e-05
5:151059738 A C 0.110709 -7.8496e-05
5:151061911 T C 0.086561 1.2201e-04
5:151063460 C G 0.047524 3.3078e-05
5:151063674 G A 0.883448 4.4151e-05
5:151071719 T C 0.581668 -1.0130e-04
5:151073828 G C 1.900584 1.2995e-04
5:151081375 A G 0.768867 8.2041e-06
5:151096944 C T 0.819280 -2.3223e-05
5:151110744 A G 0.091530 6.4979e-06
5:151118189 T G 1.457638 -1.1741e-05
5:151125567 T C 0.056914 4.2123e-05
5:151138211 G A 0.854220 1.8005e-05
5:151151257 T C 0.351719 -5.0719e-05
5:151151330 T C 0.075006 -2.6774e-06
5:151154743 C T 0.321057 2.4804e-05
5:151155432 G A 0.856976 1.2321e-05
5:151172963 T C 0.063208 3.2226e-05
5:151174476 T C 0.034369 -6.9448e-06
5:151177514 G A 0.071371 2.7398e-05
5:151177997 G A 0.038667 7.1090e-05
5:151180890 A C 0.509956 -1.8736e-07
5:151182143 G A 0.093916 5.1585e-05
5:151186145 G A 0.042419 -1.0170e-05
5:151192951 T A 0.050215 1.0680e-04
5:151196722 T C 0.064263 -6.5123e-05
5:151202476 T C 0.029072 7.5887e-05
5:151206222 G A 0.157416 2.4632e-05
5:151208500 T C 0.048433 3.0382e-05
5:151255149 C T 0.106026 -7.7371e-06
5:151255331 G A 1.166923 -9.3045e-06
5:151269893 G A 0.032324 5.3518e-05
5:151272303 A G 0.023665 -4.0812e-05
5:151293087 A G 0.101063 4.7737e-05
5:151293147 A G 0.033516 -1.1798e-04
5:151294585 T C 0.113475 8.7475e-06
5:151306408 C T 0.030173 2.9902e-05
5:151306890 T G 1.192918 -3.6017e-06
5:151317280 C A 1.280280 -2.4235e-05
5:151319612 A G 0.668281 5.4389e-06
5:151326579 T G 1.370159 2.6008e-05
5:151329461 C T 0.143907 -1.9932e-05
5:151338759 T C 0.021828 7.3417e-05
5:151338908 A C 0.317295 5.4362e-06
5:151342688 T C 0.073571 2.0032e-05
5:151344558 A G 1.098184 1.7615e-05
5:151349687 C A 0.041935 2.6562e-05
5:151355475 A G 0.056174 7.2357e-05
5:151357064 A G 0.643610 5.7715e-05
5:151381140 T C 0.468167 -4.3051e-07
5:151383540 A G 0.026216 -3.1947e-05
5:151387820 A G 0.087934 -2.5489e-04
5:151393653 C T 0.044347 -2.2506e-05
5:151412785 G A 1.607673 1.1778e-04
5:151420240 A G 0.679183 4.6400e-05
5:151422644 A G 0.032957 -5.0736e-05
5:151422829 C T 0.484357 -5.4383e-06
5:151448652 G A 1.603272 1.1328e-04
5:151472485 T C 0.075428 -1.5129e-05
5:151479737 G A 0.274630 -8.9796e-05
5:151480536 C A 0.051533 7.2706e-05
5:151480656 T C 0.444892 2.2715e-04
5:151484319 T C 1.504341 4.5664e-05
5:151484970 T C 0.038459 1.6713e-06
5:151491976 A G 1.657891 7.3714e-05
5:151492934 G A 1.018543 -3.0280e-06
5:151508977 A G 0.125490 -2.2896e-05
5:151521184 T C 0.048300 2.8846e-05
5:151522918 A G 0.195040 -4.3290e-05
5:151528586 A G 0.516545 5.7488e-05
5:151531714 T G 0.023207 -9.2368e-05
5:151543209 G T 0.141706 2.1779e-05
5:151543828 G A 0.060738 1.1694e-05
5:151545224 G A 0.412272 5.6454e-05
5:151563039 T C 1.902287 4.0128e-06
5:151566803 T C 0.039679 6.0270e-05
5:151569695 G T 0.641753 -5.4262e-06
5:151575961 G A 0.090595 2.5190e-05
5:151578136 T C 0.116581 6.4765e-05
5:151585277 G T 0.031075 -2.0719e-04
5:151594068 C G 0.051276 3.8925e-05
5:151598365 G A 1.309022 -1.1864e-05
5:151600667 T G 0.086142 9.6883e-05
5:151605773 C T 0.020867 -1.0777e-05
5:151608842 A C 0.020971 -2.8434e-05
5:151610508 G A 0.368519 1.2171e-05
5:151611263 G A 0.267963 -3.7561e-05
5:151616450 T C 0.089057 -1.0541e-05
5:151641817 A G 0.030666 9.1908e-05
5:151647363 G A 1.047304 6.4464e-07
5:151656595 C T 0.349453 2.5759e-05
5:151665028 G A 1.051523 -6.0744e-05
5:151665159 G A 0.025463 6.5007e-05
5:151681246 C T 1.838037 -8.6121e-05
5:151697218 G A 0.033275 8.3867e-05
5:151734109 T C 0.532388 7.0447e-05
5:151742770 T G 0.045106 4.7710e-05
5:151752375 G A 0.071322 -8.8942e-05
5:151771874 T C 0.051198 -1.5529e-05
5:151774030 T C 0.034402 1.3023e-04
5:151774149 C T 1.901686 -5.4774e-05
5:151775064 G C 0.383223 2.9208e-05
5:151784183 A G 0.411084 6.3598e-06
5:151789564 A G 0.184508 1.3529e-04
5:151835111 G A 0.075860 6.9832e-05
5:151835706 T G 0.304004 -1.1375e-04
5:151845947 C A 0.798156 3.2429e-05
5:151846975 A G 0.387871 5.3868e-05
5:151855889 T C 0.038829 -1.8831e-04
5:151865417 C T 0.186404 1.3221e-04
5:151873042 G T 0.057369 -8.0546e-05
5:151875652 C T 1.027466 -3.0303e-05
5:151876047 C A 0.069936 7.2832e-05
5:151876334 C T 0.855902 -3.5567e-06
5:151888959 T G 0.129135 -1.7639e-05
5:151898863 A G 0.255139 3.7071e-06
5:151900682 T G 0.538902 -1.2098e-04
5:151905778 T C 0.022392 -4.5871e-05
5:151910392 G A 0.338860 -2.2796e-05
5:151912745 G A 0.687525 1.9342e-06
5:151918054 C T 0.100933 -9.5554e-05
5:151927258 G A 0.128243 -2.0896e-05
5:151930231 G A 0.578400 1.6941e-05
5:151937214 A G 0.065100 -1.8773e-04
5:151940994 T C 0.021308 7.0720e-06
5:151947459 C T 0.685980 -2.6821e-05
5:151947661 C T 0.137746 -1.9253e-04
5:151963928 A G 0.061961 -8.1451e-06
5:151972234 A G 1.078354 4.7489e-05
5:151976325 G C 0.026878 1.2880e-04
5:151977522 C A 0.092465 1.1379e-05
5:151981048 T C 0.089657 1.5429e-04
5:151998899 G C 0.058758 -5.7494e-05
5:152011505 G T 0.635216 2.9152e-05
5:152015047 T C 0.081355 9.4478e-07
5:152018529 T C 0.048936 4.5034e-05
5:152019326 G T 0.036339 1.4806e-04
5:152040281 T C 0.687470 -2.0514e-05
5:152043215 C T 0.128837 -1.1090e-04
5:152055643 A C 0.045434 1.9220e-04
5:152057403 C A 0.054422 4.0547e-05
5:152061427 A G 0.231461 -1.0978e-05
5:152067448 G A 0.311712 9.7957e-06
5:152088959 G C 0.558425 1.5360e-05
5:152093294 T C 0.735994 9.5728e-06
5:152107108 G A 0.585053 5.6111e-06
5:152109571 A G 0.060553 -1.3764e-05
5:152138854 T C 0.753566 1.9262e-05
5:152159589 G A 0.039549 2.9144e-05
5:152161101 A G 1.462195 2.2114e-05
5:152182121 T G 0.592921 1.3209e-06
5:152183286 T C 0.127448 -1.3059e-05
5:152189163 A G 0.307055 1.4508e-05
5:152189678 A G 0.693708 1.2216e-05
5:152192354 A G 0.053383 4.2347e-05
5:152207669 C A 0.080407 5.3417e-06
5:152213340 C T 0.045252 2.3086e-05
5:152216603 A C 0.054571 -2.6878e-05
5:152233956 T C 0.560142 -6.2636e-05
5:152236125 C T 0.084487 7.4073e-05
5:152244389 C A 0.134770 8.9298e-05
5:152248145 T C 0.074548 1.2613e-04
5:152277459 G A 0.061387 2.8221e-06
5:152288453 G T 1.354053 -3.3224e-06
5:152292962 T C 0.207397 -6.6777e-05
5:152302944 T C 0.101336 -1.6723e-04
5:152310798 A G 1.951648 -1.9799e-05
5:152326364 T C 0.046271 2.5787e-05
5:152330167 G A 0.096065 -2.6889e-05
5:152333840 T G 0.026317 -3.7095e-05
5:152356172 A G 0.422435 6.8784e-06
5:152362706 A G 0.210695 5.0901e-05
5:152369455 C T 0.349606 -2.9573e-06
5:152371336 A G 0.038780 1.9325e-05
5:152373129 C T 1.481131 -1.1678e-05
5:152383136 T C 0.896496 1.0937e-05
5:152386092 C A 0.295286 -8.0037e-05
5:152410362 A G 0.035674 -8.9267e-05
5:152413855 A G 0.053493 2.8084e-05
5:152438213 T C 0.084273 2.8817e-05
5:152438668 T G 0.080433 -1.1134e-05
5:152443916 T G 0.053318 7.1127e-06
5:152448472 C T 0.282062 -2.0938e-05
5:152460375 T C 0.042584 -3.2467e-05
5:152485398 A C 0.032620 -3.9342e-05
5:152486822 T C 0.335994 9.6269e-06
5:152488891 T G 0.618137 -4.5376e-05
5:152492116 G A 0.105889 3.1377e-05
5:152494883 C A 0.119911 -6.4531e-05
5:152502998 G C 0.042058 -3.8050e-05
5:152505872 G A 0.026151 -3.4645e-05
5:152506255 G A 1.871043 -1.3431e-04
5:152507692 T C 1.077707 -3.9906e-05
5:152539659 C G 0.030461 -1.7581e-05
5:152540373 A G 0.254577 1.2629e-05
5:152542028 C T 0.340752 -2.6688e-05
5:152543326 C A 0.157909 1.5909e-05
5:152544582 A G 0.079846 8.3439e-05
5:152564299 C T 1.261682 -1.5595e-05
5:152566888 A G 0.423376 -2.4797e-05
5:152569308 G A 0.835116 5.1261e-06
5:152586234 T C 0.820091 -8.9830e-06
5:152592944 C A 0.034321 1.1526e-04
5:152611538 T C 0.102718 -2.8001e-05
5:152612967 T G 0.036596 1.4626e-05
5:152616972 A G 0.050069 9.2352e-05
5:152634487 C G 0.229329 -1.1313e-05
5:152639677 G A 1.849073 -7.5492e-05
5:152642913 G A 0.051491 7.3935e-06
5:152655834 G A 0.249189 -8.4407e-06
5:152675028 A C 0.206654 -2.6659e-05
5:152678112 C T 0.080099 -2.7675e-04
5:152678746 C G 0.025132 1.0318e-05
5:152679357 G A 0.073218 6.6479e-06
5:152696107 C T 0.230942 -1.5433e-05
5:152719388 C T 0.029368 5.3357e-05
5:152722723 G A 1.646015 -3.1711e-05
5:152724544 G A 1.851591 -8.7333e-05
5:152728426 C A 0.031107 -4.5700e-05
5:152750979 C T 1.755705 -7.5782e-05
5:152753411 T C 0.117402 3.8176e-05
5:152754426 T C 0.056567 -5.7259e-06
5:152754666 G T 0.792785 5.8880e-06
5:152759448 G A 0.094049 -1.1012e-05
5:152772797 C G 0.028851 3.3676e-05
5:152774428 C T 1.261088 -7.6384e-06
5:152775828 T C 0.045174 -2.7005e-05
5:152785000 C T 0.800039 -3.3559e-06
5:152789621 G A 1.869420 -4.5110e-05
5:152789711 G A 0.140031 -2.1604e-05
5:152789754 T G 0.059300 -2.1839e-05
5:152795580 C T 0.086606 3.2931e-05
5:152797656 G C 0.356685 -1.7039e-05
5:152798614 A C 0.914767 3.7051e-05
5:152800002 T C 0.114601 2.0641e-05
5:152800851 T C 0.113033 -1.2445e-05
5:152801011 G T 0.028157 -2.3454e-05
5:152803844 G A 0.116480 -1.5274e-05
5:152810790 A C 0.535722 -5.8129e-05
5:152810929 G A 0.271147 1.9362e-05
5:152821589 G A 0.623288 1.0732e-04
5:152829162 G C 0.077314 9.8655e-05
5:152835304 G A 0.027410 9.3929e-05
5:152840106 C G 0.186137 -7.0459e-06
5:152840197 C T 0.071734 5.6035e-05
5:152847427 T C 0.080865 4.6250e-05
5:152861056 T C 0.164706 -3.9210e-05
5:152868437 C T 1.226242 3.8739e-05
5:152869624 G A 0.541570 -2.1675e-05
5:152874549 A G 0.170704 -7.0312e-06
5:152874876 G A 0.705876 -4.4857e-06
5:152878727 A G 1.396576 9.2718e-06
5:152881734 A C 0.053636 3.4763e-05
5:152892304 A G 0.210481 2.8503e-06
5:152895409 T C 0.414505 -1.4904e-05
5:152899101 C T 0.075422 8.9339e-05
5:152899691 T C 1.581071 -2.7086e-05
5:152900960 C T 0.053798 -4.2773e-05
5:152902619 G T 0.166131 3.9455e-05
5:152906887 A G 0.594732 -1.7975e-04
5:152910638 G A 0.039699 2.7743e-05
5:152915006 G A 0.049835 -2.1249e-05
5:152915312 T C 0.058229 7.1330e-05
5:152916115 G T 0.134874 -3.7108e-04
5:152920205 A G 0.255226 -4.5347e-05
5:152928355 A G 0.091452 -7.4139e-05
5:152929215 A G 0.022925 1.2180e-04
5:152935870 A G 1.206826 3.3006e-05
5:152940456 G A 0.030406 6.2637e-05
5:152941348 T G 0.048358 1.9226e-05
5:152957116 T C 0.212178 -2.9819e-05
5:152958194 T C 0.040595 4.0311e-05
5:152962932 C G 0.160496 -1.5903e-05
5:152965302 G A 0.051195 -2.9807e-05
5:152966469 A G 1.293134 1.5680e-05
5:152966532 C G 0.041481 2.0147e-07
5:152969250 T C 1.485285 2.5169e-05
5:152969986 T A 1.047998 1.2319e-05
5:152974528 C T 0.027417 -5.3057e-05
5:152978835 G T 0.051293 -8.2170e-05
5:152979554 A C 1.076876 -5.1835e-05
5:152980439 A G 0.050949 1.2843e-05
5:152981067 G T 0.074993 -4.7178e-05
5:152997043 A G 0.574316 -4.5363e-04
5:152997318 T C 0.085308 1.9588e-05
5:152999793 C T 0.108541 -5.3713e-06
5:153000842 G C 0.059907 1.1116e-04
5:153009420 C T 0.020555 -9.6575e-06
5:153009687 A C 0.053230 -9.8197e-05
5:153010084 A G 0.029926 8.2936e-06
5:153013485 T C 0.111495 -3.6655e-05
5:153017514 A G 1.446093 -6.0288e-05
5:153019210 T G 0.197536 -2.9327e-04
5:153020785 A G 0.048427 -4.1906e-06
5:153023198 G C 0.065804 2.1511e-05
5:153024269 A G 0.211406 -5.7394e-05
5:153032350 A G 0.031396 5.0962e-06
5:153037179 C T 0.030160 2.5220e-05
5:153038650 G A 0.273867 5.5982e-05
5:153039299 T C 1.174339 -1.5964e-04
5:153043017 T C 0.081368 8.9122e-06
5:153044411 T C 0.078920 -5.0867e-05
5:153044456 A G 0.674954 1.2240e-05
5:153044722 G A 0.025765 -3.7929e-06
5:153046064 A G 0.297003 1.0272e-04
5:153051414 A G 0.291306 5.9187e-05
5:153057548 T C 0.212282 -4.9776e-06
5:153060696 G A 0.207209 -1.8770e-04
5:153063301 A G 0.050426 -1.2826e-05
5:153065438 G A 0.291423 2.0948e-05
5:153068137 G T 0.281997 -3.9368e-05
5:153077484 A G 0.810701 -1.8220e-05
5:153087200 A G 0.059313 4.2082e-05
5:153095706 G A 0.039033 -3.4646e-05
5:153097586 G A 0.028485 -4.2119e-06
5:153100027 G A 0.051377 8.8849e-05
5:153110240 A G 0.887716 -9.5079e-05
5:153123263 T C 0.060092 1.7562e-05
5:153128610 A G 0.065902 -8.4551e-06
5:153129517 T C 0.134442 -3.9649e-05
5:153133550 A G 0.105221 -2.5746e-05
5:153143147 G A 0.147915 -4.8593e-05
5:153146418 A G 1.059978 -2.6784e-04
5:153148232 A G 0.047456 -1.3175e-05
5:153148731 A G 0.222289 -1.2623e-05
5:153148880 C G 0.043677 2.3478e-05
5:153162482 A T 0.062990 5.2994e-05
5:153170072 A G 0.055304 1.1992e-05
5:153175468 T C 0.033191 -1.3351e-05
5:153179767 A G 0.543543 -1.8245e-05
5:153212832 T C 0.344748 -1.0636e-04
5:153216876 A G 1.915597 -7.4480e-05
5:153220238 T C 0.153375 -3.8836e-05
5:153220267 A C 0.260696 -8.3644e-07
5:153238323 T C 0.337850 -9.1490e-05
5:153241647 A C 0.598465 -9.5752e-05
5:153243573 C A 0.047687 -1.6524e-05
5:153250163 C T 0.062516 -2.8508e-04
5:153251073 C T 0.715581 -1.5067e-05
5:153264577 C G 0.060157 2.6784e-05
5:153267753 A G 0.942109 -1.9481e-05
5:153274473 T C 0.052357 4.2994e-05
5:153278334 A T 0.026722 5.6739e-05
5:153281269 G T 0.051134 8.1861e-05
5:153296064 A C 0.627748 -1.6295e-07
5:153304518 G A 0.340460 -1.3352e-04
5:153321724 C T 0.151739 3.1744e-05
5:153332555 A G 0.757351 1.2026e-05
5:153337377 T G 0.042493 -4.7028e-05
5:153340145 C T 0.383687 -1.2855e-04
5:153344980 A C 0.021487 -3.1430e-05
5:153360539 G A 0.067048 3.0957e-05
5:153367296 A G 1.244639 3.8023e-05
5:153376056 A G 0.034966 -2.1883e-05
5:153382602 G A 0.144345 -4.8570e-06
5:153408387 A G 0.058988 -3.6467e-06
5:153413390 T C 1.264785 4.4390e-05
5:153421412 T G 1.244678 3.4679e-05
5:153430783 G A 0.276967 8.3249e-06
5:153435497 A G 0.244480 3.5932e-05
5:153438808 G A 1.263370 3.8643e-05
5:153456662 A G 0.054980 4.1408e-05
5:153458129 C T 0.060248 -5.7298e-05
5:153465914 T C 0.334095 1.1953e-05
5:153476869 C T 0.142553 2.3222e-05
5:153479613 G A 0.757899 -1.9998e-05
5:153480111 C A 0.078554 9.5009e-06
5:153487825 G A 0.046973 -7.3807e-06
5:153497596 C T 0.044808 2.3415e-05
5:153505099 T C 0.030617 7.2546e-05
5:153509596 C T 0.835473 5.4857e-06
5:153531853 C A 1.217598 -2.8883e-05
5:153538241 G A 1.147526 -3.8598e-05
5:153544255 C T 0.566137 -1.8164e-05
5:153544901 T C 0.098249 -4.4083e-05
5:153547306 C T 0.113403 9.9943e-06
5:153557795 C T 0.046590 -3.1956e-05
5:153560523 A G 0.033782 -4.1123e-06
5:153573091 G A 1.813217 3.3341e-05
5:153580493 G A 0.053591 -6.2662e-05
5:153582737 G A 0.289677 3.2946e-05
5:153584502 G A 0.308535 -8.7117e-06
5:153584794 C T 0.065730 -4.3428e-05
5:153586108 A G 0.925516 3.3500e-06
5:153591020 A G 1.825729 -1.7717e-05
5:153596539 A G 0.041559 -5.9270e-05
5:153596813 A G 1.773391 -7.1054e-05
5:153599984 T C 0.069284 1.3426e-04
5:153600232 A G 0.051319 -7.2091e-05
5:153600900 G A 0.038215 -5.8326e-05
5:153602142 T C 0.044700 4.8074e-06
5:153602706 A G 0.054233 -3.4965e-07
5:153610555 T C 0.036846 -1.2080e-05
5:153611248 G A 1.386591 1.7638e-05
5:153618876 T C 0.370486 2.1890e-06
5:153620581 G T 1.334066 5.4920e-05
5:153624845 A G 0.062091 2.6868e-05
5:153628389 A G 0.033438 -8.1947e-07
5:153635636 G T 0.849615 4.4997e-05
5:153639043 C T 0.371905 4.3578e-06
5:153653323 C T 0.608251 1.2949e-04
5:153663571 T C 0.186748 6.3371e-05
5:153668639 C T 0.181009 -1.4297e-04
5:153673334 G A 0.031675 -3.9278e-05
5:153674061 T C 0.079018 3.0503e-05
5:153676948 C T 0.873786 -1.6084e-04
5:153681873 A G 0.047037 1.7652e-05
5:153696792 T G 1.558587 -1.0371e-04
5:153703523 G A 1.943871 -1.8780e-04
5:153718344 A C 0.379123 -1.4689e-04
5:153721048 C T 1.017832 3.6360e-05
5:153734239 A G 0.897564 4.2472e-06
5:153734979 A G 0.039634 -4.6460e-05
5:153735484 T C 1.042760 -2.8099e-05
5:153737288 G T 1.335309 -3.4440e-05
5:153738766 G A 0.056483 -1.3063e-04
5:153739585 G A 0.270352 -3.7595e-06
5:153741843 G A 1.398397 4.0794e-08
5:153748359 C G 0.646515 -3.5343e-06
5:153750464 T C 0.075886 1.5527e-05
5:153753867 T C 0.038212 -2.3607e-05
5:153755034 G A 0.092695 -9.2128e-05
5:153759134 T C 0.049157 -2.3826e-05
5:153760329 C T 0.553258 -1.1365e-06
5:153760704 A G 0.556874 -1.2901e-05
5:153762653 C T 1.503776 -1.8471e-05
5:153763289 T C 0.031594 -3.1714e-05
5:153764373 G T 0.114455 2.5838e-05
5:153766356 G A 0.305205 -2.7882e-06
5:153768231 T G 0.112780 6.1060e-06
5:153769996 G A 0.056161 -1.6430e-05
5:153772161 A C 0.967929 4.3808e-06
5:153774758 C A 0.595949 -1.2335e-06
5:153775540 G C 0.180973 3.1584e-05
5:153778717 A G 0.019997 -1.7868e-05
5:153779357 T G 0.135773 2.4918e-05
5:153780979 C A 0.135004 -7.3740e-06
5:153784286 A G 0.058076 -8.7527e-05
5:153784745 C T 0.042980 -4.7094e-06
5:153788200 A C 0.210302 2.0647e-05
5:153788496 C T 0.798747 -9.3752e-05
5:153789505 C T 0.158211 3.8614e-05
5:153797838 G A 0.231971 -5.7077e-06
5:153800600 A G 0.347691 5.7613e-06
5:153808321 T C 1.185728 1.4473e-05
5:153810573 C G 0.371953 2.2644e-05
5:153818874 T G 0.158964 4.3591e-05
5:153823460 A G 0.350671 -6.3573e-05
5:153828052 A G 0.041611 6.3904e-05
5:153830890 A G 1.330117 1.6636e-06
5:153834325 G A 0.037057 -1.0185e-05
5:153840472 T C 1.738918 1.7820e-05
5:153841690 G A 0.023100 6.6202e-05
5:153846868 A G 1.269115 -2.2285e-05
5:153846922 C G 0.090709 3.2907e-05
5:153850649 G A 1.608906 6.7505e-05
5:153857038 G C 0.127737 1.1278e-04
5:153862679 C A 0.199672 -3.7794e-05
5:153862734 C T 0.279816 -2.0714e-05
5:153866058 A G 0.032474 1.3178e-05
5:153872138 T C 0.441770 2.1234e-05
5:153872170 A G 0.734949 1.1064e-04
5:153880459 G A 1.259199 1.7446e-05
5:153881676 G A 0.299885 5.3864e-06
5:153884201 C T 0.204070 2.6730e-05
5:153885015 T C 0.449761 2.7722e-05
5:153885991 A G 0.039183 -5.7951e-05
5:153887991 T G 0.529642 1.8000e-05
5:153889167 G A 0.138444 2.5995e-05
5:153891017 C T 0.501456 -3.9056e-05
5:153893977 C T 0.031899 -3.9395e-05
5:153900594 A G 0.047875 -2.3529e-05
5:153903185 T C 0.530457 4.8699e-05
5:153904740 A C 1.794855 1.8302e-05
5:153907707 T G 0.035362 2.8791e-05
5:153927338 T C 0.035963 1.1974e-05
5:153939575 C T 1.257904 -9.7969e-05
5:153945342 A G 0.031023 -3.9336e-05
5:153945481 G A 0.144965 4.2102e-06
5:153949896 T C 0.047534 -2.7164e-06
5:153953564 A C 0.079985 4.3599e-05
5:153961588 T G 0.060439 -2.0740e-05
5:153969019 C T 0.518369 -6.7408e-06
5:153973152 T G 0.213506 7.0970e-05
5:153985711 G C 0.111271 2.0338e-06
5:153986044 T C 0.757062 -3.7462e-05
5:153995314 T C 0.309022 -3.7476e-06
5:153995341 A G 0.081575 -9.1676e-06
5:153998407 C T 0.579123 -1.1395e-05
5:153999101 G A 0.130908 -8.6318e-05
5:154002760 G T 0.027534 2.4106e-05
5:154003711 A G 0.272007 -1.4486e-04
5:154004265 G A 1.881089 -1.6150e-04
5:154006729 T C 0.105782 -2.8954e-05
5:154007478 G A 0.815291 -3.2045e-05
5:154007669 A C 1.577111 -2.7043e-05
5:154009807 A G 0.125643 -5.0483e-05
5:154014977 T G 0.341171 -7.3188e-05
5:154025254 G C 0.080712 1.1328e-05
5:154027020 A G 0.072968 -8.7220e-06
5:154029875 C T 0.076016 -2.7995e-06
5:154034205 A C 0.053724 -3.2541e-05
5:154040133 T C 0.404476 -3.4333e-05
5:154045426 A G 0.050643 -1.5971e-05
5:154048367 C T 0.714377 -1.1078e-05
5:154054092 A G 0.052143 2.1457e-05
5:154054864 A T 0.037771 7.1293e-05
5:154059487 A C 0.219436 1.5741e-05
5:154060699 A G 0.074159 -9.3168e-05
5:154065895 A G 1.441844 5.0549e-06
5:154069269 C T 1.446012 1.3837e-05
5:154069785 C G 1.404956 1.4940e-05
5:154072168 A G 0.063601 2.6764e-05
5:154078489 G T 0.038456 -5.2017e-05
5:154087054 T C 0.241039 3.7730e-05
5:154088617 G A 0.995725 -3.0891e-05
5:154091050 G T 0.087697 -9.6818e-06
5:154091757 G C 1.583710 1.6324e-05
5:154094462 A G 0.042805 1.0873e-04
5:154123593 A G 0.173596 -4.3432e-06
5:154136891 T G 0.085714 -1.8016e-05
5:154138101 A C 0.075529 -1.2313e-04
5:154140442 G A 0.070975 6.5750e-05
5:154144650 C T 1.781739 -7.0998e-05
5:154156254 T G 0.021007 -7.5270e-05
5:154168219 T G 0.026872 1.1717e-05
5:154172497 G A 0.082458 -1.4161e-04
5:154172972 T C 0.192200 -3.7197e-05
5:154174393 T C 0.042292 -7.7272e-05
5:154198299 T C 0.037057 1.4873e-05
5:154203082 G A 0.022175 -4.1599e-05
5:154203121 T C 0.179315 2.2489e-05
5:154209207 G A 0.143501 6.2337e-05
5:154214232 T C 0.109346 -1.5969e-05
5:154253170 T C 0.169438 -1.1369e-06
5:154257657 A G 0.030825 2.6126e-05
5:154259962 T C 0.043889 1.6724e-06
5:154271948 A G 1.969789 -7.9506e-06
5:154275786 A G 0.138483 -2.4644e-06
5:154282235 C T 0.138344 -7.3644e-07
5:154290661 C T 1.969591 -5.4138e-06
5:154291409 T C 1.829394 4.1221e-06
5:154296795 C A 1.093802 -8.3071e-05
5:154307070 C G 0.037875 -3.5230e-06
5:154307794 A G 0.275344 -1.3919e-05
5:154307863 C T 0.902822 -7.3226e-05
5:154312551 C T 0.181837 2.3744e-05
5:154320820 T C 0.022100 2.7739e-05
5:154342241 G A 0.032519 5.8872e-05
5:154346296 A G 0.064733 3.9758e-05
5:154359644 C T 0.198166 6.0790e-06
5:154365422 G A 0.050764 7.6244e-06
5:154366791 G A 0.088096 2.0222e-05
5:154371920 C T 0.108376 -1.4109e-05
5:154377671 A G 0.030273 2.9294e-05
5:154381504 G A 0.035035 1.4205e-05
5:154383798 A G 1.313838 -2.5512e-04
5:154386790 T C 0.068674 -2.0608e-05
5:154389499 A C 0.082514 1.0609e-05
5:154389514 G A 1.391830 -1.4726e-04
5:154395158 T G 1.446839 -2.5787e-04
5:154395458 A G 0.375228 4.9144e-06
5:154395682 A G 0.298077 -1.7879e-05
5:154396505 A G 0.345319 4.3409e-06
5:154397676 G T 0.029890 -3.0755e-06
5:154402567 C T 0.378740 1.0580e-05
5:154404495 T C 0.194982 -8.7212e-05
5:154407916 C T 0.047781 -2.7457e-05
5:154419246 A C 0.061118 2.6797e-05
5:154421179 G A 0.045820 -1.0135e-05
5:154422791 T C 0.029144 2.8818e-07
5:154425547 C T 1.192648 -6.1975e-05
5:154433155 A G 0.175952 -6.2606e-05
5:154437693 G A 0.045716 -8.1039e-05
5:154441125 G A 0.032402 -6.6133e-05
5:154443940 G T 0.871660 -6.5866e-05
5:154444051 T C 0.132716 6.6645e-05
5:154447535 A G 0.346023 1.1278e-04
5:154447974 A G 1.352300 -5.3077e-05
5:154448263 A C 1.488427 -1.6570e-05
5:154449947 T C 0.810088 1.3087e-05
5:154454761 G T 0.120966 -9.9911e-05
5:154473488 A G 0.494007 3.1332e-05
5:154477576 G A 1.852620 -3.3141e-06
5:154477953 T C 0.155348 1.3846e-05
5:154493509 A G 0.867473 -2.8141e-05
5:154496306 G A 0.326906 1.6949e-05
5:154496781 T C 0.125951 2.9697e-05
5:154496905 C A 0.124517 4.4166e-05
5:154501207 A G 0.036047 -2.6293e-05
5:154506861 G A 0.312300 3.5275e-05
5:154507618 A G 1.055551 -3.3146e-05
5:154509518 C A 0.083642 4.8678e-06
5:154525127 C T 0.129480 7.4972e-05
5:154528330 A G 0.101735 5.2035e-05
5:154530492 G T 0.040994 2.2776e-05
5:154532193 A G 1.065418 3.8081e-06
5:154536198 C A 0.096207 -2.7931e-05
5:154536840 C G 0.480797 -8.9955e-06
5:154566469 G A 0.022581 -1.2485e-05
5:154573055 A G 0.273468 -1.1572e-04
5:154577087 C T 0.343232 -1.4346e-04
5:154577292 G A 0.184557 8.6201e-05
5:154577444 A G 0.059800 -2.8861e-05
5:154578669 T C 1.031198 -4.4216e-05
5:154578752 T C 0.049465 1.6701e-05
5:154579017 A C 0.032289 -2.5495e-05
5:154591633 C T 0.029306 1.7878e-05
5:154593928 G A 0.104627 5.5094e-06
5:154599763 A G 0.046895 1.9071e-05
5:154601304 C T 0.033720 2.7964e-05
5:154601398 G A 1.283179 -1.0166e-05
5:154601400 A G 1.494130 4.0211e-06
5:154601557 A G 0.158149 5.0253e-06
5:154601747 A G 0.729704 -3.8186e-05
5:154603770 G A 0.128415 -1.4841e-05
5:154614166 A C 0.190370 -1.4579e-05
5:154615548 A G 0.422736 -3.6599e-06
5:154628554 G T 0.028102 -1.2291e-05
5:154629897 G A 0.026891 2.6815e-05
5:154631323 T G 0.062987 -2.8260e-05
5:154634831 A C 0.042652 1.2925e-05
5:154641333 T G 0.194031 7.2142e-06
5:154641654 A G 0.089690 3.3089e-05
5:154645306 T C 0.034460 1.0767e-05
5:154649387 G T 0.229368 9.6474e-05
5:154650664 G A 0.178237 -2.4804e-05
5:154660497 T G 0.038702 -2.4232e-05
5:154663044 T C 0.102089 1.1226e-05
5:154666720 A G 0.117392 1.1168e-04
5:154673685 C T 0.183288 2.0300e-05
5:154679623 G A 0.286886 -2.7922e-05
5:154683258 C T 0.102845 -4.0180e-05
5:154687456 C T 0.071631 2.5776e-05
5:154690259 C T 0.035025 4.6152e-06
5:154694954 G A 0.401821 -3.7900e-05
5:154695944 T C 1.817605 2.6244e-05
5:154710237 C T 1.351301 1.1348e-05
5:154715471 T C 0.050215 -1.7567e-05
5:154721735 G A 0.082893 1.1925e-04
5:154724506 C A 1.801837 4.6137e-07
5:154726172 G A 0.101547 -1.5402e-04
5:154745115 A G 0.231727 9.7704e-05
5:154746704 G T 0.264061 9.3744e-06
5:154751305 T C 0.662705 2.0964e-05
5:154760248 T C 0.024256 -6.1550e-06
5:154766337 A C 0.058355 -5.7149e-05
5:154766933 A G 0.027268 6.0076e-05
5:154767871 C G 1.789016 2.5833e-05
5:154771211 T C 0.023649 2.6014e-05
5:154774844 C T 0.509048 7.0735e-05
5:154779362 T C 0.116354 -4.4269e-05
5:154788397 A G 0.500430 5.5082e-05
5:154789465 A G 0.025716 5.6335e-05
5:154789936 T C 0.878447 1.2003e-05
5:154790006 G A 0.074993 -7.7632e-05
5:154804373 A C 0.128892 1.5599e-05
5:154831511 G A 1.228050 -1.5278e-05
5:154855619 A G 0.054405 -5.1447e-06
5:154863341 G A 0.101203 4.7682e-05
5:154877865 G A 0.071387 -2.6817e-05
5:154878836 T C 0.040390 -4.3797e-05
5:154882658 C T 0.062292 1.2996e-04
5:154885392 A G 0.023613 2.2900e-05
5:154907076 G A 0.127571 7.6588e-05
5:154911215 G T 0.226911 3.1502e-06
5:154911447 G A 0.043480 6.7792e-05
5:154912967 T G 0.446398 2.4524e-05
5:154913988 A G 0.062419 -9.0279e-05
5:154915655 C T 0.097960 2.6333e-05
5:154955258 A G 0.473250 -5.5014e-05
5:154955985 G A 0.110852 3.7567e-05
5:154958347 T C 0.436219 -4.2301e-05
5:154985436 A G 0.046904 2.1866e-05
5:154987673 A G 0.025281 -3.2562e-05
5:154994188 T G 0.029497 -2.1365e-04
5:155006852 T C 0.040267 -1.8999e-05
5:155024834 T C 0.458703 -4.8348e-05
5:155028026 A G 0.119398 -1.4146e-05
5:155030089 G A 0.072260 -4.0137e-05
5:155043024 T C 0.044113 3.2834e-05
5:155043533 T G 0.098720 -1.1543e-04
5:155048731 A G 0.109405 -3.5691e-06
5:155049193 A T 0.316980 5.4246e-05
5:155051767 T G 0.123871 7.6776e-05
5:155051926 A G 0.933157 8.3563e-06
5:155052884 C T 1.875013 -2.6150e-05
5:155063234 C T 0.051286 -3.8399e-06
5:155064813 A G 0.105247 -1.4175e-06
5:155066905 C G 0.031416 -2.3209e-05
5:155068020 C T 0.020101 -1.1201e-05
5:155074831 G A 0.107980 -8.1373e-05
5:155093042 A C 0.127058 -2.5136e-05
5:155101397 G A 0.673549 8.9311e-05
5:155105676 A G 1.669862 -4.0743e-05
5:155116058 A G 0.094831 -4.0382e-05
5:155116520 C T 0.021549 -2.5551e-05
5:155122182 G A 0.979555 -5.0432e-05
5:155126313 T G 0.040010 -3.2250e-05
5:155133839 G T 0.114656 3.2971e-05
5:155134163 C T 0.060692 -2.6505e-05
5:155136383 T C 1.550356 -4.9192e-05
5:155193431 G A 0.122806 8.5753e-05
5:155193973 T C 0.035028 1.8547e-05
5:155197365 C T 0.128334 -2.0260e-05
5:155205267 G A 0.027690 2.5212e-05
5:155214291 C T 0.053581 4.6426e-05
5:155233709 C T 0.566053 -2.0367e-05
5:155235022 G A 0.036534 -2.0091e-05
5:155244731 A G 0.031743 1.9582e-05
5:155260530 G A 0.028696 -1.7852e-05
5:155263272 C T 1.718872 -1.8316e-05
5:155263902 T C 0.029932 -4.0891e-05
5:155264617 G T 0.030598 -1.2249e-04
5:155268373 A G 0.256324 2.2889e-05
5:155277215 A G 0.571359 5.2875e-05
5:155278524 A G 0.083157 9.0678e-05
5:155279757 C T 0.759697 -7.7440e-05
5:155290405 T C 0.106285 7.9274e-05
5:155291410 G A 0.089638 1.1372e-04
5:155300813 A G 0.126741 8.6727e-05
5:155307270 G A 0.026852 -2.7502e-05
5:155310585 G A 0.821643 4.6249e-05
5:155312605 T C 0.033165 6.0797e-06
5:155315647 T G 0.376868 7.5202e-05
5:155320100 A G 1.775501 -1.8236e-05
5:155321429 A G 0.040189 5.0288e-05
5:155323049 C T 0.222207 6.8349e-05
5:155328388 T C 0.020942 -4.7361e-05
5:155329521 C T 0.176400 -5.3591e-05
5:155329975 A C 0.031906 -2.9568e-06
5:155333075 C G 1.405437 -9.7047e-05
5:155334666 G A 0.040303 5.9115e-05
5:155347063 G A 0.032532 1.4199e-05
5:155348741 C A 0.056547 7.2001e-05
5:155359757 G A 1.183969 -8.8000e-05
5:155360998 C T 0.075503 2.3259e-05
5:155362564 G T 1.738353 -3.2513e-05
5:155368084 T G 0.404875 7.9978e-05
5:155369080 A G 0.105110 -8.4416e-05
5:155369701 A G 0.167818 -3.8048e-05
5:155372746 T C 0.166277 -4.7411e-06
5:155373160 T C 0.042412 5.0130e-06
5:155373230 G C 1.207715 8.6178e-06
5:155378321 A C 0.055937 5.2667e-05
5:155379999 T C 1.115289 1.6724e-06
5:155382970 T C 0.120025 -1.2600e-04
5:155383741 T C 0.367435 -1.9028e-05
5:155387543 G C 0.138762 2.3960e-05
5:155390976 A G 0.082280 -7.7076e-05
5:155397446 C T 0.094104 3.7270e-05
5:155400562 G A 0.777416 -1.9733e-06
5:155403896 G A 0.072384 -3.9654e-05
5:155405405 C T 1.908168 -7.5844e-06
5:155412309 T C 0.118097 -7.5094e-05
5:155415603 A G 0.229205 -1.1310e-05
5:155418126 A G 0.056749 4.4244e-05
5:155421004 T C 0.601594 2.4859e-05
5:155423412 G A 0.648047 2.9296e-05
5:155441300 T C 0.588734 9.2952e-06
5:155443062 G A 0.336815 -2.1327e-05
5:155450015 C G 0.056609 7.9354e-06
5:155450540 T C 0.830208 -2.0707e-05
5:155453200 C A 0.373791 -1.2795e-05
5:155453636 G A 0.844866 -3.0284e-06
5:155453675 C T 0.259005 -6.4427e-05
5:155455535 A G 0.130181 -3.3028e-05
5:155456936 G C 0.278265 -5.9044e-05
5:155457318 T C 0.043237 -4.7844e-05
5:155462260 A G 0.142174 -1.4844e-04
5:155463898 G A 0.021769 -2.0574e-04
5:155471714 T C 0.580172 -4.6328e-05
5:155500992 A G 0.378679 -9.9810e-07
5:155501069 T A 0.049985 -5.3739e-05
5:155501212 G T 0.055895 -1.1798e-05
5:155517167 C A 0.806910 -2.1193e-05
5:155519799 A G 0.086876 -2.5987e-05
5:155522726 C T 0.064649 -1.0420e-04
5:155528225 T C 0.653844 -2.4575e-06
5:155530199 C T 0.105425 -3.5930e-06
5:155531360 G A 0.052052 -1.7311e-05
5:155538448 A G 0.045064 -1.6931e-06
5:155546850 A G 0.319450 -2.2100e-05
5:155550580 T C 0.047592 -8.7282e-06
5:155554075 G A 0.034648 -1.6597e-05
5:155557618 T C 0.042815 1.0030e-05
5:155558685 C T 0.388981 -9.7899e-06
5:155559444 A G 0.043594 -2.3385e-05
5:155565063 T G 0.021432 1.1025e-04
5:155566544 G T 0.235054 -7.7427e-05
5:155566964 C T 0.886094 -4.4865e-05
5:155568469 C T 0.040945 1.2199e-06
5:155575949 T C 0.069803 -1.8057e-04
5:155578605 A C 0.058696 1.5464e-05
5:155588364 A G 1.281809 -1.4153e-05
5:155588474 A G 0.026992 -9.8469e-05
5:155590140 G C 0.045580 3.4471e-05
5:155594226 C T 0.042698 -7.6245e-05
5:155598347 G A 0.537928 -1.0751e-04
5:155606603 T C 0.095357 -2.9136e-05
5:155608956 A G 0.497201 -6.5205e-05
5:155623070 T C 0.025005 3.4112e-05
5:155625279 C T 0.028972 2.5829e-05
5:155626190 G A 0.046593 -9.1294e-05
5:155631291 G A 0.028576 -1.6076e-04
5:155646076 C G 0.145845 3.6063e-06
5:155649814 G A 0.053350 -3.5754e-06
5:155650877 T C 0.030961 -1.3039e-05
5:155667056 A C 0.028199 2.5202e-05
5:155670993 C T 1.978552 4.2441e-05
5:155672677 A G 0.663902 2.6742e-05
5:155674616 A G 0.492371 -2.8931e-05
5:155675842 T C 0.794450 1.6026e-05
5:155677397 G A 0.053363 1.0626e-04
5:155692800 C T 0.054100 -6.6994e-05
5:155698881 A G 0.139782 8.3038e-05
5:155699673 A C 0.091634 -6.5943e-05
5:155714121 A G 0.523744 1.3944e-05
5:155716273 C A 0.050306 -1.2035e-04
5:155722787 G A 0.059920 -2.8256e-05
5:155725108 A C 0.948824 1.1046e-05
5:155727941 T G 0.140736 1.3754e-04
5:155733687 T C 0.022818 -1.4989e-05
5:155749194 T G 0.852490 3.3506e-05
5:155757672 A G 1.470413 1.1093e-05
5:155759874 A T 0.047485 1.7004e-05
5:155761377 A G 0.028582 -5.8346e-05
5:155769455 G T 0.146838 1.0980e-05
5:155771773 G A 1.415135 7.1360e-06
5:155771879 A G 1.952833 -3.4422e-05
5:155780506 C T 0.209903 -5.0749e-05
5:155780558 G A 0.175459 1.1302e-05
5:155791960 A G 0.064973 5.3010e-05
5:155798963 G A 0.037372 1.6822e-05
5:155802281 T G 0.038735 1.0176e-05
5:155807194 T G 0.152713 -2.9557e-05
5:155824690 C T 0.055197 4.8063e-05
5:155836050 A G 0.252494 1.8273e-06
5:155845762 A G 0.039410 -6.9914e-05
5:155852315 A G 1.276454 8.3673e-06
5:155872208 C A 0.041513 -1.4026e-05
5:155875230 T C 0.314715 7.2475e-06
5:155876204 G A 0.109463 -2.3848e-05
5:155896363 A C 0.038131 -5.8664e-05
5:155908785 G A 0.967828 1.6146e-05
5:155910096 A G 0.042510 5.1554e-06
5:155915825 G T 1.476512 3.3570e-05
5:155925212 A G 0.021607 2.4664e-05
5:155928740 C T 0.069196 8.8918e-06
5:155935708 A G 0.130132 6.8926e-05
5:155938730 C T 0.063526 1.1820e-05
5:155950402 T C 0.031172 9.7966e-06
5:155950713 A G 0.044301 1.5549e-05
5:155960454 C T 0.057408 5.9800e-05
5:155970466 C A 0.306389 -5.3057e-05
5:155986064 T C 0.025281 3.4279e-05
5:155989590 A G 0.640789 1.3667e-05
5:155994590 A G 0.039793 1.9297e-05
5:155995443 G A 0.690871 7.5813e-06
5:156013354 A G 0.113014 2.1759e-05
5:156015647 G A 0.031111 -1.2128e-05
5:156016746 C T 0.045314 2.1274e-05
5:156043207 G A 0.496275 -3.4312e-05
5:156044754 T C 0.087275 1.3633e-05
5:156045809 A G 0.061523 1.5393e-05
5:156047015 C T 0.035486 7.7186e-05
5:156051896 A C 0.461809 -2.9326e-05
5:156083087 C G 0.022775 9.9714e-05
5:156083898 T G 0.060007 4.8748e-05
5:156098709 G T 1.671192 2.2669e-05
5:156103464 T C 0.162862 3.0966e-06
5:156109921 A G 0.025538 -1.4680e-04
5:156110439 C T 0.062426 3.6361e-06
5:156116891 A G 0.077869 1.9266e-05
5:156127620 G A 1.942531 -5.6102e-05
5:156133329 C T 0.034087 -2.5247e-05
5:156139569 A G 1.731012 6.6020e-06
5:156141917 C T 0.902277 -7.3727e-06
5:156141962 T C 0.038904 4.4026e-06
5:156143595 A G 0.079823 -9.3681e-05
5:156143721 T C 0.050501 4.5398e-05
5:156145269 T C 0.048157 2.5686e-05
5:156149693 T C 0.086678 2.3457e-05
5:156153139 A G 0.091926 2.6778e-07
5:156154337 A G 1.699281 2.8987e-05
5:156178274 G T 0.051302 4.1080e-05
5:156180035 T G 0.050526 4.1207e-05
5:156183876 T C 0.025203 -2.4120e-05
5:156184254 T C 0.025375 2.5146e-06
5:156196392 G T 0.047086 -5.5348e-05
5:156219983 A G 0.093692 -5.2509e-06
5:156222611 T C 0.037849 -1.1783e-05
5:156226550 A G 0.767542 -1.9102e-05
5:156248289 A G 0.022347 1.9355e-05
5:156252715 T C 0.081942 -8.0660e-05
5:156261737 G A 0.090355 3.1541e-06
5:156262000 A G 0.136065 -1.1606e-05
5:156267347 C T 0.058300 2.4455e-05
5:156268599 C T 0.035560 1.3475e-05
5:156304749 C T 0.031055 -8.8629e-06
5:156311624 C T 0.324225 -6.7100e-05
5:156317549 T C 0.042448 3.9492e-05
5:156318659 T C 0.054454 2.4108e-06
5:156335506 T C 0.076119 -2.2827e-05
5:156336987 G A 0.432282 -3.3951e-05
5:156345078 A G 0.025440 2.6529e-05
5:156352777 C G 0.090845 5.2945e-05
5:156354420 T C 0.039517 3.2875e-06
5:156356908 T C 0.030715 2.1643e-06
5:156366296 C T 0.508846 -3.1277e-05
5:156376703 G A 1.837047 -3.0589e-05
5:156381631 T C 0.048826 -8.0522e-06
5:156383422 G A 1.321933 2.1423e-05
5:156398169 C G 1.272121 1.7629e-05
5:156401533 C G 1.671361 -3.3511e-05
5:156406643 A G 0.541028 -2.6051e-05
5:156422419 C T 0.082630 -3.7676e-06
5:156427659 A G 0.748662 7.3056e-05
5:156433341 G A 1.678365 -2.1492e-05
5:156457328 G A 0.061166 9.0072e-05
5:156467391 C T 0.386011 -3.4399e-05
5:156476884 T C 0.080329 6.0009e-05
5:156477831 A G 0.100735 -2.6767e-04
5:156479426 C T 0.583216 -4.5777e-05
5:156479509 G A 1.677956 -2.6775e-05
5:156482296 G C 0.022269 -1.4836e-05
5:156486120 C G 1.593866 -4.1719e-05
5:156487813 T C 0.054925 1.4868e-06
5:156488930 G A 0.090839 4.4626e-05
5:156499981 G A 0.312232 -4.2222e-06
5:156500796 G A 0.029043 -5.7119e-05
5:156503156 T C 0.028137 -4.7234e-05
5:156503767 C T 0.255340 3.2666e-05
5:156505233 G A 0.328957 1.7080e-05
5:156514189 A G 0.028725 -4.2228e-06
5:156516713 C A 0.048654 6.3568e-06
5:156518712 C G 0.095652 -2.1581e-05
5:156519011 C T 0.165199 1.3246e-05
5:156522588 C T 0.290070 1.3271e-05
5:156523404 A G 0.110453 1.9630e-04
5:156527252 A G 0.176043 -1.1331e-05
5:156531736 A C 1.630377 -2.7616e-05
5:156541376 T C 1.617462 -1.2555e-05
5:156543695 A G 1.508398 -8.2683e-05
5:156560581 C T 1.936886 1.8186e-05
5:156571871 T C 0.024538 3.9825e-06
5:156579866 A G 0.653256 2.5331e-06
5:156589585 G A 0.265457 9.7191e-06
5:156590155 A G 0.028738 -5.1398e-05
5:156601178 A G 0.077350 -7.0717e-05
5:156602442 G A 0.105321 -1.0560e-06
5:156609000 A G 0.614778 3.6345e-05
5:156610789 G C 0.077249 -7.2449e-05
5:156614640 A G 0.029819 -1.9470e-06
5:156614697 A G 0.047752 -2.8680e-05
5:156615302 G A 0.029845 -1.5164e-06
5:156617534 A C 0.196579 -9.9009e-05
5:156619180 T G 0.188250 1.6497e-05
5:156619470 A G 0.077528 -7.2082e-05
5:156620236 C T 0.077388 -4.5673e-06
5:156622245 T C 0.997076 1.9878e-05
5:156622376 A G 0.075886 -8.8264e-05
5:156625763 C T 1.003090 -2.1006e-05
5:156626337 T C 0.577056 1.6937e-05
5:156626607 C T 0.069128 -2.3365e-04
5:156626663 A G 0.080894 -2.8176e-04
5:156626716 C T 0.057570 -1.3387e-05
5:156628287 C T 1.325124 -6.2958e-05
5:156632960 G A 0.067164 -1.4275e-04
5:156635312 A G 0.067648 1.3894e-05
5:156638837 T C 0.578026 6.2445e-06
5:156640982 C G 0.065087 -1.0644e-04
5:156643372 G A 1.448083 -3.4756e-07
5:156643793 G A 0.066424 -1.0607e-04
5:156644544 G A 0.080618 2.1286e-05
5:156648713 A G 0.104955 7.8630e-06
5:156648715 G A 0.053075 5.5034e-05
5:156650260 T C 0.050189 5.8115e-06
5:156653374 T G 0.064993 -8.5796e-05
5:156655958 A G 0.065477 -1.1695e-04
5:156656400 A G 0.081731 -2.7911e-04
5:156656955 T C 0.458576 1.0785e-05
5:156664492 T C 0.064639 -1.0173e-04
5:156666039 G A 0.853883 -2.2520e-05
5:156666350 A G 0.048706 1.1864e-05
5:156670950 T A 0.025898 2.5170e-05
5:156673937 T G 0.095484 -1.0437e-05
5:156674627 G A 0.065071 -9.3576e-05
5:156680876 G A 0.233467 1.5744e-05
5:156681049 A G 0.064626 -8.0855e-05
5:156684911 C T 0.624509 2.4732e-05
5:156687396 A G 0.083912 2.4890e-06
5:156691381 T C 0.074461 -1.2678e-05
5:156693838 A C 0.111216 1.0876e-04
5:156693958 A T 0.651611 4.9872e-05
5:156695945 C G 0.051390 5.0537e-05
5:156699063 T C 0.064013 3.4689e-05
5:156699129 C A 1.131197 -1.9922e-05
5:156701367 A C 0.940687 -1.0332e-05
5:156705880 G T 0.327938 3.5204e-05
5:156706644 T C 0.095286 4.5376e-06
5:156712550 C T 0.052477 -4.1467e-05
5:156713616 G A 0.324484 4.2149e-05
5:156715424 A G 0.150940 -1.7455e-05
5:156716122 G A 0.090774 -1.2993e-05
5:156716281 T G 0.709661 9.2854e-09
5:156727692 C T 0.215395 2.7086e-05
5:156733253 T C 0.045918 -4.2679e-05
5:156747669 G A 0.531171 -7.3841e-08
5:156753257 T C 0.214593 1.7236e-05
5:156754726 A G 0.078479 1.2042e-05
5:156762967 G A 0.149126 1.6533e-04
5:156766708 G A 0.747519 1.0295e-05
5:156768966 A G 0.095665 2.2665e-07
5:156769079 G C 0.051101 -3.4106e-05
5:156769649 T C 0.214953 1.8144e-05
5:156770133 T C 0.424849 -1.5014e-05
5:156770209 A G 0.322543 3.8588e-05
5:156773226 T G 0.102566 -5.2859e-06
5:156793549 C T 1.150713 7.3523e-06
5:156795634 A G 0.070978 -5.9489e-05
5:156796319 A G 1.452205 2.3396e-05
5:156796449 G A 1.938214 4.3972e-05
5:156797469 T C 0.065350 -7.5071e-05
5:156798576 A G 1.386907 1.7343e-05
5:156798578 A G 0.055726 1.3170e-05
5:156799290 A G 0.043983 6.1188e-05
5:156801303 T C 0.047544 -2.6607e-05
5:156804227 A G 0.096357 4.3215e-05
5:156805036 A G 0.050381 -7.8009e-05
5:156806993 A G 0.822422 -4.7116e-05
5:156809893 C G 0.057369 -3.8965e-05
5:156810879 A G 0.138772 1.7622e-06
5:156811443 A G 0.199374 2.6722e-05
5:156817442 A G 0.060991 -2.7687e-05
5:156821650 G C 0.074188 -4.5501e-06
5:156822654 G A 0.038514 1.4668e-06
5:156828655 G A 0.022827 3.7474e-05
5:156833780 C T 0.281180 -4.8205e-05
5:156860488 C T 0.924173 -1.7139e-04
5:156872158 A G 0.025518 -2.5477e-07
5:156876784 T C 0.528684 -6.4624e-05
5:156877853 G A 0.286373 -4.6675e-05
5:156884090 A G 0.087801 7.1602e-05
5:156898690 G A 0.941330 -1.0922e-04
5:156899869 C T 1.914961 -1.0993e-04
5:156899925 T C 0.111998 -2.7985e-05
5:156900047 T C 0.128402 -1.2955e-05
5:156907678 C A 0.072069 -7.3116e-05
5:156908653 T C 0.126510 -1.6617e-05
5:156915133 A G 0.104133 -2.6513e-05
5:156916452 C G 0.074019 -7.2270e-06
5:156917340 C A 0.402032 -1.3947e-04
5:156918850 T C 0.268661 -1.0470e-04
5:156920756 T G 0.791207 -1.1646e-04
5:156921651 A G 0.133196 -3.4929e-05
5:156929816 T C 0.024632 -4.4860e-05
5:156934520 A G 0.061105 1.2383e-04
5:156937043 G A 0.677609 4.3121e-05
5:156937970 C T 1.198861 8.2825e-06
5:156942285 G A 0.123553 -5.4738e-05
5:156943285 A G 0.554693 9.7782e-05
5:156955803 G A 0.091426 -3.0795e-05
5:156957441 A C 0.089346 -3.3365e-05
5:156959527 A T 0.089099 -3.0181e-05
5:156959973 T C 0.460147 3.7502e-05
5:156962002 T C 0.053870 1.8336e-06
5:156962663 C T 0.086158 -3.2460e-05
5:156963010 T A 0.042539 4.4881e-06
5:156964498 T G 0.118146 -3.1022e-05
5:156966930 A G 0.091546 -6.9726e-05
5:156967367 C A 0.123089 -4.1686e-05
5:156970144 C A 0.125344 -2.6501e-05
5:156970151 A C 0.176832 6.8315e-05
5:156975191 T C 0.037638 -5.6473e-06
5:156975911 T C 0.087639 6.5520e-05
5:156985181 G A 0.053331 9.2249e-06
5:156989865 A G 0.053630 3.7283e-05
5:156994031 T C 0.288525 -6.5045e-05
5:156994242 C G 0.032776 1.0307e-04
5:156998586 T C 0.088349 -5.1238e-05
5:156998878 G A 0.125127 -1.5362e-04
5:157002095 A C 0.093173 -3.9078e-06
5:157003651 C A 0.265116 -1.2758e-05
5:157008939 C T 0.554235 -7.6909e-05
5:157011699 C T 0.222149 -1.5496e-04
5:157017103 G C 0.048881 -4.3950e-05
5:157027541 T C 0.102673 -5.4401e-05
5:157028337 C T 0.048806 3.0124e-05
5:157029457 T C 0.263863 -1.9175e-05
5:157031661 C T 0.605768 4.0501e-05
5:157038368 G A 0.087441 4.3936e-05
5:157038949 G C 0.053604 3.5906e-05
5:157040395 T C 0.044558 -2.0949e-05
5:157040781 A G 0.035382 -1.5959e-04
5:157055607 A G 0.065947 -4.8559e-06
5:157059198 T C 0.044392 -2.0759e-05
5:157065091 G A 0.063055 -9.0817e-05
5:157065306 A G 0.265558 8.5927e-05
5:157073747 T G 0.044431 -2.3895e-05
5:157078402 T C 0.038034 2.4978e-05
5:157097642 A G 0.044509 -1.8693e-05
5:157098756 T G 0.257781 -2.0052e-05
5:157102159 A G 0.276191 -7.8942e-06
5:157105063 G A 0.044652 -1.8917e-05
5:157106968 T C 0.256739 -1.1772e-05
5:157107259 T G 0.044055 -2.5987e-05
5:157109715 C G 0.083701 -1.8282e-05
5:157118579 C T 0.041127 -1.5550e-05
5:157131425 T C 0.041140 -1.1713e-05
5:157133306 C T 0.047141 -9.7035e-05
5:157136179 G A 0.077573 -4.4839e-05
5:157136879 C T 0.041786 -1.4033e-05
5:157137196 A G 0.165170 8.4251e-05
5:157138191 C A 0.041860 -4.3760e-06
5:157154518 C T 0.077612 -4.4594e-05
5:157156879 A G 0.321609 -1.9475e-05
5:157158810 A G 0.169444 -4.0813e-06
5:157164962 C T 1.297006 -7.5730e-05
5:157168988 A G 0.677862 -1.0285e-04
5:157170343 A C 0.058138 2.1221e-05
5:157176985 G A 0.218270 4.9995e-05
5:157178854 A G 0.027151 -8.6206e-05
5:157178910 G A 0.221600 4.9097e-05
5:157182897 A C 0.401035 -1.0840e-05
5:157192808 C G 0.241880 3.1651e-05
5:157194402 T C 0.341573 -1.3648e-04
5:157196835 T C 0.542320 3.2338e-05
5:157199547 A G 0.691946 -2.1702e-05
5:157201095 C T 1.355718 7.4320e-05
5:157201540 A G 0.155472 2.0645e-05
5:157210820 A G 0.026541 1.2083e-04
5:157215027 T C 0.133352 1.8770e-05
5:157227331 G T 0.288314 -2.0687e-05
5:157232764 T C 0.154452 1.9604e-05
5:157234477 A G 0.387410 -1.1308e-05
5:157252128 C T 0.033142 -7.6881e-05
5:157282239 A G 0.052643 -3.8607e-05
5:157283067 G T 0.045632 -7.7153e-05
5:157290682 G A 0.973067 -2.1880e-04
5:157298694 C T 0.232756 -9.5903e-05
5:157298933 C T 0.154206 1.0225e-05
5:157320276 A G 1.623827 -2.0736e-04
5:157321607 T A 0.685071 -2.0426e-06
5:157323429 C A 0.764596 -6.6224e-05
5:157328586 C T 1.279673 -1.9936e-04
5:157334485 C A 1.452075 -4.1036e-04
5:157338262 A G 0.035758 3.7651e-05
5:157347263 C T 0.414320 1.0586e-05
5:157357864 A G 0.055476 1.2861e-05
5:157358478 G T 0.034645 -5.9043e-05
5:157379014 C T 0.263597 -1.0776e-04
5:157380352 A G 1.453701 -1.7746e-05
5:157383914 A G 0.378357 -3.3141e-05
5:157389072 G A 0.060374 5.4741e-05
5:157398940 A G 0.028754 1.0795e-04
5:157399071 A G 0.257352 -7.5063e-05
5:157402197 A G 0.676340 7.3995e-05
5:157402820 T C 1.276236 3.9696e-05
5:157410356 A G 0.031172 1.1814e-04
5:157413809 G A 1.887441 -8.6808e-05
5:157417918 C T 0.136176 7.0424e-05
5:157419938 G T 0.224006 1.3761e-05
5:157424280 T C 0.266411 -7.9046e-05
5:157426298 T C 0.110352 1.5893e-06
5:157441030 C G 0.035190 -3.3823e-05
5:157450781 T C 0.058183 -1.0700e-05
5:157451420 T C 0.115260 2.9613e-05
5:157455792 A G 1.682997 -1.2557e-05
5:157456191 G A 0.392210 -1.3599e-04
5:157457844 A G 1.273721 5.3583e-05
5:157469805 C T 0.065548 -1.4525e-04
5:157470956 T C 0.191928 -1.3811e-04
5:157490265 A G 0.046512 7.9400e-05
5:157490835 C T 0.540191 3.6154e-04
5:157496378 T G 0.060984 -4.3984e-05
5:157519669 C T 0.542774 -6.8091e-05
5:157521479 A G 0.024661 -1.5515e-04
5:157521599 C T 0.133125 1.1197e-05
5:157521990 C T 0.635999 6.4311e-05
5:157525853 G T 0.504202 1.5515e-04
5:157526724 C A 0.039673 3.5280e-05
5:157528087 C T 0.072510 -4.5782e-05
5:157528179 C T 0.368468 -4.4602e-04
5:157528259 T C 0.081202 1.7059e-04
5:157529227 T C 1.343242 1.4646e-04
5:157531969 A G 0.412701 8.2639e-06
5:157541895 A G 0.469998 -1.0673e-05
5:157545316 A G 1.128155 5.7979e-05
5:157554385 T C 0.037352 -4.2079e-05
5:157564955 G A 0.023116 -6.1408e-05
5:157572970 A G 0.037083 -5.4167e-05
5:157574297 T G 0.102215 -2.1239e-04
5:157574621 T C 0.224051 -7.7727e-05
5:157577559 A G 0.345945 1.4837e-05
5:157579932 T C 0.285380 -4.3109e-05
5:157581578 G A 0.109093 -9.5912e-05
5:157581722 T C 0.067628 2.5181e-04
5:157583066 A G 0.022276 -5.7451e-05
5:157587432 G A 0.931745 -7.2738e-05
5:157587514 T C 0.071514 1.9996e-05
5:157587793 T C 0.093341 -2.9066e-05
5:157588217 C G 0.061218 -4.6208e-05
5:157589007 C T 0.331375 -2.2935e-05
5:157591312 T C 0.493173 -2.1406e-05
5:157592404 A G 0.862143 -2.9778e-05
5:157594700 C T 0.555777 1.1332e-04
5:157601009 A G 0.056418 9.4546e-05
5:157605512 C A 0.218919 -2.8052e-05
5:157609016 T G 0.039958 -2.0094e-05
5:157615637 T C 0.150531 -8.8634e-06
5:157616208 G A 0.221701 1.8367e-05
5:157630146 T C 0.259813 -2.6581e-05
5:157630569 T C 0.261640 -5.7586e-05
5:157630867 G A 0.087385 1.1644e-05
5:157631603 C T 1.779758 1.2050e-05
5:157631993 T C 0.022045 4.6795e-05
5:157632604 A G 0.468969 -2.4396e-05
5:157641928 A T 0.040488 1.7011e-05
5:157647442 T C 0.040290 3.3547e-06
5:157679463 G A 0.062594 -6.7977e-05
5:157683676 T C 0.211542 8.5006e-06
5:157694866 T G 0.520518 -2.6796e-05
5:157694874 G A 0.049907 -4.7122e-05
5:157698418 T C 0.544851 1.2368e-05
5:157700256 A C 0.021562 2.7917e-05
5:157703126 C T 0.029546 2.3654e-05
5:157703679 A G 0.863912 5.9405e-07
5:157707055 T C 0.112881 5.9442e-04
5:157708424 A G 0.072763 -1.6993e-05
5:157717444 T G 0.067869 2.4770e-05
5:157722057 T C 0.905977 -7.1284e-06
5:157723601 T C 0.078842 8.2501e-06
5:157726670 A C 1.074006 1.0361e-05
5:157736564 C T 1.676424 -3.3111e-05
5:157740602 A G 0.600993 -3.5159e-05
5:157744297 A G 0.079638 -4.5195e-05
5:157745474 T C 0.297700 1.0303e-05
5:157746633 C T 0.743225 -1.2919e-04
5:157749359 C T 0.058807 -3.1996e-04
5:157753184 G A 0.037985 4.5172e-05
5:157757944 A G 0.108009 6.1868e-05
5:157772584 T C 0.084091 -2.5413e-05
5:157778739 C T 0.044051 7.7294e-07
5:157783252 G A 0.024794 -5.1129e-05
5:157784183 G A 0.108632 -9.2293e-05
5:157788256 T C 0.050403 2.0408e-05
5:157801277 C T 0.051393 -1.9490e-04
5:157804380 C T 0.110901 -7.1061e-05
5:157804457 T C 0.703416 -4.4336e-03
5:157808889 A G 0.068495 -4.7670e-05
5:157810933 A G 0.026028 1.3084e-05
5:157814498 C T 0.066652 5.2656e-06
5:157822886 C T 0.115289 1.1525e-04
5:157827386 A G 0.833451 -7.3983e-05
5:157832289 G A 0.048732 2.0372e-04
5:157844201 T C 0.028456 -6.8465e-05
5:157845402 T C 0.723231 -2.1719e-04
5:157850240 T G 0.604219 9.2009e-05
5:157855409 T C 0.044195 1.3140e-05
5:157862971 G A 0.137221 -9.5549e-05
5:157876623 T C 0.051211 -1.0935e-04
5:157877445 A G 0.054863 -1.6072e-04
5:157878160 G A 1.048401 6.4534e-05
5:157883673 G T 0.050507 5.8100e-05
5:157884422 G A 0.086506 3.2779e-05
5:157892530 T C 1.476830 -2.6163e-05
5:157894177 G A 0.061423 1.5632e-04
5:157896169 C A 0.034960 7.4391e-05
5:157901746 A G 0.622448 -1.0294e-04
5:157917275 A G 1.318532 7.4347e-05
5:157920365 T C 0.104555 2.0767e-05
5:157925297 C T 0.829118 4.4006e-06
5:157928196 C T 0.424395 1.7826e-05
5:157938502 A C 0.692384 2.4010e-03
5:157945852 C T 0.049034 -2.1805e-05
5:157946301 A C 0.561869 -3.1398e-05
5:157953220 G A 0.066765 -3.4630e-05
5:157954078 C T 0.070167 -1.2969e-05
5:157957541 G A 0.784732 1.9059e-05
5:157963460 A G 0.048907 -9.8196e-06
5:157973110 T C 0.201831 5.1597e-05
5:157976697 A G 0.079495 2.6298e-05
5:157980051 A G 0.049014 -1.9419e-05
5:157981067 A G 0.053363 3.2535e-05
5:157984552 G A 0.050306 1.0289e-04
5:158003262 T G 0.115049 -6.4012e-05
5:158018039 G A 0.049322 3.7425e-05
5:158022688 C T 0.045720 -7.8281e-06
5:158030622 T C 0.226385 2.1628e-04
5:158031495 A G 0.061832 1.9575e-05
5:158031710 T C 0.046239 -1.5444e-06
5:158033707 C T 0.225800 3.3041e-05
5:158034353 A C 0.147276 -5.2535e-05
5:158034381 A G 0.198277 -5.3474e-05
5:158034460 T C 0.061458 8.0362e-05
5:158036356 T C 0.180431 1.0321e-04
5:158039316 G A 0.024298 -4.8130e-06
5:158041499 C A 1.562995 -3.7306e-05
5:158047976 T C 0.047057 -4.1999e-05
5:158049854 C T 0.917257 -1.2521e-05
5:158051932 C T 0.278716 -1.6978e-05
5:158053186 G A 0.236511 -5.1556e-05
5:158059517 C T 0.343242 8.7177e-07
5:158059903 T C 0.062338 -3.6574e-06
5:158064697 T C 0.460692 7.6969e-05
5:158069215 G T 0.149720 -1.4933e-05
5:158080512 T C 0.038196 1.7827e-05
5:158084468 C T 0.141054 -2.2565e-05
5:158086455 A G 1.093604 -3.6868e-04
5:158103389 T C 1.406129 -5.5735e-05
5:158104515 G A 0.439024 8.5340e-06
5:158118546 A G 0.033486 -9.7322e-06
5:158127025 A C 0.039384 5.4608e-05
5:158145284 T C 1.633198 -4.0731e-05
5:158157221 A G 0.045389 -9.7057e-06
5:158161210 T C 0.879378 -7.8439e-06
5:158162106 A G 0.312634 4.4472e-05
5:158163422 T G 0.030950 -8.2809e-06
5:158167192 G A 0.407280 2.3871e-05
5:158182330 T C 0.436690 -3.4862e-05
5:158193049 A G 0.084941 -2.4876e-05
5:158203006 T C 0.195125 -9.1235e-05
5:158222866 C G 0.225304 7.8502e-05
5:158231990 A G 0.166854 -2.5856e-04
5:158232531 A G 0.048112 -1.0770e-05
5:158238980 G C 0.024788 -3.3251e-05
5:158242238 C T 1.851367 -2.0563e-05
5:158256118 G A 1.208432 3.3313e-04
5:158279415 C T 0.094782 -1.3242e-04
5:158284985 T C 0.130343 -1.8014e-05
5:158286503 T C 0.047482 -2.0632e-05
5:158296996 T C 0.785027 5.1824e-04
5:158305345 G A 0.055941 5.4626e-05
5:158324706 C T 0.027206 3.9825e-05
5:158330235 G A 0.372359 -1.7868e-04
5:158331675 T G 0.048495 -5.8863e-05
5:158345400 C T 0.066382 -6.1847e-05
5:158350706 T C 0.062841 -6.2192e-05
5:158355949 G A 0.114448 3.9946e-05
5:158357494 A G 1.216394 2.2558e-05
5:158358654 T C 0.066398 -9.0966e-05
5:158363457 C T 0.064526 4.3881e-06
5:158382797 A C 0.832630 3.9249e-05
5:158384091 G A 0.143884 -2.2641e-06
5:158395269 A G 0.059832 -4.8990e-05
```
