## Supplemental_Data_Files for "Common genetic variation associated with Mendelian disease severity revealed through cryptic phenotype analysis": SupplementalDataFile_10.txt (part 8 of 21)

```
5:158399708 T C 0.036064 1.1880e-04
5:158400960 A G 0.040536 -5.4644e-05
5:158401386 T C 0.040900 1.3148e-05
5:158406646 A G 0.091780 2.3537e-04
5:158417109 C A 0.353388 1.8638e-04
5:158420918 A G 0.040066 -2.1478e-06
5:158421063 G A 0.562826 -2.3977e-04
5:158424920 T C 0.042188 2.3538e-06
5:158430565 A G 0.078904 -4.7703e-05
5:158437258 G A 0.163609 1.0530e-04
5:158441357 T C 0.029585 9.4397e-05
5:158445402 C T 0.251461 -1.4441e-05
5:158447513 G T 0.053944 -2.3142e-04
5:158448046 C T 0.259550 1.1227e-04
5:158449007 C G 0.034804 4.4766e-05
5:158453150 C T 0.115867 -2.1314e-06
5:158459721 C T 1.706584 -4.5890e-05
5:158461269 G A 0.052539 1.4204e-06
5:158468106 C A 0.133495 -7.4310e-05
5:158468775 T C 0.071157 -4.8129e-05
5:158470925 G A 0.402980 7.8014e-05
5:158473367 T C 0.087259 4.0096e-05
5:158475526 T C 0.052234 2.0892e-04
5:158475986 G A 0.560181 1.6926e-05
5:158482827 C T 0.870287 -2.5038e-03
5:158485028 T C 0.055103 9.7452e-06
5:158489352 A G 0.038751 -3.4529e-04
5:158490174 A G 0.021523 -5.8181e-05
5:158490202 T C 0.125318 -3.3608e-06
5:158496089 C T 0.038177 -3.5982e-05
5:158497639 C T 0.641344 -1.8652e-05
5:158498061 T C 0.143371 -3.9721e-05
5:158502588 T C 0.187974 -8.0331e-05
5:158506134 G A 0.666869 -2.7271e-05
5:158510810 C T 0.023934 -4.1443e-05
5:158517233 G T 0.830030 -4.0701e-05
5:158523624 T C 0.034603 -1.2304e-05
5:158531307 A G 0.171781 -3.6496e-05
5:158531777 T C 1.413921 -2.5582e-05
5:158539253 T G 1.961301 -1.0214e-04
5:158543750 A G 0.094692 -3.4661e-05
5:158544796 T C 0.415713 -9.7763e-05
5:158565109 C T 0.219702 4.8703e-05
5:158574195 T C 1.370181 2.6499e-05
5:158587518 G T 0.025726 1.5228e-04
5:158597492 G A 0.061481 5.2566e-05
5:158603271 C T 0.389182 5.2642e-05
5:158604963 A G 0.496633 -6.8514e-06
5:158607991 T C 1.916312 -6.2294e-05
5:158608838 G T 0.020630 4.3191e-05
5:158620079 G T 0.404395 3.3316e-05
5:158623881 C T 0.039634 2.9016e-05
5:158631274 T C 0.055772 5.2178e-05
5:158633589 A G 0.178523 6.2653e-06
5:158633643 A G 0.060981 -6.1071e-06
5:158639107 T G 0.058930 9.8086e-06
5:158642929 A G 0.026135 -7.2089e-05
5:158649549 C T 0.277388 8.5215e-06
5:158650814 T C 0.903186 2.4293e-05
5:158669913 T C 0.033779 5.0891e-05
5:158671758 A G 1.788744 -2.1276e-05
5:158679966 T C 0.020052 1.8336e-05
5:158684831 C A 0.025583 7.9193e-05
5:158685152 G A 0.034532 -1.4770e-04
5:158687153 C T 0.636784 -4.0915e-05
5:158706713 T C 0.379863 -4.0005e-05
5:158708676 G A 0.063302 2.3151e-06
5:158717789 A G 0.389464 1.8973e-05
5:158720221 G C 0.058638 8.9581e-05
5:158729424 G C 0.038105 -2.9340e-04
5:158743788 A C 0.065639 2.9679e-05
5:158743846 A G 0.220036 2.7225e-05
5:158746596 T C 0.069904 4.4766e-05
5:158750769 T C 0.388672 1.6120e-05
5:158755960 A G 0.993739 -2.8781e-05
5:158759900 G A 0.959659 5.8298e-05
5:158764560 T G 0.040965 -3.6368e-05
5:158764938 C T 0.074993 9.4226e-05
5:158766570 C T 0.040906 2.9422e-05
5:158769253 A G 0.090683 1.0101e-04
5:158787385 A G 0.655781 2.5791e-05
5:158797574 T C 0.041396 -7.7968e-05
5:158814533 C A 1.405300 -5.0174e-05
5:158818745 C A 1.354491 -1.3913e-05
5:158822645 C G 0.629049 3.8669e-05
5:158824174 G C 1.686821 -1.9913e-05
5:158826357 G A 1.530554 -4.9907e-05
5:158826792 A C 0.671367 -4.8199e-05
5:158829527 T A 0.190977 -2.8337e-06
5:158831411 A G 0.093442 3.1647e-05
5:158834367 T G 0.682909 -6.7290e-05
5:158837794 T C 0.052419 6.3638e-05
5:158842452 T C 0.042045 -2.6337e-05
5:158843388 G A 0.135523 1.0054e-05
5:158844664 A G 0.342862 -9.2244e-06
5:158846899 T C 0.043961 -5.2766e-05
5:158850513 G A 1.465503 -3.0469e-05
5:158860596 C T 0.397916 1.2401e-05
5:158860765 T C 0.046973 2.4981e-05
5:158863113 G C 0.522222 -3.5747e-06
5:158863249 T C 0.865285 -5.3320e-05
5:158864740 G A 0.104861 -3.1814e-05
5:158867212 A G 0.958931 -2.5882e-05
5:158867552 A G 0.149350 2.5856e-05
5:158868483 A C 0.466077 6.1402e-05
5:158868877 T G 0.122540 -2.7902e-05
5:158874571 T C 0.473958 -3.5778e-04
5:158878330 A G 0.037777 8.5977e-06
5:158880962 T G 0.153608 7.6639e-05
5:158883027 G A 0.964784 -7.9636e-05
5:158884119 A G 1.282776 -3.4187e-05
5:158887972 C T 0.322151 4.4944e-05
5:158891092 C A 1.435924 -6.0699e-06
5:158904313 A G 0.456784 1.2024e-05
5:158904390 C T 0.204161 -3.9556e-06
5:158910642 C T 0.093410 2.2677e-05
5:158915602 C T 1.968773 -3.5130e-06
5:158915823 C A 0.081855 -2.5897e-05
5:158917572 G A 0.040935 -1.3050e-04
5:158918894 A G 0.422798 3.2281e-05
5:158920585 T C 0.100946 -6.1920e-07
5:158925407 C T 0.335922 -6.6349e-05
5:158935723 A C 0.037196 -4.5442e-05
5:158942816 G A 0.102631 -1.7420e-05
5:158944085 G A 0.377010 2.8156e-05
5:158946507 T C 0.081738 -2.6713e-05
5:158948962 C A 1.578266 -5.1433e-05
5:158948994 A C 0.742657 -6.9968e-05
5:158954366 T C 0.223525 -5.1112e-07
5:158955467 A G 0.043074 1.8574e-05
5:158957035 A G 0.445116 -1.0030e-05
5:158959158 T C 0.093364 2.1384e-05
5:158960794 A G 0.072929 6.5731e-05
5:158965140 A G 0.095789 5.8116e-05
5:158968469 T C 0.669206 6.1427e-05
5:158972473 G A 0.302137 -1.1129e-05
5:158973225 A G 0.048592 -7.7242e-05
5:158974369 G A 0.039339 -4.9946e-06
5:158974468 A G 0.062786 2.8542e-05
5:158976929 G T 0.573200 4.9973e-05
5:158980750 C T 0.339632 -2.2947e-04
5:158982728 G A 1.948094 -5.2212e-05
5:158983019 G A 0.048969 5.3673e-05
5:158983379 T A 0.049111 -5.7141e-05
5:158993037 G C 0.064629 7.1245e-05
5:158994526 T G 0.085324 1.4838e-05
5:159001725 C T 1.446898 1.7295e-06
5:159001976 T C 0.063789 8.6981e-06
5:159002817 T C 0.107369 4.5706e-05
5:159011227 A G 0.057956 -1.4384e-05
5:159011623 T C 0.022019 9.9225e-06
5:159020059 G A 0.092325 4.4757e-05
5:159022234 C G 0.133718 -5.9210e-05
5:159030176 A C 0.247346 1.6213e-05
5:159041676 T C 0.437018 3.5712e-05
5:159042174 C A 0.395115 -2.4118e-05
5:159044766 C G 0.036683 4.8419e-05
5:159052545 A C 0.101362 -6.1181e-05
5:159060512 T G 0.155728 1.2491e-05
5:159084199 T G 0.033701 5.0967e-05
5:159095489 A G 0.326396 5.4753e-05
5:159097734 T C 0.266398 1.5339e-05
5:159098418 T C 0.075068 -2.2919e-04
5:159101090 G A 0.481283 1.4605e-06
5:159102501 T C 0.021445 4.3503e-05
5:159102852 G A 0.027715 7.9019e-05
5:159103442 T G 0.056547 8.9696e-05
5:159120954 T C 0.325182 2.8784e-05
5:159122373 C T 0.823623 4.3014e-05
5:159124694 G A 0.319651 9.3764e-06
5:159129186 G T 0.073815 -8.9417e-06
5:159129546 T A 0.071433 -1.2167e-05
5:159130861 G T 0.026394 -5.7273e-05
5:159131901 T C 0.021782 6.1827e-06
5:159132048 T C 0.051244 -2.5692e-06
5:159137396 G A 0.095029 2.6426e-06
5:159137972 T C 0.088479 -5.7297e-05
5:159145281 C T 0.781522 5.0918e-05
5:159156091 A G 0.064444 5.4222e-05
5:159157524 T C 0.432633 -7.7323e-05
5:159160460 C T 0.040796 3.7744e-05
5:159162132 G A 1.246467 1.4616e-05
5:159164194 A G 0.234807 5.2861e-06
5:159165321 G A 1.952076 -4.6032e-05
5:159165829 C A 0.089180 -3.0457e-05
5:159166359 T C 0.060511 -1.2630e-05
5:159175966 A G 0.187530 -1.0162e-04
5:159178214 G A 0.028686 -4.6189e-06
5:159178342 G T 0.074643 -2.8508e-06
5:159181590 A G 0.024074 -5.1426e-06
5:159183740 A G 0.112397 -2.9072e-06
5:159183922 C T 0.350002 -5.3863e-05
5:159184331 T G 1.951814 -5.9645e-05
5:159190335 T A 0.113335 -6.3693e-05
5:159193485 T C 1.900583 -1.6128e-05
5:159194056 T C 0.273971 -4.8161e-05
5:159194086 T C 0.084601 4.8934e-05
5:159199338 T G 0.021539 -1.9225e-05
5:159203053 A G 0.023908 -2.7891e-05
5:159213495 G A 0.554728 -1.6544e-05
5:159213778 A G 0.030497 7.4796e-06
5:159216154 T C 0.083942 -6.8732e-05
5:159220255 A G 0.288018 -4.0260e-06
5:159221715 T C 0.056025 -3.9725e-06
5:159227827 C T 0.236537 -5.7164e-06
5:159228921 C T 0.024531 4.0663e-06
5:159230383 C T 0.025797 4.4603e-05
5:159237381 A G 0.821500 -4.3755e-05
5:159238827 T C 0.124014 7.0167e-06
5:159243478 T C 0.098969 1.0432e-05
5:159245236 G A 0.101047 -7.8351e-06
5:159246785 T C 0.043951 8.7078e-05
5:159248014 T C 0.151726 -6.3935e-05
5:159252143 A G 0.099719 -7.1037e-06
5:159262996 A G 0.021013 1.2447e-04
5:159264675 G A 0.353472 4.6610e-06
5:159266781 C T 0.163037 1.5929e-04
5:159268879 C A 0.611500 8.3864e-05
5:159272335 C T 0.148665 5.1061e-05
5:159272871 A G 0.111894 1.7283e-04
5:159282859 A G 0.074406 3.1247e-05
5:159283689 C T 0.532384 -3.4938e-05
5:159283738 C T 0.202266 3.6201e-05
5:159284727 T C 0.113699 -4.9942e-06
5:159287778 A G 0.033198 4.4387e-06
5:159288452 T C 1.300846 -3.3782e-06
5:159289824 C T 0.219497 -3.6345e-06
5:159291620 G A 1.498956 -9.1350e-06
5:159292237 T C 0.067846 -4.5991e-04
5:159296635 C T 0.090112 2.8033e-05
5:159302276 T C 0.044681 7.3695e-06
5:159304502 C T 0.099213 4.9032e-05
5:159304534 C A 0.145848 -1.7258e-05
5:159309073 T C 0.025836 -6.5683e-06
5:159309698 G A 1.388328 -5.0292e-05
5:159313148 C T 0.630345 -2.4359e-05
5:159313226 C A 0.146163 -8.0328e-07
5:159318162 G A 0.020552 2.3710e-05
5:159323156 G A 0.073448 2.0167e-05
5:159323677 G T 0.136211 -1.0836e-04
5:159326808 G A 0.113816 -2.9110e-05
5:159327344 T C 0.382457 -8.5303e-06
5:159331360 G A 0.056285 -2.0306e-05
5:159340539 G A 0.054133 -1.7155e-04
5:159341032 G A 0.127707 -1.1743e-04
5:159343496 T C 0.037011 -1.5833e-05
5:159344446 T C 0.066398 4.2662e-05
5:159344461 A G 0.353949 3.7715e-05
5:159345006 C A 0.072552 3.3327e-05
5:159345465 T C 0.047209 1.3916e-05
5:159348443 A G 0.697181 -2.2242e-05
5:159348898 G T 0.116545 -1.6722e-04
5:159350741 C G 0.041805 5.5376e-06
5:159351460 T C 0.153212 -3.6369e-05
5:159354775 T C 1.006105 -6.6136e-05
5:159358564 A G 0.037449 1.6900e-05
5:159363070 A G 0.575105 -2.2477e-05
5:159363996 C A 0.079729 4.4288e-05
5:159368440 C T 0.312099 -1.3543e-04
5:159378807 C T 0.037203 1.0924e-05
5:159380768 T G 0.091475 -4.2207e-05
5:159381481 A C 0.629884 1.2020e-05
5:159390877 T C 0.619283 3.0530e-06
5:159391811 C A 0.275314 -2.3554e-05
5:159392576 G A 0.032198 4.0272e-05
5:159392694 C T 0.073857 6.5205e-06
5:159405905 T G 0.135468 1.2596e-05
5:159407316 T C 0.145462 2.9797e-05
5:159408997 G A 0.071445 1.5817e-06
5:159410017 C T 0.120969 -1.9135e-05
5:159414435 T C 0.053908 -4.7013e-06
5:159417158 A G 0.298194 -3.8798e-05
5:159418581 T C 0.021951 5.1894e-05
5:159420405 T C 0.073432 6.4876e-06
5:159424526 A C 0.110002 1.8548e-05
5:159428847 C T 0.081339 2.9491e-05
5:159436546 T C 0.037622 -6.2763e-05
5:159444199 G A 0.070748 5.6695e-06
5:159446458 G A 0.266256 -2.2278e-05
5:159453329 G T 0.183891 -3.3418e-05
5:159461983 C T 0.143274 -8.3982e-05
5:159462422 C T 0.366066 -3.1584e-07
5:159463687 T C 0.088015 3.3313e-05
5:159464750 T G 1.967789 -1.2844e-05
5:159488365 A G 0.101962 2.6827e-05
5:159489455 T C 0.127431 5.2991e-05
5:159497865 A G 0.083393 -5.1892e-05
5:159498320 G A 1.185871 1.4652e-05
5:159518755 A G 0.025229 4.8023e-05
5:159520661 C T 0.168938 1.8159e-05
5:159530846 C T 0.060413 2.9683e-05
5:159542209 C G 0.120677 2.2480e-05
5:159554434 A G 0.134170 -4.3820e-05
5:159570964 G T 0.080018 -3.2756e-05
5:159578628 G A 0.080569 1.3812e-04
5:159592744 A G 1.560139 -4.8163e-05
5:159596388 T C 0.113822 -1.8362e-04
5:159600282 A G 0.325718 -1.0049e-05
5:159613774 G A 1.331333 -3.3282e-05
5:159621856 T C 0.477723 2.6191e-05
5:159625177 T C 0.096405 3.0825e-05
5:159636703 T C 0.379662 -1.3026e-06
5:159637815 G A 0.104627 3.5349e-05
5:159638777 A C 1.820870 8.3486e-05
5:159646094 G A 0.855772 4.9102e-06
5:159653669 T C 0.426472 3.7179e-05
5:159653902 C T 0.047904 2.2338e-05
5:159657811 A G 1.769974 -5.0043e-05
5:159657828 T G 1.294072 -6.8157e-06
5:159659262 A G 0.076590 2.6666e-05
5:159661249 A C 0.393174 -1.8130e-05
5:159663465 T C 0.483052 -2.6373e-06
5:159664949 T C 0.414840 -3.9302e-05
5:159668331 C G 1.818355 -1.1485e-04
5:159670510 C T 0.072773 1.2444e-04
5:159677743 A C 0.221412 1.5515e-04
5:159679199 C A 0.024318 2.6052e-05
5:159682737 G A 0.142047 -1.4850e-04
5:159686503 A G 0.065999 2.5000e-05
5:159686752 T C 0.024259 -2.0678e-05
5:159687436 T C 0.161398 -4.1503e-05
5:159689936 T C 0.081478 3.9524e-05
5:159693842 G A 1.588052 -1.0828e-04
5:159694390 G A 0.092481 -2.3690e-06
5:159695154 T C 0.106876 9.1372e-06
5:159699709 C A 0.355338 1.9738e-05
5:159701708 G A 0.228926 4.7044e-06
5:159716792 C T 0.150622 1.5009e-05
5:159718987 T C 0.195294 -3.3436e-05
5:159722874 A G 0.238086 -1.5563e-05
5:159723626 T C 0.052899 -1.4825e-04
5:159724930 T C 0.058557 -1.5455e-05
5:159726719 C T 0.396988 -4.2626e-05
5:159733712 A G 0.168604 -2.5784e-05
5:159734221 A G 0.031003 2.7863e-05
5:159736044 G A 0.564826 -5.5335e-05
5:159736411 C T 1.698655 -5.5508e-05
5:159736445 T C 0.803596 -5.3381e-05
5:159738488 C T 0.057813 -3.3309e-05
5:159740810 T C 0.028546 -3.4882e-06
5:159744304 T C 0.069212 5.6930e-05
5:159751266 C T 1.284156 -2.0761e-05
5:159763159 G A 0.105928 1.5542e-05
5:159765486 T C 1.026940 6.6285e-06
5:159775741 A G 1.478953 9.6901e-06
5:159783601 G A 0.093049 7.4061e-05
5:159784694 G T 1.892660 5.2419e-05
5:159789092 T C 0.975176 3.2571e-05
5:159791599 T C 0.023295 1.2847e-04
5:159794253 C T 0.211350 -2.7964e-05
5:159796182 A G 1.668962 -3.5579e-07
5:159802272 G T 0.110012 4.2922e-05
5:159807173 C T 0.022143 7.7549e-05
5:159811374 A T 0.885603 8.2752e-05
5:159820931 A C 0.197144 -1.4436e-05
5:159832250 G A 0.690255 -4.2072e-05
5:159832551 C T 0.043399 -2.8265e-05
5:159836278 A G 0.087960 -5.8711e-05
5:159840688 C T 1.494432 4.7637e-05
5:159840980 C T 0.022824 7.4488e-06
5:159842673 C T 1.692222 4.7763e-05
5:159847080 A G 0.554426 -3.2323e-07
5:159849586 G A 0.276324 -8.6167e-06
5:159851211 C G 1.972171 3.5421e-06
5:159854278 G T 1.508135 2.6530e-06
5:159856529 G A 1.500518 -1.1365e-06
5:159857545 T C 0.124523 4.1717e-05
5:159861510 C T 0.416592 -1.6362e-05
5:159863072 A G 0.058154 3.9162e-04
5:159867647 T C 0.392791 7.0495e-05
5:159870611 A G 1.245207 -3.2001e-05
5:159876888 G A 1.646619 -2.8383e-05
5:159879978 C T 0.868385 1.6567e-05
5:159880356 T C 0.195664 2.6315e-05
5:159883652 C T 1.911449 -5.1993e-05
5:159888177 A G 0.175066 -1.9072e-05
5:159889441 C T 0.167159 8.5917e-05
5:159893954 A G 0.040686 -5.8564e-06
5:159893985 G A 0.047901 8.8168e-06
5:159897256 G T 0.069878 -4.5101e-06
5:159898627 T C 1.540080 2.4762e-05
5:159898929 A G 0.063029 -4.4752e-05
5:159906550 G A 0.026167 3.9660e-05
5:159911506 A C 1.530353 -3.0851e-05
5:159912839 G A 0.032594 1.9380e-05
5:159913603 C T 0.378231 -6.0910e-05
5:159922325 T G 0.023515 4.5741e-05
5:159936449 G A 0.119191 2.5663e-04
5:159936793 G A 0.117486 -9.2857e-07
5:159937215 G A 0.342936 3.2413e-05
5:159938419 A G 0.070443 2.7958e-05
5:159943394 C T 0.022048 -2.9148e-05
5:159949163 C T 0.369902 5.0033e-05
5:159955558 G A 0.051809 -1.6500e-05
5:159961053 T C 0.163401 2.8097e-07
5:159962497 C G 0.045983 5.5175e-05
5:159966169 C A 0.994447 3.7286e-05
5:159966924 G A 0.242945 1.2689e-05
5:159969455 C T 1.209984 -2.9931e-05
5:159972093 C T 0.045960 8.9394e-05
5:159973834 C T 0.171619 -5.8616e-05
5:159975042 C T 0.960902 -3.3104e-06
5:159975918 G A 0.021140 5.0114e-05
5:159976624 G A 0.158084 4.4145e-05
5:159982562 C A 0.103802 9.8936e-06
5:159984570 T C 0.036570 4.7447e-05
5:159992697 T C 0.178163 5.8552e-05
5:159993525 A G 0.046882 8.2247e-06
5:159995596 A G 0.673153 -2.3105e-05
5:159997128 T C 0.459436 -1.0109e-04
5:159997552 T G 0.031519 -1.6135e-05
5:160003427 G A 0.047427 3.4284e-05
5:160017331 A G 1.607770 1.6509e-04
5:160018782 C T 0.205015 -2.2975e-05
5:160027682 G A 0.062221 3.2838e-05
5:160028578 C T 0.143933 7.5506e-05
5:160036216 C T 0.039722 -1.0232e-04
5:160040969 T C 0.033418 -5.7214e-05
5:160041343 T C 0.088450 1.4464e-06
5:160044076 A C 0.087298 2.1350e-05
5:160047759 T C 0.045853 3.6181e-05
5:160055820 G A 0.193093 5.2944e-05
5:160058162 A G 1.683348 2.2727e-05
5:160059683 C T 0.068206 -1.0578e-04
5:160061565 A C 0.041649 4.2928e-05
5:160068511 A G 0.035635 4.4088e-05
5:160082314 C T 0.082238 3.2200e-05
5:160084059 A G 0.036265 -2.7439e-05
5:160092148 G A 1.731534 1.4981e-04
5:160097496 G A 1.626904 1.1862e-04
5:160099870 G T 1.450542 4.9930e-05
5:160109216 C T 1.922014 6.3683e-05
5:160111948 C T 0.031195 1.7785e-04
5:160113679 T C 1.415800 9.2999e-05
5:160114238 A G 0.103319 1.5595e-05
5:160118748 A G 0.310674 1.8675e-06
5:160127933 T C 0.053341 4.0531e-05
5:160150545 A G 1.502540 1.5904e-05
5:160156256 A G 1.284097 2.9825e-04
5:160167496 T C 0.146611 2.6068e-04
5:160173283 G T 0.501251 1.5196e-05
5:160178864 G A 0.098866 -4.0239e-05
5:160179371 C T 0.037956 -8.5730e-05
5:160181596 G A 0.055210 -8.5851e-06
5:160185418 G A 0.026427 -3.0717e-07
5:160185424 A C 1.056268 1.5723e-05
5:160187078 T C 0.337211 -8.7933e-05
5:160193979 A G 0.028332 1.7635e-05
5:160194191 C T 0.024106 -2.7644e-05
5:160197013 A G 0.281699 -2.8828e-05
5:160197584 T C 0.811630 -1.7241e-08
5:160198107 G A 0.141921 -3.6677e-05
5:160198590 A G 0.091832 -7.7510e-05
5:160202089 T C 0.078408 -1.3175e-05
5:160207231 G A 0.046035 -3.2353e-05
5:160212114 G A 0.456207 -2.3350e-05
5:160215034 G A 0.213048 2.3823e-05
5:160217258 T C 0.125341 2.2869e-05
5:160218916 G C 0.036271 -4.5155e-05
5:160227540 C T 0.029715 -1.6847e-04
5:160228077 C T 0.086678 -3.1152e-05
5:160231994 A C 0.329876 -3.1394e-05
5:160233756 A G 0.148522 -3.1003e-05
5:160238038 C G 0.044993 -4.5430e-06
5:160238552 G C 0.086236 -1.6815e-05
5:160247945 C T 0.046379 -2.3420e-05
5:160253908 A G 0.089291 6.5948e-06
5:160273974 G A 0.239670 2.4047e-05
5:160275493 C T 0.281855 5.2931e-05
5:160277771 C A 1.406910 -7.2159e-06
5:160278107 T G 1.656197 -7.0164e-05
5:160313629 C T 0.275538 -7.8816e-06
5:160315446 T G 0.246124 -6.9269e-05
5:160316607 C A 0.045820 2.3646e-05
5:160316965 A C 0.049404 -6.9568e-06
5:160325099 A G 1.080154 9.2947e-06
5:160331001 G A 0.243892 -3.7829e-05
5:160331497 C T 1.062159 -6.8224e-06
5:160333436 C T 0.670478 1.6401e-05
5:160337126 C T 0.346796 -6.3576e-05
5:160337367 C T 0.035609 4.8861e-05
5:160340056 T C 0.099343 6.9072e-05
5:160340961 T C 0.062283 -1.0278e-05
5:160344158 T C 0.062166 -1.3030e-05
5:160361187 T C 0.077476 3.5872e-05
5:160367671 T G 0.338756 4.2516e-05
5:160368057 T C 0.458196 3.2868e-05
5:160375241 C T 0.229293 -2.3949e-05
5:160379196 T A 0.020740 1.3093e-05
5:160380401 A G 0.658054 9.4886e-05
5:160381621 A G 0.115020 2.0226e-05
5:160387150 A G 0.844029 5.3773e-06
5:160387941 T G 0.132397 -3.4515e-06
5:160390512 G A 0.130012 -7.3076e-06
5:160390673 A G 0.088596 -1.2085e-05
5:160394879 G A 0.031354 3.7837e-05
5:160395979 C A 0.822529 -1.0147e-05
5:160396816 G A 0.539840 -1.5937e-04
5:160398543 C T 0.051536 -2.2503e-05
5:160401997 G A 0.030786 -6.6823e-05
5:160412572 C T 0.072371 -4.6451e-05
5:160413666 G A 0.038261 -5.4904e-05
5:160415071 T G 0.119703 -2.2816e-05
5:160431809 C T 1.330560 -2.0223e-05
5:160435358 C T 0.021747 -2.5465e-05
5:160443509 C T 0.093056 1.9393e-04
5:160444941 G A 0.793375 -1.8631e-04
5:160448591 C T 0.031003 6.4507e-06
5:160453756 T C 1.481770 -2.4476e-05
5:160473066 G T 0.208770 1.5046e-04
5:160473343 T C 0.135760 -1.7953e-04
5:160475035 A G 0.047008 1.5842e-05
5:160490843 T G 0.050442 4.0979e-05
5:160491759 T G 0.062497 -3.1040e-05
5:160497474 C G 0.067187 4.9727e-05
5:160505241 C A 0.535423 4.5778e-05
5:160505479 T G 0.103539 -4.5521e-05
5:160511709 T C 1.412821 -1.8531e-04
5:160513730 A G 0.163790 -1.6484e-04
5:160514016 C A 0.168493 -4.7850e-05
5:160527829 G A 1.432717 -4.9325e-05
5:160537025 T C 1.087567 -7.5049e-05
5:160549695 A G 0.294169 4.1416e-06
5:160564030 C T 0.953430 -1.5306e-05
5:160565701 T C 0.031828 -1.7851e-05
5:160565853 G T 0.129551 -1.5574e-04
5:160569820 A G 0.022315 5.5106e-07
5:160576053 T C 0.126701 1.0119e-04
5:160585849 C T 0.047615 1.2941e-05
5:160598944 C T 0.102485 -7.3118e-05
5:160606318 T C 1.316620 1.3454e-05
5:160607288 A C 0.080774 -2.5342e-05
5:160616326 T C 0.136396 -6.4625e-05
5:160619265 T C 0.073370 7.0349e-05
5:160621772 A C 0.057625 -3.3942e-05
5:160622491 G T 0.422896 2.4986e-05
5:160625118 G T 0.113004 4.7346e-05
5:160630134 C T 1.773547 5.3406e-06
5:160633163 C A 0.922427 3.1431e-05
5:160638190 T C 0.038683 -2.2228e-05
5:160644218 G A 1.544696 2.0028e-06
5:160644424 C T 0.050153 9.7027e-05
5:160645259 T C 0.028916 -9.1760e-06
5:160647875 G T 0.196686 4.3826e-05
5:160653750 T C 0.069589 -2.6777e-05
5:160661861 C T 0.093348 9.9956e-06
5:160684920 G T 0.166127 -2.8993e-05
5:160692703 T C 0.023279 3.9588e-06
5:160702643 C T 1.900245 -1.0759e-04
5:160703125 T C 0.282105 -3.0093e-05
5:160704675 C T 0.145150 -2.2998e-04
5:160709614 G C 1.604333 -1.2700e-05
5:160715499 G A 0.040202 -1.9768e-05
5:160723914 A G 0.106045 1.3558e-05
5:160728170 T C 0.279800 1.1026e-05
5:160739709 C T 0.130690 -1.7637e-04
5:160763967 T C 0.030228 -3.6883e-06
5:160764147 A C 0.076779 -1.0539e-04
5:160765325 T C 0.030539 6.4874e-07
5:160784052 A G 1.478557 3.3527e-05
5:160795977 G T 0.041049 -9.2503e-05
5:160799789 C T 0.034041 -4.0971e-05
5:160803417 G A 1.977874 2.2530e-05
5:160809807 G A 0.067103 2.7364e-05
5:160811405 A G 0.066677 -1.7795e-05
5:160831867 C T 0.505743 2.0972e-05
5:160832211 A G 1.603733 3.2500e-05
5:160833871 G A 1.764810 7.7632e-05
5:160837708 T C 0.027693 1.8309e-05
5:160858830 A G 0.116029 -6.6315e-05
5:160872811 A G 0.063328 -7.0736e-05
5:160875593 G A 0.030530 -6.6595e-05
5:160878443 T C 0.665788 -9.1521e-05
5:160889234 A G 0.234720 4.2301e-05
5:160889956 G A 0.160811 2.4868e-05
5:160910212 A G 1.450517 8.0933e-05
5:160910916 T C 0.094075 1.7365e-05
5:160911968 C T 0.548883 1.2689e-06
5:160914788 A G 0.027053 2.9712e-05
5:160915500 A G 0.058482 5.8938e-05
5:160935742 C T 0.058450 3.4383e-05
5:160953901 T C 0.634334 -2.5604e-05
5:160956845 A G 0.074432 1.3369e-04
5:160963240 T G 0.154631 -6.6838e-06
5:160987897 T C 1.177867 -7.1635e-06
5:160988969 G C 0.656476 1.0942e-05
5:160994805 T G 0.117207 -5.9168e-05
5:160996145 C T 0.074237 6.3037e-06
5:160999365 A G 0.161278 2.3805e-05
5:161003020 C A 0.718840 9.0899e-05
5:161008001 T C 0.424522 -1.9589e-05
5:161008631 G A 0.078440 1.1072e-06
5:161010031 C T 0.054399 -1.6029e-06
5:161041048 C T 0.050056 3.1577e-05
5:161052387 T C 0.396277 -1.1795e-05
5:161062176 C A 0.069196 -6.0854e-06
5:161112050 A T 0.053162 3.6318e-06
5:161113004 A G 0.526487 -7.6880e-06
5:161115889 T C 0.334299 2.1498e-05
5:161116672 T C 0.025703 -6.7216e-05
5:161118630 G A 0.055139 1.1013e-05
5:161119125 G C 1.147549 -4.1662e-05
5:161121147 G A 0.048170 2.7560e-05
5:161128627 T C 0.141904 6.9574e-05
5:161132478 G A 0.152904 -1.0894e-04
5:161155667 C T 0.043564 -9.0340e-06
5:161180562 A G 0.020270 -1.4592e-04
5:161183458 G A 0.170558 -5.0549e-05
5:161202358 G A 0.463789 -1.8460e-05
5:161219417 T C 0.027978 1.4781e-05
5:161224146 C G 0.185092 1.9856e-05
5:161228910 T C 0.598520 1.1360e-05
5:161233869 C T 0.246869 2.9282e-05
5:161235592 T C 0.044688 -7.5223e-05
5:161249318 C T 0.185031 -8.6113e-05
5:161257163 G T 0.063243 1.6526e-05
5:161258322 T C 0.027904 5.3112e-05
5:161260158 T C 0.077541 -1.2810e-05
5:161260580 A G 0.028517 4.4558e-05
5:161261725 A G 0.663428 3.7466e-05
5:161274224 G A 0.405495 2.5761e-05
5:161289292 A T 0.107606 -6.5260e-05
5:161300806 A G 0.759616 2.9113e-05
5:161312479 A G 0.025067 7.8109e-05
5:161318401 C T 0.092744 -1.9706e-05
5:161339131 C T 0.280232 -3.4004e-05
5:161344092 C T 0.025697 1.1856e-05
5:161354610 T G 0.048579 5.6799e-05
5:161361052 T C 1.509856 -2.5726e-05
5:161386547 C T 0.073312 -9.2895e-07
5:161388847 A G 0.027660 7.1438e-05
5:161390022 C A 0.209254 5.6059e-05
5:161390744 C T 0.351810 -3.4044e-05
5:161408245 T G 0.078882 5.8180e-05
5:161416673 A G 0.025044 6.5228e-05
5:161419004 T C 0.110031 -1.8218e-04
5:161421094 A G 0.029024 -1.8175e-05
5:161433408 T C 0.084375 9.2539e-06
5:161440944 A G 0.062432 -4.0267e-04
5:161447161 A G 0.135695 -1.5810e-04
5:161453718 T C 1.154439 -4.5205e-05
5:161454420 G A 0.030406 4.4163e-05
5:161465366 T C 0.257599 1.5978e-05
5:161467110 T G 0.415946 -1.7719e-05
5:161472432 C T 1.832707 -2.0719e-04
5:161480935 G T 0.074990 1.0595e-04
5:161481101 T C 0.306315 -2.6035e-05
5:161484328 C T 0.085675 -3.1347e-05
5:161486055 C A 1.901655 3.2405e-05
5:161489983 C A 0.095441 1.4174e-04
5:161492577 T C 0.065915 -1.8411e-05
5:161497050 C T 0.435012 -1.3977e-05
5:161501647 A G 0.046775 4.7083e-05
5:161503510 T C 0.066635 -3.2914e-04
5:161503742 T G 0.127629 2.0026e-05
5:161508099 G T 0.045661 -3.7323e-05
5:161513581 G A 0.036106 -9.5578e-06
5:161516403 A G 0.277560 1.4706e-04
5:161518984 G A 0.880216 -7.2924e-06
5:161527504 T C 0.025762 3.6857e-05
5:161529369 T C 1.162424 2.7706e-05
5:161530417 T C 1.607877 2.6901e-05
5:161533433 T G 0.226622 4.4679e-05
5:161539027 C G 0.136101 -1.9151e-05
5:161562020 A G 0.027878 6.2175e-06
5:161571700 G A 0.285224 2.5006e-05
5:161587045 G A 0.041328 -3.3830e-05
5:161600375 A G 0.242419 2.6356e-05
5:161603200 A G 0.726912 -1.0636e-06
5:161604254 T G 0.079372 2.2185e-05
5:161610196 C T 0.020786 5.7247e-05
5:161613694 A C 0.056083 -6.0112e-05
5:161615430 G A 0.891176 -4.4570e-06
5:161617808 T C 0.035677 -4.1978e-05
5:161622431 A G 0.258988 -1.4609e-04
5:161633040 A G 0.333011 4.2507e-05
5:161635322 T C 0.044343 -1.4541e-06
5:161641190 A G 0.060449 -2.0980e-05
5:161650252 A G 0.333556 3.6685e-05
5:161652589 T C 0.067015 -2.2176e-05
5:161653612 T C 0.804112 -8.3833e-05
5:161655962 A G 0.166238 1.1640e-05
5:161658034 C A 0.031730 1.4420e-05
5:161666181 T G 0.241026 -5.2388e-05
5:161666253 T C 1.169003 -3.3555e-05
5:161668562 G A 1.383667 3.6307e-05
5:161677896 A G 0.097635 -1.6312e-05
5:161680565 G A 0.133199 7.8234e-06
5:161683331 A G 0.074211 -3.0745e-05
5:161684938 C T 0.400656 -3.4624e-05
5:161686279 G A 1.049800 6.6585e-05
5:161696396 T C 0.129207 2.9882e-04
5:161697175 T G 0.128545 2.4219e-05
5:161697670 C A 0.092718 -2.5921e-05
5:161702081 T C 0.168987 -4.2330e-06
5:161702316 T G 0.413210 -6.9928e-06
5:161712882 A G 1.886327 3.3278e-05
5:161714564 G A 0.045372 8.1134e-05
5:161715030 G A 0.231162 6.1107e-06
5:161721212 T C 0.034885 3.4568e-05
5:161721886 T C 0.080082 -1.1587e-05
5:161722695 A G 1.270787 -2.8975e-05
5:161727215 T C 0.092527 -3.0142e-05
5:161735419 A G 0.041763 1.2688e-05
5:161735483 C T 0.272854 4.7591e-05
5:161737905 A G 0.344235 -2.7726e-05
5:161744192 G A 0.024006 9.3879e-05
5:161746923 T C 0.422837 -8.0043e-05
5:161766003 A G 0.236849 -4.9105e-06
5:161776904 T G 0.082760 -3.0424e-05
5:161790133 G A 1.183466 4.8997e-05
5:161803328 T C 0.227745 -4.1685e-05
5:161806608 A G 0.287561 -1.4227e-05
5:161809908 A G 0.295623 -3.7159e-06
5:161813705 T C 0.041559 5.2372e-05
5:161815374 G T 0.074107 -9.1898e-06
5:161817246 C T 0.059933 1.3688e-04
5:161829942 A C 0.098807 1.2908e-05
5:161837335 C T 0.534718 -1.2011e-04
5:161837685 A G 0.352706 7.5486e-06
5:161844132 G T 0.339405 -4.9620e-06
5:161847794 C T 0.338535 -1.5485e-06
5:161854444 G C 0.040056 -2.7082e-05
5:161855035 G A 0.041257 4.1758e-05
5:161855861 C T 1.866337 3.6202e-05
5:161858236 G A 0.052367 -7.4545e-05
5:161861784 T C 0.302248 2.6204e-05
5:161861914 T C 0.069037 -3.0730e-05
5:161868013 A G 1.557795 1.7742e-06
5:161868856 A G 0.029958 -9.1698e-06
5:161871112 G A 0.063685 1.1385e-04
5:161877193 C A 0.071488 -4.8940e-05
5:161879173 T G 0.063487 2.6987e-05
5:161884695 T G 0.243328 4.7829e-05
5:161885525 T C 0.029030 -6.6222e-06
5:161887059 A G 0.101021 3.9150e-05
5:161894838 C T 0.051276 -2.0482e-05
5:161896883 A G 1.749652 8.1582e-06
5:161897136 T C 0.305672 -1.5312e-05
5:161906918 T C 1.689937 -1.4969e-05
5:161915163 T C 0.029491 -1.9913e-05
5:161925029 T C 1.748422 1.1217e-04
5:161941325 C T 0.186572 -2.7206e-05
5:161944793 T G 0.029478 -1.7979e-05
5:161952932 A T 0.228569 -1.0429e-04
5:161965242 A C 0.212610 -3.5791e-05
5:161974950 C T 0.264954 -9.2923e-05
5:161977715 C T 0.026849 -2.0692e-05
5:161992776 T C 0.053704 8.9905e-05
5:161995156 T C 0.578630 3.3076e-06
5:162016630 C T 0.100943 1.9493e-05
5:162020815 C T 0.082329 2.5460e-05
5:162035247 G A 0.320034 6.2489e-05
5:162040599 T C 0.026323 5.2586e-05
5:162043995 T C 1.836479 5.5216e-05
5:162063981 A G 0.028329 4.3995e-06
5:162078276 T C 0.049040 5.5458e-05
5:162079920 G A 0.179386 -1.2684e-05
5:162083518 A G 0.841033 3.9371e-06
5:162085254 T G 0.341736 2.2536e-05
5:162086807 T C 0.193470 -6.5204e-05
5:162089562 A C 0.274058 3.4215e-05
5:162095430 A G 0.157364 -3.1223e-05
5:162100594 C T 0.141541 -1.4768e-05
5:162101106 G A 0.428034 7.8429e-06
5:162102008 A G 0.120466 2.1097e-05
5:162104241 A C 1.696775 2.7055e-05
5:162106333 C T 0.062111 5.0217e-05
5:162106527 C T 1.122225 -1.3808e-05
5:162108705 G A 0.249722 1.3179e-05
5:162117672 T C 1.581801 -5.6517e-06
5:162117712 A T 0.029118 -1.1559e-05
5:162128811 C T 0.259686 2.4775e-06
5:162141613 T C 0.117451 1.4595e-05
5:162148479 A G 0.056547 -1.8011e-06
5:162153523 A G 0.166329 2.3918e-05
5:162156528 C T 0.054295 -2.6024e-05
5:162164652 C G 0.047356 -3.0135e-05
5:162172467 A C 1.582983 -7.7034e-06
5:162178983 T C 0.055149 -1.5164e-05
5:162179832 G T 0.628546 5.8351e-05
5:162181356 A G 0.089657 -2.7804e-05
5:162187646 A G 0.326571 -5.4366e-06
5:162202314 G A 0.076996 -5.4990e-05
5:162211967 A G 0.510216 -1.5763e-04
5:162213246 A G 0.400243 -2.8499e-05
5:162214859 G A 1.975374 1.1656e-04
5:162223543 G A 0.147513 3.4139e-05
5:162230095 G C 0.966462 4.1260e-05
5:162230498 C A 1.887467 4.1956e-05
5:162233596 G T 0.052221 2.5995e-05
5:162245309 G A 0.021620 4.0086e-05
5:162249292 A G 0.040017 8.9406e-06
5:162255035 A C 0.104909 6.8135e-05
5:162255231 C T 0.066934 -5.1814e-05
5:162255652 G A 0.968380 -6.7061e-05
5:162256174 T C 0.024905 -8.1660e-05
5:162263273 A G 0.157189 -4.9498e-05
5:162267912 A G 0.069836 1.9151e-05
5:162272254 T G 0.031526 -6.9813e-05
5:162272357 C G 0.044246 -1.5412e-05
5:162281276 G A 0.035200 -1.3012e-04
5:162281930 T G 0.038868 6.3819e-05
5:162285906 G T 0.473886 3.2372e-09
5:162286006 T C 0.756880 -9.2986e-06
5:162289591 C T 0.120849 3.7278e-05
5:162292393 C T 1.501008 -6.0710e-05
5:162298167 G A 0.045291 -5.0187e-05
5:162302395 G A 1.033396 -4.7638e-05
5:162306384 G A 0.026067 3.3647e-06
5:162314049 A G 0.061783 -6.4888e-06
5:162323772 T C 0.045204 -3.9585e-06
5:162331581 C T 0.077849 -7.8733e-05
5:162335211 A G 0.063227 1.2432e-05
5:162339295 G A 0.390010 -1.5123e-05
5:162350385 G A 0.292871 -3.6198e-05
5:162357695 G A 0.859254 2.8846e-05
5:162362041 A G 0.032490 -3.0843e-05
5:162364722 G A 0.076616 3.9137e-05
5:162369471 G A 0.271066 -3.1770e-06
5:162371114 G A 0.989743 3.5555e-05
5:162373005 G A 0.093150 -1.4619e-05
5:162379308 C T 0.065139 -1.3046e-06
5:162380260 A G 0.318236 -3.9727e-05
5:162381052 A G 0.146195 -6.0897e-05
5:162381246 T C 0.504792 -3.1009e-05
5:162385949 G T 0.220279 7.5316e-06
5:162386324 T G 0.318778 1.2925e-05
5:162387260 G A 0.064947 3.6353e-05
5:162389158 T C 0.288865 -4.3400e-05
5:162406063 G C 0.124851 2.6199e-05
5:162412340 G A 1.583038 -2.8621e-05
5:162413750 C T 0.065454 -2.1932e-05
5:162416571 G T 1.447047 8.6237e-06
5:162426738 C T 0.511456 -4.1572e-06
5:162428293 T C 0.051163 3.4700e-05
5:162434083 C T 0.033551 -5.8969e-05
5:162434152 C T 0.037050 1.8103e-05
5:162443264 T C 0.175400 2.3355e-05
5:162444591 C T 0.998400 -7.4036e-06
5:162465994 T C 0.022370 6.4508e-05
5:162466057 A C 0.080787 -4.4788e-05
5:162481765 G A 0.123851 2.6973e-05
5:162494873 A C 0.070105 -2.5299e-06
5:162499589 G A 1.214528 -3.2106e-05
5:162511267 C A 0.082867 6.4315e-05
5:162531172 T C 0.689430 -1.3586e-04
5:162533395 A G 0.050903 -5.4431e-04
5:162536425 C T 0.074230 9.0672e-05
5:162542037 G A 0.170593 7.4794e-05
5:162553539 T C 1.953852 -7.0816e-06
5:162556570 G A 1.058833 -1.0073e-04
5:162563534 G A 0.078537 5.5603e-05
5:162571795 A C 0.091245 2.1641e-05
5:162571983 T C 0.088181 2.1971e-06
5:162572062 T C 0.182379 3.4872e-05
5:162586611 G T 1.108191 -8.7101e-05
5:162591145 C A 0.124036 1.6434e-05
5:162604389 C T 1.330476 -5.3070e-05
5:162613006 A G 0.022328 1.4276e-05
5:162613154 G A 0.054409 2.0031e-05
5:162613846 A G 0.075837 1.8706e-05
5:162619045 G C 0.093293 -7.6847e-05
5:162620413 A G 0.154754 6.3069e-05
5:162621222 G C 1.686301 -3.3421e-05
5:162621789 A C 0.930343 -4.1497e-05
5:162624190 G C 0.210711 -6.1710e-05
5:162627619 C T 0.029718 -8.1016e-05
5:162628489 G A 0.094085 8.6515e-06
5:162629270 G A 0.281176 2.2469e-05
5:162632906 G A 0.035028 1.3699e-05
5:162633005 C T 0.763885 -5.1849e-05
5:162633608 A G 0.111446 5.9660e-05
5:162634708 A G 0.025463 -5.3243e-06
5:162635417 A G 0.149613 1.2587e-05
5:162650793 A G 0.934546 -5.5526e-05
5:162652285 A G 0.037765 -1.2125e-05
5:162653096 C T 0.043792 4.1645e-05
5:162655464 C T 0.101855 5.0438e-05
5:162655909 T C 1.108213 -8.1704e-06
5:162657161 G A 0.096201 -3.5686e-05
5:162659865 T C 0.249744 2.7281e-05
5:162661036 A G 0.040367 2.3300e-05
5:162668634 T C 0.681579 -3.5248e-05
5:162676713 G A 1.136016 -1.0261e-05
5:162678129 T C 0.037589 -3.3681e-05
5:162679858 T C 1.789377 -2.2776e-05
5:162679883 C T 0.187637 -5.7072e-05
5:162684658 G A 0.055243 -3.2803e-05
5:162699666 T C 0.224174 -4.1366e-05
5:162699752 A C 0.066269 -8.5720e-05
5:162700905 A G 0.062464 5.5310e-05
5:162722645 T G 0.037560 7.2856e-06
5:162727822 C T 0.500093 -4.7009e-06
5:162729588 A G 0.113530 2.2689e-05
5:162732021 G A 0.156387 -5.3440e-05
5:162732792 G T 0.978549 1.6886e-04
5:162732988 G A 1.701099 5.1666e-05
5:162738470 T G 1.169259 2.5902e-05
5:162746934 G A 0.031042 1.7798e-05
5:162752132 T C 0.104244 -2.6650e-05
5:162755647 A G 0.251085 5.1110e-05
5:162760946 A G 0.444029 -5.6500e-05
5:162761012 C T 0.057953 -7.7155e-06
5:162770762 C T 0.026430 5.0560e-05
5:162772648 A G 1.733881 -9.0528e-06
5:162774346 A G 0.204632 7.4432e-05
5:162777764 T C 0.911511 -3.8913e-05
5:162779632 G A 0.560317 -9.1103e-06
5:162786739 G C 0.023363 2.3380e-05
5:162792248 G A 0.056875 -2.6770e-05
5:162796184 C T 1.493763 -6.5907e-05
5:162796595 C G 0.108548 1.4075e-05
5:162802489 T G 0.116490 -5.3943e-05
5:162803258 G T 0.056866 6.7764e-05
5:162814231 T C 0.106506 2.9575e-05
5:162819235 C T 0.248907 2.0119e-05
5:162827675 T C 1.914124 -3.1784e-05
5:162835160 G A 0.188971 8.3194e-05
5:162836090 G T 0.580678 1.1944e-05
5:162836439 T C 0.078817 8.2306e-05
5:162841722 C T 0.925727 -1.0546e-04
5:162848962 T C 0.046534 5.8599e-06
5:162858808 T C 0.046479 -2.6128e-05
5:162868905 C A 0.023697 1.4080e-04
5:162877645 C T 0.102631 -3.7620e-05
5:162880081 C T 0.025057 1.7048e-05
5:162882959 A G 0.422513 5.6514e-05
5:162896650 T C 0.214035 3.4651e-06
5:162901156 A G 0.102316 -1.9744e-05
5:162902516 C T 0.487710 6.0768e-05
5:162909716 T C 0.475451 1.7236e-05
5:162911075 A C 0.257966 1.0097e-05
5:162916413 T C 0.394287 3.9193e-05
5:162916629 T C 0.064256 -2.0815e-05
5:162920974 C T 0.258209 2.1196e-05
5:162922683 G A 0.043977 -5.0640e-06
5:162930287 G T 0.044191 1.3235e-05
5:162930747 C T 0.658923 -4.5121e-05
5:162938043 G A 0.074740 1.1089e-05
5:162941739 G T 0.295876 1.6226e-06
5:162948193 C T 1.159607 7.0583e-05
5:162948205 C T 0.030893 -5.8157e-05
5:162950024 A G 0.232938 5.3686e-06
5:162962709 C T 0.301515 -1.5719e-05
5:162966787 G A 1.753615 -1.7572e-05
5:162970611 A G 0.167864 8.4782e-07
5:162971392 A G 0.341755 2.9771e-05
5:162975231 G A 0.127100 -5.5105e-05
5:162982360 T C 0.205949 5.7794e-05
5:162988224 A G 0.134608 -3.2406e-05
5:162988621 T C 0.059108 -2.3092e-05
5:162997018 G A 0.103884 2.2001e-04
5:162997351 G A 1.170908 -1.1428e-04
5:162997986 A G 0.072939 6.8066e-05
5:162998339 C G 0.076840 -6.5222e-05
5:162998515 C T 1.344793 -5.8088e-05
5:163005311 A G 0.492238 -2.4566e-05
5:163008391 C G 0.104734 5.1220e-05
5:163013931 A G 0.080994 -5.4316e-05
5:163015185 T C 0.219585 4.7820e-05
5:163022788 G T 0.398153 3.6835e-05
5:163023720 C T 0.021782 6.4968e-05
5:163023989 G T 0.020400 7.8335e-05
5:163033531 G A 0.075938 -1.0902e-04
5:163045904 T C 0.123991 1.9862e-06
5:163049150 G T 0.052766 -7.0914e-06
5:163052317 C T 0.287505 -4.7960e-05
5:163056697 A G 0.247089 3.2980e-05
5:163063963 G A 0.197368 -2.1953e-05
5:163083588 G A 1.851825 5.2737e-06
5:163084921 G A 0.036583 -1.8868e-05
5:163085586 A G 1.043402 -2.4511e-05
5:163087221 A G 0.035950 1.2910e-04
5:163089343 A G 0.113510 -6.0492e-06
5:163094109 A G 0.062705 -2.0982e-05
5:163098707 C T 0.086999 4.9476e-07
5:163098840 T C 0.155410 -5.8520e-06
5:163104597 A G 1.008978 1.8011e-05
5:163111852 T C 0.540463 6.6366e-05
5:163119911 G C 0.071660 6.3361e-05
5:163125424 T C 0.052127 -6.4399e-06
5:163131444 G A 1.295516 -4.6811e-05
5:163133982 C T 0.031864 2.1443e-05
5:163134513 T C 0.037612 2.3190e-05
5:163137682 G A 1.621315 -2.0620e-05
5:163154512 T C 0.339837 1.0480e-05
5:163160726 T G 0.041335 6.3709e-05
5:163162032 A G 0.186232 -1.2598e-04
5:163170831 T C 0.187741 -1.1153e-04
5:163185215 G T 0.105049 -2.0586e-05
5:163185508 C T 0.033483 1.5399e-05
5:163190235 A G 0.061425 -3.5715e-05
5:163192039 C A 1.646051 -4.1146e-06
5:163195769 A G 0.034457 -9.6444e-05
5:163196026 A G 0.095944 5.6858e-05
5:163222890 A C 0.196826 -9.9137e-05
5:163223594 A G 1.126471 1.6831e-06
5:163225805 A G 0.100781 1.8034e-04
5:163226687 C A 0.137802 8.9339e-06
5:163254970 T C 0.183398 -4.8792e-09
5:163258028 G T 0.088233 5.1708e-05
5:163261899 A G 0.849689 -2.6224e-06
5:163265126 C T 0.166445 -3.9490e-06
5:163265893 G A 0.437459 2.3406e-05
5:163285814 T C 0.094276 3.0701e-05
5:163290591 G A 0.121209 6.1011e-06
5:163301843 A G 0.071007 -6.0908e-05
5:163304052 G A 0.694432 -4.3621e-07
5:163307767 T C 0.616005 -4.0624e-06
5:163312175 T C 0.076373 1.1455e-04
5:163315180 A G 0.588159 2.7311e-05
5:163322597 A G 0.186595 1.7947e-04
5:163323324 T G 1.700998 2.4076e-05
5:163327315 C A 0.504987 -1.0523e-05
5:163335318 G C 0.026274 -4.1772e-05
5:163338510 G A 0.036180 9.3458e-06
5:163339891 T C 0.097334 -1.4807e-04
5:163341388 C A 0.029877 1.5043e-05
5:163350601 G A 0.989997 1.7057e-05
5:163357754 A G 1.657469 5.0057e-05
5:163366059 A G 0.021198 -1.3224e-05
5:163372120 G A 0.106026 5.7789e-05
5:163372877 C T 1.913183 2.4370e-05
5:163375406 T C 0.768604 2.4487e-05
5:163375484 T C 0.024178 5.3370e-06
5:163379668 G A 0.043545 6.7218e-05
5:163384660 A G 0.538470 -1.9902e-05
5:163390392 A G 0.171022 4.6059e-05
5:163394077 G A 1.520638 1.5733e-05
5:163396142 G A 1.177598 5.2147e-05
5:163400253 G T 0.546140 -2.3981e-05
5:163401118 A G 1.904951 3.3475e-04
5:163401375 G A 1.715584 5.6380e-05
5:163403746 T C 0.032970 6.7602e-05
5:163409247 G A 0.100622 3.0440e-04
5:163418799 G A 0.287077 -5.4312e-05
5:163420411 G A 0.963615 7.4596e-06
5:163425798 G C 0.215547 2.1914e-04
5:163427081 T C 0.086710 1.9658e-05
5:163440473 A G 0.041176 -1.3938e-05
5:163440645 C G 1.855207 3.9180e-05
5:163440783 G A 0.952979 8.0026e-06
5:163441884 T C 0.078297 8.6844e-06
5:163444097 A C 0.270865 2.1638e-04
5:163462226 G T 0.118243 1.9580e-04
5:163462664 T C 0.042500 -2.6812e-07
5:163468795 T C 1.836972 1.8109e-05
5:163469120 T C 0.137191 -6.9710e-05
5:163474354 C T 0.325325 1.7860e-06
5:163474839 A G 0.032659 4.8396e-05
5:163479999 T G 0.486246 4.8942e-05
5:163490191 A G 0.023210 -3.5098e-05
5:163502789 G T 0.566802 -5.4794e-05
5:163505869 T C 0.198679 -1.4240e-05
5:163506329 T C 0.101706 5.3036e-05
5:163511001 A G 0.257495 3.3936e-04
5:163511399 T G 0.033185 -7.3357e-05
5:163511478 G A 1.162654 -1.5351e-05
5:163511991 G A 1.145845 1.7788e-05
5:163519665 G A 0.799994 -7.6047e-06
5:163519769 G A 0.070443 -8.4586e-05
5:163520562 C A 0.358302 8.6687e-05
5:163520960 C A 0.175521 -7.3948e-05
5:163523553 G A 0.442364 1.0583e-04
5:163524060 A G 0.134822 6.6511e-06
5:163526582 T C 1.219322 8.0457e-06
5:163527256 G A 0.046830 -2.0846e-05
5:163527927 G A 1.405797 -1.3994e-07
5:163530306 G T 0.061617 6.2795e-05
5:163535867 C T 0.061186 2.3850e-05
5:163539499 T C 0.421172 -8.9352e-06
5:163542018 T G 1.551788 1.8620e-05
5:163542505 G T 0.175796 1.1966e-05
5:163544002 A C 0.023279 4.5701e-05
5:163544718 A G 0.027621 4.3245e-05
5:163550905 G C 0.163975 5.7304e-06
5:163561472 T C 1.812129 9.8969e-05
5:163585891 A G 0.216959 -1.2903e-05
5:163587465 T C 1.135948 -1.0860e-05
5:163588081 G A 0.054821 -2.0628e-05
5:163590681 G A 0.054886 -6.0500e-04
5:163596466 G A 0.146942 8.8468e-05
5:163596717 A G 0.083169 -3.7475e-05
5:163597148 G A 0.191058 -8.7692e-05
5:163603215 C G 0.108652 -4.3691e-05
5:163607808 G C 0.085302 -1.8077e-05
5:163611051 T C 0.359561 -1.1440e-05
5:163615786 C A 1.743784 4.0873e-05
5:163616701 T C 1.050913 -1.9152e-05
5:163622875 T C 0.428621 -8.7041e-06
5:163634272 A G 0.217047 1.6648e-05
5:163635872 G T 0.038407 -8.3435e-06
5:163635906 C T 0.084639 3.9544e-06
5:163642067 T C 0.070835 -2.0371e-04
5:163645329 G A 0.768854 -2.0046e-05
5:163652344 G A 0.059053 1.1170e-05
5:163657696 T C 0.327970 3.2373e-05
5:163657788 C T 0.268781 3.6981e-05
5:163671151 A G 0.094146 6.5422e-05
5:163675279 G A 0.073724 -8.1342e-05
5:163681730 C T 1.633162 9.8765e-06
5:163683426 T C 0.084308 -6.5961e-05
5:163686132 C T 0.081657 3.2177e-05
5:163687383 A G 0.280076 9.6840e-06
5:163687610 G T 0.148623 7.6562e-06
5:163696168 T G 0.050024 -9.5058e-06
5:163702195 C T 0.789886 -3.3465e-06
5:163731007 G A 0.363982 -1.8485e-05
5:163737814 T C 0.025421 4.6235e-05
5:163738045 G T 0.083085 3.2101e-05
5:163739709 G A 1.592022 -1.3364e-05
5:163742363 G A 0.245405 5.3605e-05
5:163743985 C T 0.111949 1.8458e-05
5:163748344 A C 0.073260 -9.3388e-05
5:163751234 C T 0.115386 1.6558e-05
5:163751780 C T 0.098051 6.0433e-05
5:163753090 C A 0.354917 7.6868e-05
5:163758772 G A 0.279352 3.8829e-05
5:163759543 A C 0.037521 1.5778e-05
5:163765765 C T 0.176092 3.7252e-05
5:163767901 A C 0.176994 4.6711e-05
5:163770824 A G 0.336377 -4.3229e-05
5:163770963 T G 0.022714 1.8742e-05
5:163771041 A G 0.788750 8.4899e-05
5:163773596 C A 0.073091 1.2082e-04
5:163776186 C A 0.088038 2.7537e-05
5:163777683 G A 0.091680 1.0702e-04
5:163778421 C A 0.637271 -1.0437e-04
5:163779956 T C 1.256762 -3.4778e-05
5:163781302 G A 0.097165 1.2347e-04
5:163782664 G A 0.084218 -9.6723e-05
5:163786179 A G 0.081108 8.8412e-06
5:163786953 T C 0.548798 -2.2577e-04
5:163796816 C T 0.277385 1.4361e-05
5:163797905 T C 0.058576 3.3007e-05
5:163801341 G A 0.038758 9.9566e-06
5:163801954 T G 0.225606 1.7271e-05
5:163803607 C G 0.268177 1.4576e-05
5:163809443 T C 0.109288 -4.5668e-05
5:163815505 T C 0.481222 2.5063e-05
5:163816546 A G 0.057865 6.7511e-06
5:163818274 A G 0.209692 -8.9749e-05
5:163821441 T C 0.600769 5.1164e-06
5:163830571 T G 1.287359 1.3917e-05
5:163832782 A G 0.052539 -6.0560e-06
5:163840646 A G 0.102713 -6.9361e-05
5:163845611 T G 0.102647 2.2874e-05
5:163849800 A G 0.138532 -1.7396e-04
5:163855809 A G 1.437596 2.5860e-06
5:163858334 A G 0.577384 -2.1776e-07
5:163860237 T C 0.075853 3.9942e-05
5:163861673 T C 0.046106 -1.0563e-04
5:163865146 C T 0.041254 -2.5136e-05
5:163869843 T C 1.953534 1.9278e-04
5:163871638 T C 0.047992 -2.1892e-05
5:163872192 G A 0.053337 1.5487e-05
5:163873302 G A 0.465314 -2.6773e-05
5:163876450 A G 0.093254 -1.9048e-05
5:163883301 T C 0.040695 -2.0055e-06
5:163889280 T G 1.763748 3.1529e-05
5:163898953 G A 0.332534 3.8169e-05
5:163907835 G A 0.046534 -1.2376e-05
5:163912731 T C 0.041318 -3.5198e-05
5:163913001 A C 0.035009 -3.3400e-06
5:163916035 A G 0.065305 1.8278e-05
5:163926834 T C 0.043386 -8.1923e-05
5:163942281 G A 0.038913 -2.6928e-05
5:163948616 T C 1.603486 -2.0530e-05
5:163950485 A G 0.047356 1.3122e-05
5:163954210 A G 0.360895 3.2987e-05
5:163957760 T C 1.101582 -6.7263e-06
5:163968124 G A 0.028699 4.5844e-05
5:163978674 G A 0.027754 7.4231e-05
5:163978875 T C 0.144838 -4.9323e-06
5:164000879 C A 0.080355 -7.0838e-06
5:164011796 T C 0.021237 4.7285e-05
5:164017252 C T 0.075448 1.5957e-04
5:164023520 A C 0.051480 -2.2615e-05
5:164032760 G A 0.076171 -3.5785e-05
5:164036546 C A 1.929450 -8.9908e-06
5:164044992 A G 0.089618 -1.7068e-05
5:164047397 T G 0.079398 2.6420e-05
5:164050450 C G 0.060910 -8.6175e-05
5:164057994 A G 0.378990 7.9347e-06
5:164078982 T C 0.037566 -3.9177e-05
5:164094484 T C 0.948685 -3.4181e-06
5:164100883 G A 0.106889 -8.3230e-06
5:164113113 C T 0.035694 1.5287e-05
5:164113950 C T 0.048297 1.7487e-05
5:164129900 G A 0.500118 -2.4902e-05
5:164136083 A G 0.040001 -2.1120e-05
5:164138709 A G 0.157403 4.2668e-06
5:164153156 A G 0.093971 2.0585e-05
5:164155871 A C 0.052490 3.1605e-05
5:164156479 C T 0.087577 -6.9933e-05
5:164157155 T G 0.244457 -1.2096e-04
5:164179112 G A 1.239799 -7.6503e-06
5:164184813 A G 1.528473 -5.2600e-05
5:164184836 C T 0.042610 -2.6620e-05
5:164186817 T C 0.037333 -2.6785e-04
5:164187769 T C 0.054905 -3.5975e-05
5:164188303 A G 1.972969 1.3177e-04
5:164197839 A G 0.132187 -1.7185e-04
5:164200284 T C 0.171213 6.8099e-05
5:164222067 G A 0.573193 -2.7155e-05
5:164233642 A G 1.492231 1.7652e-06
5:164238677 C T 0.025184 7.4062e-05
5:164244692 A G 0.042305 -2.3237e-06
5:164258767 C T 1.477320 -1.2173e-05
5:164260281 A G 0.025194 -7.9853e-05
5:164261522 C T 0.050864 -2.7930e-04
5:164266099 T C 0.068693 -3.6289e-05
5:164282810 A C 0.067580 -3.0845e-05
5:164286098 A G 1.375569 -1.8499e-05
5:164291428 C T 0.055194 4.5088e-05
5:164297272 C T 0.501368 -1.5311e-05
5:164299693 T C 0.475895 2.6221e-05
5:164307484 C T 0.027310 8.4418e-06
5:164308905 T C 0.086405 2.3188e-05
5:164310595 T G 0.037589 -1.5993e-05
5:164312850 C G 0.247057 3.6061e-06
5:164318463 A G 1.404216 -2.2505e-05
5:164321629 C A 0.896594 -2.9524e-05
5:164321741 T A 0.088489 3.5451e-05
5:164322416 C A 0.063198 4.1965e-06
5:164342850 A G 0.022990 4.5267e-05
5:164370315 G A 1.153544 -1.6272e-05
5:164378299 T C 0.042883 -8.8735e-06
5:164381025 T C 0.036249 -1.2705e-05
5:164406328 A G 0.039722 2.8153e-06
5:164407178 A G 0.027926 3.8547e-05
5:164408240 T C 0.030267 -9.2349e-05
5:164419616 A C 0.020231 5.7138e-05
5:164421077 C T 1.360649 5.4752e-06
5:164421561 G A 0.041101 -1.6550e-05
5:164430671 T C 0.461458 -4.7194e-06
5:164434561 T C 0.193457 -4.5052e-05
5:164438264 G A 0.536387 2.5512e-05
5:164441690 A C 0.226031 -1.1751e-05
5:164445654 A G 0.089018 2.7289e-06
5:164461182 C T 0.827917 -7.3271e-06
5:164472399 T C 1.049822 -5.2614e-06
5:164473821 A G 0.303111 2.3888e-06
5:164484100 A G 1.071566 -5.7966e-06
5:164493042 G A 1.699771 3.6750e-05
5:164493653 A G 0.047459 3.7076e-04
5:164502430 T C 0.029575 -7.7507e-05
5:164503853 G A 0.024408 2.1177e-05
5:164505089 G C 1.246570 -4.5012e-05
5:164514021 A C 0.306237 7.2321e-07
5:164516782 A G 0.765608 -1.5524e-05
5:164534921 G T 0.169850 -7.3800e-05
5:164536160 C T 0.933189 -6.3584e-05
5:164537288 C G 0.025317 3.2510e-05
5:164547179 C G 0.314322 1.7865e-05
5:164549938 A G 0.147980 1.8257e-05
5:164555759 T C 1.247515 -4.4316e-05
5:164569267 C T 0.056762 9.3807e-05
5:164587210 T C 0.059173 2.9874e-06
5:164590747 C A 0.052484 9.9242e-06
5:164597046 C T 0.035986 2.2324e-05
5:164603776 T A 0.043610 -6.4891e-05
5:164613393 C T 0.056298 -1.0203e-04
5:164629179 C T 0.088005 -9.4244e-06
5:164641769 G A 0.034028 1.0295e-04
5:164650294 C T 0.755147 4.2542e-05
5:164650535 C T 0.080832 -3.4013e-05
5:164652281 C G 0.132066 -1.6103e-05
5:164657861 C T 0.050887 -1.5041e-04
5:164668789 G A 0.114225 -1.2427e-05
5:164673969 A G 0.131300 -1.1798e-05
5:164680532 C A 0.044934 -3.2507e-05
5:164688799 A G 0.051741 2.8325e-05
5:164690314 G A 1.575271 4.3993e-05
5:164710566 A C 0.382535 -1.7131e-05
5:164713677 C T 0.112628 7.5720e-06
5:164714315 T C 0.025142 4.5237e-05
5:164722119 G A 0.030078 -5.7533e-05
5:164728068 A G 0.102576 -3.3041e-05
5:164729520 T C 0.039627 2.7636e-05
5:164734052 C T 0.024979 1.3575e-05
5:164764077 T C 1.577186 5.5830e-05
5:164764087 G A 0.277898 -9.4639e-05
5:164768748 A G 0.723433 1.3279e-05
5:164782891 C T 0.107691 -4.1265e-05
5:164785515 A G 0.676769 5.9263e-05
5:164786446 C T 0.059852 7.3259e-05
5:164792639 A G 1.243022 6.6257e-05
5:164795677 T C 0.140882 5.4721e-05
5:164799477 G A 0.055308 -7.1116e-06
5:164799741 T C 0.030497 -1.3791e-04
5:164803743 T A 0.022295 5.6361e-05
5:164809470 G A 0.530064 -2.8978e-05
5:164815515 T C 0.042078 -4.1911e-05
5:164821311 A G 0.047015 2.5465e-05
5:164833122 A G 0.068657 -3.9585e-05
5:164846288 A G 0.507181 -9.9578e-06
5:164847509 A C 0.032058 -4.9178e-05
5:164847797 T C 0.645720 1.4323e-05
5:164855548 C T 0.366689 -6.4801e-05
5:164856616 A G 0.022279 7.8860e-05
5:164860738 A G 0.694500 6.7755e-05
5:164861878 C T 0.022022 6.4167e-05
5:164861910 T C 0.031260 -2.0913e-05
5:164883367 C T 0.044055 1.0696e-04
5:164883810 T G 0.889833 -7.8478e-05
5:164884538 A G 0.474717 -1.2568e-05
5:164885155 G C 0.411857 -5.4730e-05
5:164885296 T C 0.207173 8.9345e-06
5:164891231 A G 0.089057 -1.2591e-05
5:164907492 C A 0.027157 7.8517e-05
5:164912247 G A 0.492481 -1.2889e-05
5:164913511 C A 0.504487 -2.4208e-05
5:164922114 A G 0.356147 -6.3656e-06
5:164929671 G A 1.922738 -6.2025e-05
5:164932756 A G 0.154589 6.6995e-09
5:164934276 A C 0.063497 1.8323e-05
5:164934294 A G 1.458411 -5.3903e-05
5:164940654 A G 0.084033 5.3562e-05
5:164942097 T C 0.048196 2.2076e-05
5:164943838 A G 0.818783 -8.8392e-06
5:164947504 G A 1.550304 -5.3245e-05
5:164948729 A G 0.039115 -2.4074e-05
5:164952332 C T 1.807212 -1.2128e-05
5:164953114 T C 0.048381 6.0208e-05
5:164955977 T C 0.083815 -3.3145e-05
5:164956787 A G 0.161002 5.2522e-05
5:164957383 A G 0.294198 6.8831e-07
5:164960803 G A 0.195722 -3.4167e-05
5:164960936 G A 0.170162 -7.3315e-06
5:164961811 G T 0.070913 -6.8671e-05
5:164962956 G A 0.168883 -4.6182e-05
5:164970401 T C 0.382126 6.5137e-06
5:164979439 C A 0.705669 -1.5535e-06
5:164981791 A G 0.127506 3.4001e-05
5:164981896 A C 0.266807 -5.8358e-05
5:164986516 C T 0.352485 3.2280e-07
5:164986951 C T 0.064889 1.3045e-04
5:164989409 C T 0.114650 1.0406e-04
5:164989636 C A 0.059683 1.1169e-05
5:164989982 G A 0.293241 1.8085e-05
5:164991553 T G 0.306772 6.6882e-06
5:164992054 C T 0.905863 4.3227e-05
5:164992724 T C 0.042912 6.5904e-05
5:164992859 G A 0.156397 4.0229e-05
5:164994297 C T 0.203879 2.2041e-05
5:165000149 A G 0.032743 -2.5140e-05
5:165002641 G T 0.338659 -4.5730e-06
5:165009396 C T 0.157886 2.0710e-05
5:165010664 G A 0.165189 1.8190e-05
5:165011129 T G 0.685837 2.4984e-05
5:165014638 T C 0.036563 -1.1925e-05
5:165015268 A C 0.868531 1.3235e-04
5:165016568 A G 0.180970 -6.5292e-05
5:165017751 A C 0.275873 1.1560e-04
5:165020596 A C 0.235473 1.7841e-05
5:165024869 C T 1.145225 4.9272e-05
5:165025037 A G 0.045324 1.7075e-05
5:165025195 G C 0.694945 1.2422e-04
5:165026928 A G 0.133605 8.0373e-05
5:165032444 G C 0.282900 -9.6715e-06
5:165037517 A G 0.943868 2.2935e-05
5:165039964 T C 0.066927 -2.5836e-05
5:165043610 A G 0.352985 -3.0478e-05
5:165046999 A C 0.034668 -8.7085e-06
5:165047344 T G 0.067401 6.0446e-05
5:165048062 C T 0.134481 -2.0461e-05
5:165049213 G A 0.190247 -7.5464e-06
5:165052528 C T 0.096613 -2.4521e-04
5:165053685 T C 0.539421 -1.0584e-05
5:165054606 G A 0.267366 1.3409e-05
5:165059535 T C 0.129220 -4.0031e-05
5:165059943 G A 0.053571 -4.6889e-05
5:165060085 C T 0.069190 1.7071e-05
5:165060876 G A 0.610935 -2.7699e-05
5:165061117 G T 1.051069 -2.6860e-05
5:165063884 A G 1.395138 1.2630e-05
5:165065910 T G 1.204723 -6.2306e-06
5:165066853 A G 0.348691 2.7813e-07
5:165068354 A G 0.198221 -3.2649e-05
5:165071427 A G 1.082056 -3.3398e-05
5:165075048 C T 0.660348 -3.0344e-05
5:165079273 G A 1.345471 -3.8504e-05
5:165079768 C T 0.497350 -4.9781e-05
5:165081929 G A 0.857531 -3.5717e-05
5:165082735 C T 0.045071 -1.7672e-04
5:165083316 A G 0.534066 1.6916e-06
5:165083795 T C 1.187183 5.1693e-06
5:165084493 A G 0.051137 2.1339e-05
5:165085583 T C 0.402204 -1.9793e-05
5:165085659 A C 0.103423 -3.7599e-05
5:165087285 G A 0.525620 -4.9310e-07
5:165089058 A G 0.388997 -9.8280e-07
5:165089689 C T 0.907629 2.4738e-05
5:165089829 C T 1.681825 9.3185e-05
5:165095831 C T 0.076472 2.9736e-05
5:165096645 C T 0.094562 -2.2702e-05
5:165097590 T C 1.287788 3.1062e-05
5:165103395 G A 0.067762 5.4820e-05
5:165134190 C G 0.032191 2.6290e-05
5:165135775 T C 0.060709 -5.3328e-05
5:165136390 A G 1.296876 3.1600e-05
5:165137482 C T 0.065863 7.1272e-05
5:165144196 A C 0.058696 -2.1097e-05
5:165145246 C A 0.201428 3.6020e-05
5:165153995 C A 0.039261 -3.6726e-05
5:165156082 A G 0.775816 -7.9407e-05
5:165160159 A G 0.978847 -2.2726e-05
5:165161423 C A 0.112955 -1.1303e-05
5:165162605 T C 0.173855 8.2022e-05
5:165167259 A G 0.025661 -1.3093e-05
5:165169339 C T 1.978455 3.5087e-06
5:165170651 C A 0.976757 -1.3060e-05
5:165175315 C T 0.052617 -1.4414e-04
5:165182242 T C 0.068466 -9.0823e-05
5:165188500 C T 0.470300 5.2307e-05
5:165205415 C T 0.424658 5.4700e-04
5:165207212 A G 0.274055 -1.4414e-04
5:165220630 G A 0.675967 -5.2529e-05
5:165225338 G A 0.142346 6.6601e-05
5:165229007 C A 0.076012 -2.3070e-05
5:165249121 G A 0.454126 7.6446e-05
5:165259003 G A 0.100096 -6.2321e-05
5:165260961 C T 1.044522 -6.2668e-06
5:165262523 G A 0.082978 -3.9870e-05
5:165262760 T C 0.065395 8.7765e-05
5:165265353 T G 0.417556 1.8369e-06
5:165275263 G A 0.148042 1.4587e-04
5:165278640 G A 0.416703 2.8409e-05
5:165280261 T C 0.093039 1.6434e-05
5:165281150 C T 0.202791 -8.5083e-05
5:165282340 G T 0.090394 -5.5404e-06
5:165285234 G A 0.509425 1.3721e-05
5:165292473 G A 0.221834 -5.7158e-05
5:165293654 T C 0.450238 1.8184e-04
5:165297241 C T 0.321206 4.3847e-05
5:165298143 T G 0.195462 8.7713e-06
5:165301116 A G 0.136406 6.5389e-05
5:165308407 G A 1.426388 1.7648e-04
5:165309611 T C 0.349655 8.0454e-05
5:165312291 C T 0.525500 -4.1983e-05
5:165313869 C T 0.463230 8.9435e-05
5:165314968 A G 0.177400 6.2038e-05
5:165317697 T G 1.903569 -4.5646e-05
5:165329713 C T 0.933150 1.7281e-05
5:165332886 G A 0.051523 -5.2309e-06
5:165335065 G A 1.316618 -1.1154e-04
5:165335251 G A 0.550236 -5.9978e-05
5:165352290 T C 0.023330 -2.7699e-05
5:165354069 G C 0.774703 -3.3248e-05
5:165366491 A G 0.032230 -3.1117e-05
5:165372108 T C 0.120057 -1.7547e-05
5:165376765 A G 0.118077 4.3392e-05
5:165377699 C G 0.049423 2.2132e-05
5:165378095 G A 0.062860 6.0832e-05
5:165389191 G A 0.062809 1.8291e-05
5:165390046 G A 0.025232 -6.2766e-05
5:165390936 C T 0.913540 -1.4790e-05
5:165401506 A G 0.054584 -7.3466e-05
5:165410572 T C 0.270634 5.8551e-05
5:165420380 C T 0.030364 -3.8842e-06
5:165422533 A G 0.186705 -1.1893e-04
5:165423278 G A 0.317921 2.9311e-05
5:165424192 T C 0.127399 -2.1420e-04
5:165426337 T C 0.124380 -5.4504e-05
5:165434714 G C 0.157409 -3.9396e-06
5:165442830 A G 0.026797 -2.0559e-05
5:165444892 C T 0.100420 -2.0348e-05
5:165450803 T C 0.214502 -6.6986e-06
5:165453228 A G 0.042201 4.8930e-06
5:165470720 T C 0.024139 -2.3830e-05
5:165473194 G A 1.255622 1.5950e-05
5:165475256 A G 0.111505 -2.7623e-05
5:165479749 C A 1.506032 3.0396e-05
5:165482070 A G 0.082737 6.5542e-05
5:165491949 C T 0.072650 3.3719e-05
5:165510433 G A 1.473425 8.0951e-06
5:165518313 C T 1.523559 2.8132e-04
5:165552393 T C 0.070579 -4.0990e-06
5:165552549 C T 0.299499 4.4737e-05
5:165559670 T C 0.071877 4.4775e-05
5:165561354 A G 0.116490 -2.0345e-05
5:165562309 C T 0.052773 1.3811e-04
5:165567958 A G 0.024213 -3.4147e-05
5:165575891 A G 1.840737 -4.1840e-05
5:165577923 C T 0.082819 9.9941e-06
5:165579886 T G 0.132401 1.4814e-05
5:165583030 G A 0.382843 2.2437e-05
5:165587047 C T 1.760405 -3.6827e-04
5:165587523 A G 0.313572 2.1789e-04
5:165590324 T C 0.049351 -8.6879e-05
5:165601193 T C 0.051179 -1.3388e-05
5:165602869 A C 0.107571 1.1433e-04
5:165610070 A G 0.071575 -9.6426e-05
5:165613730 G A 0.022571 -1.9501e-05
5:165623899 G A 1.821682 -4.9702e-05
5:165625998 G A 0.033707 -4.4657e-05
5:165634456 A G 1.917869 1.3093e-05
5:165635565 C T 0.060738 7.6057e-05
5:165638908 G A 0.404674 -8.3213e-05
5:165639001 G C 0.050384 -6.9235e-05
5:165640662 G A 0.065204 -3.3245e-05
5:165641575 T C 0.069446 8.2619e-05
5:165643148 T C 0.102984 -4.0742e-05
5:165645231 G A 1.579766 -2.4906e-05
5:165650779 C T 1.902251 3.1204e-05
5:165654235 G A 0.402253 8.6812e-05
5:165658472 A G 0.209023 4.9023e-05
5:165662583 A C 0.527909 1.2850e-04
5:165663564 T C 0.056096 -2.8737e-05
5:165664455 T C 0.422730 1.6633e-05
5:165670128 C T 1.796316 -4.9939e-05
5:165670188 C A 0.620283 -6.0714e-06
5:165670991 A G 0.030335 -5.0670e-05
5:165671889 A G 1.237566 6.3837e-05
5:165675093 A G 0.147662 5.1551e-05
5:165677580 T C 0.034717 4.4741e-05
5:165696562 A C 0.836612 8.1659e-05
5:165699831 G C 0.058985 -4.0347e-05
5:165702717 T C 0.045022 -4.0764e-05
5:165714103 C A 0.034136 5.3457e-05
5:165724127 T G 1.184657 1.0709e-04
5:165737178 C A 0.068469 -4.0197e-06
5:165737894 A G 0.352765 -2.5251e-06
5:165739982 T C 0.109444 -9.6518e-06
5:165744030 G A 0.061961 4.9913e-05
5:165744369 G A 0.595988 -9.4935e-05
5:165745934 T C 0.080741 -1.8404e-05
5:165753173 G A 0.103121 4.6169e-05
5:165758259 A G 1.532128 -1.0680e-05
5:165760375 T C 0.076103 -1.5949e-04
5:165761302 G A 0.057041 7.7551e-05
5:165763260 T G 0.078726 1.4683e-05
5:165764843 A G 1.969324 1.3637e-05
5:165767031 C T 0.621844 6.4801e-06
5:165778630 A G 0.465808 9.2681e-06
5:165786878 G A 1.706889 -7.5265e-05
5:165795370 T C 0.059180 6.7900e-05
5:165802368 A G 0.235723 2.8889e-05
5:165803876 T C 0.036171 3.9710e-05
5:165804171 G A 0.051380 -5.5188e-05
5:165806208 G A 0.526321 9.4042e-09
5:165819255 A C 0.043587 -4.0329e-05
5:165822253 C T 0.045739 5.2356e-06
5:165824801 G A 0.883737 -5.9763e-06
5:165825034 G A 0.126662 -1.2897e-04
5:165832407 A G 1.908918 4.4531e-05
5:165844241 A G 0.057612 -1.3431e-05
5:165859261 T C 1.688077 -5.4874e-05
5:165881115 T C 0.095195 -3.9689e-05
5:165882543 C T 1.167870 -3.1036e-05
5:165885151 T C 0.073679 -3.0424e-05
5:165888443 G A 0.065473 3.0546e-05
5:165893405 A G 1.879407 -1.5233e-05
5:165901986 C T 0.090745 -3.7636e-05
5:165904495 G T 0.808854 -2.4667e-06
5:165922089 C T 0.317529 -1.5704e-05
5:165928322 G T 1.633227 -5.9480e-06
5:165930935 A G 1.487161 1.1736e-05
5:165935976 G A 0.947153 -5.2179e-06
5:165950937 A G 0.108048 5.4145e-05
5:165956422 T C 0.078245 2.8508e-05
5:165957086 G T 1.933108 2.1417e-05
5:165961937 T C 0.262023 6.7958e-05
5:165969685 C T 0.121193 -1.1164e-05
5:165977269 T C 1.588900 1.4011e-05
5:166004323 T C 0.101099 -4.1334e-05
5:166007922 G A 0.170262 7.5501e-06
5:166008290 T C 0.411461 -1.8099e-05
5:166025168 C T 0.113338 -1.0317e-05
5:166028180 C T 0.071280 1.2674e-04
5:166032001 C T 1.017426 -1.7749e-05
5:166035073 C T 0.045119 2.6954e-05
5:166037676 G A 0.024012 -1.0179e-05
5:166038872 A G 0.038569 1.9958e-05
5:166044822 A G 0.021351 2.0590e-05
5:166047163 A G 0.658693 3.4935e-05
5:166048815 T C 0.075311 -1.7602e-05
5:166053258 T C 0.111907 -7.5176e-05
5:166061635 G A 0.570048 -3.6949e-05
5:166067866 T C 0.023561 2.2999e-05
5:166068365 C A 1.468193 7.9783e-05
5:166077573 C T 0.083341 -2.4320e-05
5:166080511 G C 0.520002 1.3581e-04
5:166081123 C T 0.537805 9.8227e-05
5:166099369 A G 0.254288 -6.5936e-05
5:166104402 T C 0.068132 -4.5839e-05
5:166104600 C G 0.022162 2.7650e-05
5:166111562 T C 0.025301 1.0865e-05
5:166114584 G A 0.585125 -6.4051e-05
5:166122533 G A 0.212662 3.3175e-05
5:166123279 T G 1.535280 -8.1907e-07
5:166125560 T G 0.069186 -1.8341e-05
5:166135549 G A 0.240348 -7.6139e-05
5:166146600 G C 0.088898 7.8441e-06
5:166148030 G A 1.449822 -8.2208e-05
5:166155566 G A 0.334157 -1.4744e-04
5:166159747 A G 0.937347 9.2292e-06
5:166173411 A C 0.269219 -2.2790e-05
5:166176708 G T 0.376076 -5.0820e-06
5:166177726 T C 0.060650 -9.3355e-05
5:166189274 C A 0.284532 3.0804e-06
5:166191023 A G 0.023051 -3.4743e-04
5:166193060 C T 0.916088 1.4018e-05
5:166193640 C T 1.597517 4.2668e-06
5:166198761 T G 0.293033 -5.0954e-05
5:166200269 T C 1.884231 -1.1071e-04
5:166213218 T G 0.023029 6.7782e-05
5:166214634 C A 0.262601 9.4411e-06
5:166214662 T C 0.061637 3.9483e-05
5:166220073 G T 1.860416 -2.9691e-06
5:166220145 C A 0.033587 -9.7390e-05
5:166223020 C T 0.334462 -1.5378e-04
5:166232650 C T 1.128110 1.6164e-05
5:166233056 C T 0.231666 1.1111e-05
5:166236192 G C 0.490427 2.7726e-05
5:166245005 T C 0.092676 -2.2313e-05
5:166249544 A G 0.035755 1.3268e-05
5:166252148 G A 0.677850 1.6991e-05
5:166253002 T C 0.149600 -7.4968e-05
5:166255718 C T 0.090683 2.6264e-05
5:166256976 G A 0.051523 -1.2699e-05
5:166260222 A C 0.209682 -3.7487e-05
5:166263638 A G 0.271299 -2.1701e-07
5:166269915 C A 0.095743 -1.8536e-07
5:166275168 G A 0.044541 -1.8117e-04
5:166276550 C T 0.029994 1.1225e-05
5:166281216 A G 1.583258 -4.0093e-06
5:166288262 C A 0.324419 -1.0985e-05
5:166290093 T C 0.269131 1.2285e-05
5:166294573 A C 0.224632 9.0351e-05
5:166296382 C T 0.143569 -1.5824e-05
5:166303570 G T 0.705497 1.2122e-05
5:166304086 G A 0.103131 6.5540e-06
5:166314160 G A 0.205433 -1.2780e-04
5:166318190 G A 0.118149 -4.2149e-05
5:166321514 T C 1.773268 -2.6434e-05
5:166325332 G T 0.774076 -9.1278e-06
5:166330519 T C 0.031296 3.4331e-05
5:166331271 T C 0.060890 3.4496e-05
5:166331865 T C 1.822626 -1.6631e-05
5:166332238 G A 0.113751 -1.2162e-04
5:166333265 G A 0.607485 4.5905e-05
5:166335492 G A 0.439095 6.6988e-06
5:166337984 C T 0.394989 -1.6695e-05
5:166340830 G A 0.056966 7.2389e-05
5:166341244 G A 0.570363 2.8767e-05
5:166341778 G T 1.796644 5.0932e-05
5:166344410 T C 0.102147 3.5554e-05
5:166345022 A G 1.364641 -3.1285e-06
5:166345088 T C 0.566439 -4.9045e-05
5:166355088 A G 0.076418 -1.4382e-05
5:166355313 A G 0.379097 -2.1229e-05
5:166359325 A C 0.659786 1.3409e-05
5:166362308 G A 0.306113 8.9020e-06
5:166365731 G T 0.583518 -1.3206e-04
5:166370105 T G 0.053198 3.5355e-05
5:166374740 G A 0.411737 9.8588e-06
5:166379772 T C 0.264302 -8.9584e-05
5:166386727 T G 0.280855 -6.1324e-05
5:166389344 T C 0.055622 -8.0799e-05
5:166389493 G A 0.185021 3.3680e-05
5:166392055 T C 0.471020 3.1736e-05
5:166404859 A G 0.319450 -5.8281e-06
5:166416817 G T 0.235213 -2.5132e-05
5:166421712 A C 1.727321 4.5317e-05
5:166424076 G A 1.629702 1.7378e-05
5:166427262 G A 0.372093 4.2518e-05
5:166431275 C T 0.063980 4.3410e-06
5:166432185 A G 0.130473 -1.8878e-05
5:166433401 T C 0.071783 4.9865e-05
5:166434923 G A 0.153894 -1.1834e-04
5:166435397 A G 0.032276 -3.9802e-05
5:166436936 C T 0.887837 -3.7767e-05
5:166436982 C T 0.027479 1.0352e-05
5:166450709 C T 1.790389 2.9842e-06
5:166451325 G T 0.907869 -1.3485e-05
5:166458211 C T 0.900829 1.7060e-05
5:166465303 A C 0.055165 -4.5918e-05
5:166466504 T C 1.107042 -2.1335e-05
5:166468864 G C 0.137058 -2.2551e-05
5:166492589 A G 0.066759 -8.1667e-05
5:166498711 G A 0.136857 7.3206e-05
5:166498878 G A 0.904559 -5.4412e-06
5:166499599 G A 1.115026 -2.7053e-05
5:166501992 A G 0.106201 -1.6467e-05
5:166502914 G A 0.155403 -2.9412e-05
5:166505127 A G 0.049115 2.1243e-06
5:166521689 T C 0.141262 4.1339e-05
5:166525026 T C 1.081455 -2.3994e-05
5:166531273 G A 0.066914 -3.6342e-05
5:166545454 T C 0.036664 -1.3887e-06
5:166545620 A G 0.399341 -3.0073e-06
5:166545847 A G 0.046181 -4.6414e-04
5:166546191 G A 0.060933 1.5110e-05
5:166548420 T G 0.433740 4.4992e-05
5:166555341 T C 0.033931 3.1601e-05
5:166561589 G A 0.132449 3.0548e-05
5:166567956 A G 0.082374 4.5647e-05
5:166568986 G A 0.174287 8.2979e-05
5:166570657 G A 0.049105 4.6388e-06
5:166571623 T C 0.093270 -4.5946e-05
5:166582123 T C 0.251724 1.2535e-05
5:166595088 A G 0.039186 -8.4456e-05
5:166602059 C T 0.058118 8.2073e-06
5:166628294 G A 0.052565 -1.1170e-05
5:166635219 G T 0.103906 -9.4673e-06
5:166636062 C T 0.940642 -1.7393e-05
5:166649591 C T 0.040510 -2.9757e-05
5:166650574 C G 0.134592 1.1811e-04
5:166653779 G C 0.115386 1.0060e-04
5:166656001 A G 0.055171 2.1001e-05
5:166659000 G A 0.289070 3.0391e-05
5:166663030 T C 0.112540 -2.4516e-05
5:166670240 G T 0.191220 4.7983e-05
5:166673851 G T 0.161483 1.1893e-04
5:166675062 A G 1.533267 -1.8130e-05
5:166676216 G A 0.267590 1.4094e-05
5:166692770 T A 1.885475 2.4682e-04
5:166695087 G A 0.083442 2.5364e-06
5:166697879 C T 1.530882 -7.0391e-08
5:166698096 A G 0.227803 -7.9035e-06
5:166700246 A G 0.170460 1.3403e-04
5:166709725 A G 0.137415 1.7594e-05
5:166724173 C T 0.240760 -6.9269e-05
5:166733154 A G 0.079138 -5.1232e-05
5:166740254 G T 0.039303 2.8788e-05
5:166748010 T C 1.187965 -1.7710e-05
5:166752281 T C 0.087351 -9.9751e-05
5:166759856 G A 1.177036 2.4367e-05
5:166770622 A G 0.034691 1.3255e-05
5:166772051 C T 0.027537 1.2567e-04
5:166773755 G T 0.034613 -3.5105e-06
5:166775014 G A 0.757367 -1.1829e-05
5:166778493 G T 1.255457 -1.3671e-05
5:166778680 T G 0.040156 5.7827e-05
5:166781070 A C 0.519775 -8.7264e-06
5:166784585 C A 0.045009 -5.8645e-06
5:166788388 C T 1.886671 -5.2541e-05
5:166801119 G A 0.113111 2.2762e-05
5:166803719 C T 0.028008 1.5903e-05
5:166804338 T C 1.695646 2.9868e-06
5:166807175 G A 0.135176 -8.5508e-05
5:166807297 G A 0.424466 -3.9421e-05
5:166810281 A G 0.577624 -2.8783e-06
5:166812019 T C 0.064149 3.7896e-05
5:166812293 C G 0.044684 -1.9848e-05
5:166825955 C T 0.090901 -3.0077e-05
5:166827462 A G 0.050721 1.6886e-04
5:166827565 A G 0.458443 -2.1555e-05
5:166832906 T C 0.947971 6.7711e-05
5:166838078 G A 0.027823 3.4947e-05
5:166847334 T C 0.769100 2.0256e-05
5:166847740 T C 0.621013 1.9453e-05
5:166848734 C G 0.726169 5.1126e-05
5:166849229 T C 1.485165 1.8294e-05
5:166850481 T C 0.032428 1.2380e-05
5:166851241 C A 1.974196 3.0570e-04
5:166852229 G A 0.427715 1.4391e-04
5:166852425 T G 0.154105 -1.4300e-05
5:166852705 C A 0.031841 -3.3113e-05
5:166853772 T G 0.309838 -9.2383e-05
5:166856035 T C 0.339272 1.1066e-04
5:166856188 T C 0.031948 7.0967e-05
5:166862216 T C 0.063701 3.1569e-05
5:166866099 A G 0.031283 -3.8895e-05
5:166866436 T C 1.016138 4.6404e-05
5:166868486 A G 0.640543 -1.0104e-04
5:166870984 G C 1.245668 5.4943e-05
5:166877227 C T 0.037323 -1.1642e-05
5:166877968 A G 0.549042 -1.3397e-04
5:166883909 A G 0.038183 -2.1542e-05
5:166884749 G A 0.838293 -1.1540e-04
5:166885790 A G 0.040575 7.3018e-05
5:166885891 G C 0.048540 7.1167e-05
5:166887334 A C 0.044415 -1.7252e-05
5:166887455 G A 0.063399 9.9932e-05
5:166889545 G A 0.053967 2.2594e-05
5:166893257 T C 1.023545 -4.5493e-06
5:166901459 T C 1.520151 4.0848e-05
5:166905044 A G 0.415271 -5.3994e-05
5:166906870 A C 0.028413 -3.0144e-05
5:166914015 T G 0.087405 -8.7170e-06
5:166923544 C T 0.355799 -2.6277e-05
5:166926550 G A 0.105971 -4.3270e-06
5:166935311 T C 0.051666 -1.1008e-05
5:166937490 G A 0.048553 -1.6146e-05
5:166949803 T C 0.082066 4.3074e-06
5:166950477 T C 1.042841 -2.5522e-05
5:166957450 C T 0.182960 3.5106e-05
5:166963040 A G 1.235285 -2.5289e-05
5:166970252 A G 0.085243 3.9345e-05
5:166972390 C A 0.028761 3.0915e-05
5:166973649 T A 0.093052 3.9666e-06
5:166978230 A G 0.078518 -2.4892e-05
5:166980847 C T 1.506399 -1.3167e-04
5:166981048 A G 0.044850 -9.6223e-06
5:166986309 G A 1.360853 -2.1394e-05
5:166991969 T C 0.023113 -6.0211e-05
5:166992708 T C 1.270176 -4.0225e-05
5:166997510 G C 0.110184 2.2673e-05
5:166997668 C T 0.223876 -1.2388e-06
5:166999625 A T 0.025051 7.3294e-05
5:167001890 C T 0.240290 -4.6702e-06
5:167005488 A G 0.037849 -1.2137e-04
5:167005967 T C 0.023240 -1.5542e-05
5:167015105 T C 1.727386 -1.5290e-04
5:167019011 G A 1.374758 -2.6253e-05
5:167024001 A C 0.356494 -3.2052e-05
5:167025533 A G 0.035444 -4.1562e-05
5:167029500 G T 0.095172 1.2115e-05
5:167030219 T C 0.059417 -7.3654e-06
5:167047930 C T 0.027589 -1.0178e-05
5:167055212 T C 0.069875 2.0501e-05
5:167056079 A C 0.026200 -3.9142e-05
5:167057914 G A 0.037096 -5.6152e-05
5:167058405 G A 0.026106 2.2467e-05
5:167059493 A G 0.949626 4.3906e-05
5:167059561 A G 0.037699 2.6155e-05
5:167059677 A G 1.603843 -5.9775e-05
5:167061774 T C 0.679729 3.9081e-05
5:167069747 A G 0.072617 -1.2740e-04
5:167070414 C T 0.253419 5.4509e-05
5:167076076 G A 1.754397 -9.4281e-06
5:167076192 G A 0.105649 -3.2988e-05
5:167076320 G A 0.041270 -6.9027e-05
5:167077959 G C 0.099505 2.6742e-05
5:167079164 T C 0.026330 2.6553e-05
5:167081501 T C 0.043302 8.9141e-06
5:167081843 G C 0.046187 4.2730e-06
5:167093279 A G 0.376543 1.6051e-04
5:167104152 C T 0.112731 -2.5835e-04
5:167110457 T C 0.663932 -3.7749e-06
5:167120573 C G 0.138253 2.8875e-05
5:167124163 C T 0.022470 8.6283e-05
5:167124441 A G 0.189841 -7.2733e-05
5:167129354 A G 0.049287 5.6871e-05
5:167130133 A G 0.634145 -2.0601e-05
5:167140330 A G 0.048492 3.8825e-05
5:167140568 G C 0.106117 2.9985e-04
5:167146858 T C 0.020731 -2.6507e-05
5:167147727 T G 0.058352 5.0785e-05
5:167147874 G A 0.383528 1.4600e-04
5:167151678 C G 0.097405 -2.9423e-05
5:167166029 T C 0.521287 3.3219e-07
5:167166294 C T 1.931836 -5.7447e-05
5:167166646 G A 0.096834 -6.8664e-05
5:167168556 G A 0.069326 -8.5157e-05
5:167170953 C A 0.197913 6.2175e-04
5:167173394 G A 0.212837 -1.1473e-04
5:167174408 T A 0.022513 -4.6639e-05
5:167176664 A G 0.043363 -1.4177e-06
5:167178447 A G 0.079336 1.2751e-05
5:167195137 C T 0.058391 1.7195e-05
5:167206164 T C 0.120158 6.3146e-05
5:167228058 A G 0.327104 -1.9010e-04
5:167234723 C T 1.178636 -3.5431e-05
5:167243673 C G 0.035502 -6.4493e-05
5:167245195 C T 0.028034 2.8216e-05
5:167255134 G A 0.113556 -4.9770e-05
5:167258398 A G 0.021237 -1.9693e-05
5:167259948 C A 0.101047 5.6992e-05
5:167266430 T C 0.256502 -4.3767e-05
5:167266621 C T 0.020867 -5.3004e-05
5:167267821 T G 0.215365 3.9418e-05
5:167269875 C T 0.318240 -1.7469e-04
5:167279848 T G 0.097713 -8.4951e-05
5:167282483 C A 1.633029 1.5568e-05
5:167284571 A C 0.068446 1.8385e-05
5:167288470 T C 0.471595 -8.8044e-07
5:167290121 T C 0.049235 1.3747e-05
5:167293608 T C 0.026836 -7.9494e-05
5:167306904 C T 0.029205 8.1588e-05
5:167315039 A C 0.042568 -1.9208e-05
5:167315137 T C 0.099576 -8.1183e-05
5:167315912 C T 0.311917 -9.9876e-06
5:167318794 A G 1.496230 -2.6134e-06
5:167320009 G A 1.089972 2.7974e-05
5:167333054 T C 0.100579 2.5235e-05
5:167342055 A C 0.026524 1.1021e-04
5:167345272 C T 0.456869 -1.1373e-05
5:167346311 T C 0.138996 1.8287e-05
5:167347015 C T 0.042477 4.7015e-05
5:167349999 T G 0.156218 2.8776e-05
5:167357113 G A 0.208105 7.5688e-07
5:167358946 C T 0.210036 4.3065e-07
5:167366400 C A 0.024002 3.8911e-05
5:167369522 T C 0.430273 2.4672e-05
5:167373655 C G 0.322251 -2.7443e-05
5:167377392 C T 1.558286 -1.6367e-05
5:167377711 T C 0.022335 -1.3423e-05
5:167380478 T C 0.106779 1.6583e-05
5:167394359 A C 0.034340 -1.7621e-04
5:167394595 C T 0.224739 7.1429e-06
5:167395021 A C 0.127782 -4.2527e-05
5:167397540 T C 0.418222 5.2747e-05
5:167397613 C A 0.736234 5.3450e-05
5:167397670 C T 0.109460 1.2540e-04
5:167397963 G A 1.249965 2.3551e-05
5:167402174 G A 0.404389 2.0089e-05
5:167415349 T C 0.071663 9.2969e-05
5:167416103 A G 0.043084 -1.5609e-05
5:167417245 C T 0.258527 6.7201e-07
5:167417361 A C 0.094883 9.9822e-05
5:167422314 C T 0.056164 1.3439e-05
5:167425111 G A 1.966666 -6.4135e-05
5:167427077 T C 0.118106 4.5923e-05
5:167431648 G A 0.650634 -2.0221e-05
5:167432789 T C 0.146481 -9.2350e-05
5:167443936 G A 0.329382 -7.5661e-05
5:167446501 T C 0.023207 -6.0410e-08
5:167453656 G A 0.038388 1.9610e-05
5:167458946 T G 0.735523 -1.2786e-05
5:167461404 C G 0.249014 2.8632e-05
5:167465214 G A 0.389439 3.2960e-06
5:167471513 G T 0.444301 -1.2286e-06
5:167477752 A G 1.839861 5.1670e-05
5:167483665 C T 0.350765 -1.6726e-05
5:167484417 G A 0.524828 -1.6545e-05
5:167485141 A G 1.316071 3.4041e-05
5:167485298 G A 0.036940 4.3023e-05
5:167485418 A G 0.684506 -2.8417e-05
5:167489093 T A 0.221377 2.3245e-05
5:167490380 C T 0.028066 1.4490e-05
5:167494259 A G 0.039342 -2.5096e-05
5:167500460 A T 0.217780 2.1894e-05
5:167514220 A G 0.061338 2.5895e-05
5:167515847 A G 0.126175 2.5898e-05
5:167516566 G T 0.282299 1.1701e-05
5:167528461 T C 0.028696 6.8789e-05
5:167534846 G A 0.437553 3.1403e-05
5:167541368 T C 0.021214 -5.9542e-05
5:167542953 T C 1.064896 2.4825e-05
5:167547671 A G 1.483844 -4.1154e-05
5:167553371 A G 0.580178 -8.7203e-06
5:167555930 T C 0.033237 2.1715e-06
5:167559743 A G 0.374862 -1.3190e-04
5:167577555 T C 0.146964 2.1299e-05
5:167578589 A G 0.052688 -9.4023e-06
5:167582555 C T 0.079054 5.0198e-05
5:167582769 A G 1.646278 7.5835e-05
5:167583305 G A 1.540174 1.0548e-05
5:167589028 A G 0.639374 4.1414e-05
5:167589814 A G 0.216011 -2.6404e-05
5:167591187 A G 0.041026 -9.9443e-06
5:167592785 T G 0.026106 -4.7641e-05
5:167593230 C G 0.104948 1.1096e-04
5:167594265 T C 0.232899 6.7919e-05
5:167603402 A G 1.394550 7.3244e-06
5:167613544 G A 0.799322 5.7771e-06
5:167620250 A G 0.260550 -2.9195e-05
5:167621120 G A 1.557010 3.7768e-05
5:167622037 T C 0.102283 -8.8074e-05
5:167624108 G A 0.190422 -2.0206e-05
5:167631884 G A 1.945669 -5.3092e-05
5:167632050 G A 1.842308 2.6715e-05
5:167637755 C T 0.041085 1.2471e-04
5:167643545 G A 0.200406 5.6067e-05
5:167645010 C T 0.025878 7.7938e-05
5:167645888 C T 0.475727 8.7854e-05
5:167650243 A G 0.087703 -3.4215e-05
5:167651381 T C 0.070517 -1.9961e-05
5:167651603 T C 1.172457 7.4090e-07
5:167653394 G A 1.044528 -1.0131e-05
5:167656234 G A 0.268167 -1.2317e-05
5:167658386 C T 0.032789 -4.0420e-05
5:167661555 A G 0.128438 5.1023e-05
5:167661599 T C 0.124053 -6.2625e-05
5:167665598 G C 0.797624 -2.5086e-06
5:167667284 T C 0.094701 3.9925e-05
5:167672105 C T 1.080267 1.5812e-05
5:167674370 T C 1.073880 1.5698e-05
5:167674472 A G 0.188364 2.6328e-05
5:167675392 T C 0.939804 1.0167e-06
5:167676212 T C 0.188994 5.9401e-05
5:167680725 C T 1.289846 1.3101e-05
5:167680932 G A 1.114608 1.6289e-05
5:167682243 C T 1.923988 -2.1387e-05
5:167689296 T C 0.617355 2.8344e-05
5:167689404 T C 0.069683 1.0338e-05
5:167691208 A G 0.670167 -1.1002e-05
5:167692005 C T 0.111514 -4.2265e-05
5:167695777 G A 0.156971 1.1813e-04
5:167700077 G A 1.206329 -1.4432e-06
5:167705792 A G 0.054288 -2.8706e-06
5:167707858 T C 0.457297 9.7220e-06
5:167708905 C A 0.467817 -2.1018e-05
5:167709235 G C 0.107645 5.9094e-05
5:167709736 C G 0.328827 -8.0760e-06
5:167711470 T C 0.080488 7.8553e-05
5:167726877 T C 0.354271 -2.1461e-05
5:167731364 G A 1.324614 2.4575e-05
5:167736434 T C 0.042669 2.7955e-05
5:167740819 G A 0.728691 4.3672e-05
5:167754380 C T 0.099700 -6.9242e-05
5:167758129 T G 0.289336 -7.3800e-05
5:167759448 G A 0.023898 -2.5832e-05
5:167761273 T C 0.069904 1.5108e-04
5:167764577 T C 0.039316 6.6499e-06
5:167764600 C A 0.310930 1.5649e-05
5:167766460 G A 0.041559 -6.4050e-06
5:167768041 T C 0.087561 2.9290e-05
5:167768114 T C 1.447508 2.0008e-06
5:167768587 G A 0.081192 -1.2780e-05
5:167780023 A G 0.040919 -2.9766e-06
5:167780666 A G 0.087496 1.3984e-05
5:167784624 A G 0.192262 -1.3874e-05
5:167787265 G A 0.054457 -1.0689e-04
5:167787583 G T 1.146718 8.5274e-06
5:167790204 A G 0.584476 -4.1509e-06
5:167793119 C T 1.240264 -4.4108e-05
5:167797460 A G 0.039303 -2.2493e-05
5:167799162 A G 1.793061 -1.3361e-05
5:167803956 G A 0.119427 2.6511e-05
5:167807992 A G 1.168734 -7.4078e-05
5:167809091 G A 0.062513 -2.7409e-05
5:167813333 G A 0.071605 -5.9080e-05
5:167814575 G A 0.298239 -6.5004e-07
5:167815899 C A 0.107963 1.8951e-05
5:167817340 T C 0.108269 -5.7297e-05
5:167820827 C T 0.537672 -2.4357e-05
5:167821076 A G 0.043938 4.8816e-05
5:167822422 G A 0.301128 -4.6549e-05
5:167829061 T C 0.410701 -1.3248e-05
5:167831555 T C 0.639683 -3.2057e-06
5:167834810 C T 0.273425 2.5770e-05
5:167835539 T C 0.324144 1.8439e-05
5:167839608 C T 0.587494 -5.1398e-05
5:167841777 T C 0.098142 -3.5322e-05
5:167842475 A G 0.028391 9.4419e-06
5:167846221 T C 0.649050 -1.7540e-05
5:167846327 C T 0.863451 -2.3860e-05
5:167848065 A G 0.338772 2.9905e-05
5:167849667 T C 1.933180 -1.9478e-05
5:167851168 G A 0.881089 4.0870e-06
5:167851893 A G 0.137581 -2.9340e-05
5:167855044 G A 0.094864 1.3191e-05
5:167858371 T G 0.131904 -2.8342e-05
5:167861537 A C 0.046521 9.1971e-05
5:167865159 C T 0.232029 -1.3583e-05
5:167866028 T G 0.076730 -5.9984e-05
5:167871091 A G 0.027712 8.0817e-06
5:167872941 T G 1.333672 -3.3479e-05
5:167875511 T C 0.350006 1.1949e-05
5:167877068 T C 0.110868 3.4882e-06
5:167878434 T G 0.048771 2.7697e-05
5:167879844 A G 0.799964 -2.2815e-05
5:167884564 T C 0.323098 1.2129e-05
5:167885622 C T 1.580042 3.7691e-05
5:167892277 A G 0.066421 -1.4628e-05
5:167894741 T G 0.294156 -3.5955e-05
5:167898170 T C 0.026829 -1.5266e-07
5:167903697 G A 0.265301 7.9553e-07
5:167907762 A G 0.224054 -4.4130e-05
5:167912312 T C 0.059037 -5.3121e-05
5:167913510 A G 1.099761 3.3034e-06
5:167930732 A G 0.385407 4.0808e-05
5:167937801 C A 0.037544 -9.0652e-05
5:167942631 A G 0.019874 1.1795e-05
5:167952521 C G 0.154764 -3.3527e-05
5:167957770 T C 0.025443 9.8161e-06
5:167957847 A G 0.040754 6.6930e-05
5:167962244 T C 0.330460 -2.1186e-05
5:168008688 C T 0.080946 -4.7231e-05
5:168019087 G A 0.375894 -1.5257e-05
5:168025325 T C 0.694929 2.6068e-07
5:168029597 T G 0.036839 -1.1632e-04
5:168035689 T C 0.024996 9.3462e-05
5:168035896 G A 0.338733 2.1428e-05
5:168048306 C T 0.043785 -3.8152e-05
5:168052197 G A 1.048417 -1.3202e-05
5:168052425 A G 0.064263 -3.3390e-05
5:168055518 A G 1.758802 -1.4616e-04
5:168083760 G C 0.022701 2.7958e-07
5:168088162 T C 0.025343 -5.2885e-05
5:168088665 G A 0.030358 -1.5842e-05
5:168090532 A G 0.047654 2.1699e-05
5:168093522 A G 0.371765 1.0973e-05
5:168109259 G A 1.623408 4.9802e-06
5:168111122 A G 0.086772 1.6695e-05
5:168111265 C T 0.142959 4.1997e-05
5:168112927 C G 0.052964 -3.4502e-05
5:168115390 T G 0.044517 5.4379e-05
5:168117617 A G 0.894364 -2.5045e-06
5:168140146 C T 0.446846 -5.0573e-05
5:168148965 T C 0.422441 8.1367e-05
5:168150444 T C 0.090897 3.0504e-05
5:168164077 A G 0.990834 1.3973e-05
5:168167285 G A 0.033396 -3.1368e-05
5:168167381 C T 0.775618 3.1514e-06
5:168170842 T C 0.549376 7.6912e-06
5:168171828 A G 0.138691 -5.8499e-06
5:168174233 A G 0.312592 -3.1515e-05
5:168175086 G A 0.316626 -2.2473e-06
5:168176517 G A 0.746757 2.0348e-06
5:168179043 C T 0.471734 -1.1867e-05
5:168179187 T C 0.216378 4.0011e-06
5:168180047 T C 0.024194 1.2190e-05
5:168180081 T C 1.051237 -3.3733e-05
5:168180361 G A 0.035353 3.2435e-05
5:168183815 G A 0.048440 -2.6926e-05
5:168186217 C T 0.252026 7.1555e-06
5:168186248 A G 0.198806 5.2752e-06
5:168188531 T C 1.034006 5.4289e-05
5:168189976 T C 0.642133 7.0629e-05
5:168191631 T C 0.036907 1.1142e-04
5:168192822 C T 0.043909 7.5771e-05
5:168197826 G A 0.636852 1.2277e-05
5:168198305 T C 0.310005 7.9624e-05
5:168199301 T C 0.337221 2.3995e-04
5:168199624 T C 0.957588 3.5814e-05
5:168200104 G A 0.174125 2.6467e-04
5:168202641 T C 0.356806 1.0312e-04
5:168203455 G A 0.342368 4.2454e-05
5:168204274 C T 0.071332 -2.2303e-05
5:168204378 G C 0.241466 4.2041e-05
5:168205322 T C 0.336552 -3.4460e-06
5:168207696 T C 0.204917 -1.0848e-05
5:168208107 C T 0.525594 1.3690e-05
5:168208764 T C 1.771210 -2.9959e-05
5:168210484 A G 0.098275 -1.1315e-05
5:168210546 C T 0.273328 2.3568e-05
5:168211581 T C 0.039520 -5.2480e-05
5:168212096 T C 1.078664 -2.2328e-05
5:168212442 T C 0.038686 5.6308e-07
5:168212951 G A 1.774829 -4.0493e-05
5:168216767 T C 0.369944 -5.0616e-05
5:168217339 A G 0.065503 1.9399e-05
5:168219435 T C 0.242581 -9.0513e-06
5:168221405 G T 0.205407 -5.4039e-05
5:168221702 G A 0.035697 2.3873e-05
5:168224398 A G 0.165397 -3.0297e-05
5:168226135 T G 0.140278 -4.7150e-05
5:168228256 C T 0.538538 4.1256e-05
5:168230712 T C 0.028105 5.3461e-05
5:168231439 C T 0.300157 -4.8454e-05
5:168240218 T C 0.967435 5.8847e-06
5:168242124 C A 0.227651 3.0148e-04
5:168242758 T C 0.217991 -3.3442e-04
5:168245242 G A 0.343203 -1.3420e-05
5:168247046 A G 0.339723 -1.5304e-05
5:168249262 T C 0.126250 9.2780e-06
5:168250107 T C 0.055817 -1.6315e-05
5:168250653 G A 0.035905 8.5133e-06
5:168254496 C T 0.161489 -5.4844e-05
5:168254932 A G 0.340982 -1.2433e-04
5:168256240 A G 0.412451 -3.7864e-05
5:168263310 A G 0.113011 7.4446e-05
5:168265098 T C 0.033529 -1.0748e-06
5:168267053 C T 1.956991 1.5609e-05
5:168270853 G A 0.385430 -1.0485e-04
5:168279140 G A 0.870063 -8.2720e-05
5:168283717 T C 0.031838 -3.2405e-05
5:168284095 A G 0.029170 7.1988e-05
5:168286301 A G 0.605417 3.7049e-06
5:168286376 C A 0.116289 2.0919e-05
5:168291756 G A 0.031565 -1.5229e-05
5:168293748 A G 0.054587 2.4995e-04
5:168294398 C G 0.081488 -1.4111e-04
5:168295168 T A 1.530515 9.6677e-06
5:168297191 T C 0.282299 -1.5321e-05
5:168297554 C A 1.949012 -1.7583e-05
5:168299227 T C 0.035840 1.8306e-05
5:168299318 C T 0.078122 -5.1552e-07
5:168299425 C T 0.239605 3.8409e-07
5:168301165 G T 0.957964 -1.8450e-05
5:168303956 G A 0.181389 9.9499e-05
5:168306633 T C 0.032441 2.2677e-06
5:168307242 T C 0.735961 1.4257e-04
5:168307597 T C 0.029858 2.6140e-06
5:168308369 C T 0.861348 3.2588e-05
5:168309392 T G 0.032857 -4.8097e-05
5:168311029 C T 0.232831 2.4443e-04
5:168315441 A C 0.748224 2.1633e-05
5:168315452 T C 1.917113 2.0396e-04
5:168316750 G T 0.174712 2.2833e-04
5:168317226 G T 0.122102 5.8032e-05
5:168319531 A G 0.817758 9.3533e-05
5:168329672 T C 0.073633 2.0159e-05
5:168337249 C T 0.084860 3.0124e-06
5:168338252 T C 0.086701 -1.6517e-05
5:168338296 A G 0.053019 1.0557e-05
5:168340416 A G 0.024677 3.2932e-05
5:168342289 C T 0.034496 2.9659e-05
5:168346994 C T 0.332485 -9.4923e-06
5:168347518 T C 0.065606 1.3708e-04
5:168361639 A C 0.144929 2.5267e-05
5:168371495 C T 0.224947 4.6854e-06
5:168380621 C T 0.768848 5.2368e-05
5:168382645 G A 0.039997 -2.9598e-05
5:168385458 T C 0.040436 -4.9489e-05
5:168386175 G C 0.627456 4.3657e-05
5:168391557 C T 0.906130 1.2504e-05
5:168393631 G A 0.061614 1.0524e-04
5:168410167 C T 0.103478 -8.1294e-05
5:168413314 A G 0.077869 2.6394e-05
5:168416936 C T 0.101673 5.1349e-05
5:168426625 T C 0.025869 3.2671e-05
5:168428134 A G 0.100534 3.0446e-05
5:168428262 T C 0.057849 2.6834e-05
5:168436400 G A 0.322628 1.9783e-04
5:168440646 C T 0.038891 2.1250e-04
5:168441417 T G 0.060796 -4.8197e-06
5:168445983 C T 0.051004 -1.1848e-04
5:168451384 A G 0.054107 -5.0657e-05
5:168453795 A C 0.119191 1.9212e-05
5:168467151 G T 0.153157 3.1106e-04
5:168476774 G T 0.097859 1.5288e-05
5:168484494 C A 0.107908 3.2838e-05
5:168484575 G T 0.043711 -2.6824e-05
5:168485325 T C 0.036541 -1.9012e-05
5:168490331 A G 0.076937 2.3038e-05
5:168496090 G A 0.938753 3.3179e-05
5:168498677 C T 0.789623 2.1456e-05
5:168498687 C T 0.045103 3.6655e-05
5:168501534 G A 0.171833 5.1335e-06
5:168502096 C T 0.089132 -6.8200e-06
5:168502329 T C 1.224317 9.1465e-05
5:168506967 A G 0.026524 1.4772e-04
5:168510452 A C 0.424587 4.7709e-05
5:168510933 A C 0.247755 -6.8820e-05
5:168511863 A G 0.033912 -5.2138e-05
5:168512728 T C 0.101433 -2.0543e-05
5:168513184 T G 0.155004 -2.7549e-06
5:168514867 A G 0.818835 2.9879e-05
5:168515453 G A 0.103393 1.2899e-04
5:168521952 T C 0.042045 -1.5287e-04
5:168522802 A G 0.098466 4.5875e-05
5:168524583 G A 0.043672 1.4773e-04
5:168524623 T C 0.177117 2.6999e-05
5:168524685 C T 1.338902 7.9620e-05
5:168529244 C G 1.510112 -3.7272e-05
5:168532467 G A 0.115257 -3.4587e-05
5:168537032 T C 0.563076 4.9201e-06
5:168537607 T C 0.037748 -3.0391e-05
5:168539110 C T 0.023100 -5.4946e-05
5:168543395 G A 0.068794 -5.0879e-05
5:168543648 A G 0.109752 -4.3214e-05
5:168543745 T G 0.050549 -2.8126e-05
5:168544129 T C 0.061601 1.5325e-05
5:168544226 C T 0.030656 -2.9324e-04
5:168544716 C T 0.677515 -2.0169e-05
5:168546461 A C 0.085094 2.8914e-04
5:168552665 C G 0.072432 -1.9456e-05
5:168553990 A C 0.534244 -1.4498e-05
5:168555866 A C 1.249864 -2.1928e-05
5:168555912 A G 0.038667 -2.7981e-05
5:168558226 G C 0.045324 -8.9696e-05
5:168559167 T C 1.262601 -1.0410e-04
5:168559290 G C 1.340141 -2.3433e-06
5:168561946 T C 1.009176 -3.6577e-05
5:168562021 G A 0.031195 5.2578e-06
5:168563684 C G 0.332634 2.1641e-05
5:168565957 C A 0.817280 -5.3327e-05
5:168571545 G A 0.140379 5.1990e-05
5:168572284 A G 0.075409 3.7666e-05
5:168578995 C T 0.532047 3.3294e-05
5:168582515 C T 0.226742 1.6391e-05
5:168590436 A G 0.618790 -4.4411e-05
5:168599222 G A 0.078732 -1.6119e-04
5:168603355 A C 0.293156 3.9372e-05
5:168608127 T C 0.061884 5.0707e-05
5:168609768 A G 0.320193 4.3401e-05
5:168611297 G A 0.030231 -3.4318e-05
5:168613082 T C 1.514140 -1.6954e-09
5:168613330 A G 0.055113 -2.9560e-05
5:168616894 A G 0.459108 1.9804e-05
5:168617308 T G 0.050650 -8.0223e-05
5:168618426 G T 0.063883 -6.3504e-05
5:168623743 T C 1.162651 -1.8286e-05
5:168626156 G A 0.449183 8.6858e-06
5:168634134 G A 0.279690 1.0811e-05
5:168637403 G A 0.028702 1.2202e-04
5:168637547 C T 0.109349 3.8830e-05
5:168638019 T C 0.072273 -5.9051e-05
5:168646778 T G 0.698174 -4.1307e-05
5:168651037 T C 1.365556 4.1259e-06
5:168655464 T C 0.123033 1.9572e-05
5:168657207 C G 0.179383 -3.0627e-05
5:168662143 T C 0.145955 -5.2762e-05
5:168668760 A G 0.039903 5.4048e-05
5:168669091 A G 0.195738 -1.2662e-04
5:168671236 A C 0.049407 -4.2699e-05
5:168682277 C T 0.188640 -3.5368e-05
5:168684358 C T 0.574258 -3.4725e-05
5:168685854 T C 0.044139 2.2305e-05
5:168692518 G C 1.957597 1.6627e-05
5:168698134 A G 0.840072 -4.0456e-05
5:168698581 C T 0.092679 -3.8927e-05
5:168706442 A G 0.133949 -1.3370e-06
5:168707562 C T 1.636674 -2.3102e-05
5:168712514 G A 1.543874 -6.1832e-06
5:168715999 T C 0.070073 1.0123e-04
5:168720206 G A 0.032630 5.1952e-05
5:168723341 T C 0.070024 -1.1711e-06
5:168723746 C T 0.043409 6.9981e-06
5:168736824 G A 0.674922 -2.0279e-05
5:168745754 C T 0.582204 -8.5772e-07
5:168749689 T C 0.727483 -1.9746e-05
5:168749737 A G 1.581876 -2.3215e-05
5:168751132 A C 0.095399 -4.2694e-05
5:168756055 C A 0.925445 1.9171e-05
5:168757961 G A 0.031490 -1.6545e-05
5:168758491 T C 0.048904 6.1444e-05
5:168762823 A C 1.711657 -5.2867e-05
5:168771025 A G 0.644025 3.3275e-06
5:168771544 G T 0.021221 6.7287e-06
5:168773607 G A 0.044606 1.8824e-05
5:168780337 T C 0.031500 2.2082e-05
5:168781527 G T 0.034947 4.0665e-06
5:168791568 T C 0.020656 -3.3589e-05
5:168797032 T C 1.678901 -1.0265e-04
5:168811624 G A 0.041857 -2.7331e-05
5:168816185 C T 0.059139 -7.4188e-06
5:168816501 A G 0.046518 2.2131e-05
5:168819011 G T 0.080031 1.9300e-05
5:168819938 G A 0.034220 3.1509e-05
5:168822127 A G 0.059040 -9.5512e-05
5:168830957 A G 0.033545 3.3691e-05
5:168834100 C T 0.484341 3.3320e-05
5:168838551 A G 0.088278 3.1691e-06
5:168839120 C T 0.608390 -2.6282e-05
5:168842714 T C 0.549808 4.7946e-05
5:168847526 C T 0.178253 2.0112e-05
5:168855508 T G 0.537591 1.5316e-05
5:168858076 G A 0.168932 -4.3856e-05
5:168858086 C T 0.087460 -2.2829e-05
5:168860485 A G 0.049543 4.2039e-05
5:168860705 C T 1.440494 6.8836e-05
5:168867880 G A 0.055700 2.9752e-05
5:168868401 A C 0.606294 1.5455e-05
5:168893493 C T 0.417956 -4.6483e-05
5:168893535 C A 0.114335 9.3830e-06
5:168899987 C T 1.268907 4.5576e-05
5:168900238 C G 1.045849 2.9368e-06
5:168901603 C T 0.027605 1.7256e-04
5:168902099 T C 0.112835 -2.8730e-05
5:168926352 T G 0.777059 -1.6876e-04
5:168963562 C T 0.134095 -5.3862e-05
5:168967779 G A 1.881244 -2.4728e-05
5:168973072 C T 0.077989 3.2583e-05
5:168974832 G A 0.117960 9.4359e-05
5:168991067 A G 0.046249 -2.7163e-04
5:168991307 G A 0.063844 7.8895e-06
5:169006461 G A 0.117973 9.1883e-05
5:169014301 T C 1.475396 -2.5236e-05
5:169028316 A C 0.037209 -7.7881e-06
5:169038417 G A 0.035090 -1.9783e-05
5:169058935 T G 0.049718 6.3728e-05
5:169061462 G A 1.393187 -3.0009e-05
5:169064136 A G 0.063977 3.9816e-05
5:169069114 C T 0.328447 7.7834e-05
5:169074056 T C 1.036979 -3.2080e-04
5:169086263 G C 0.155472 -4.4002e-06
5:169094559 C A 0.185803 2.3998e-05
5:169097940 A G 1.233253 4.3464e-05
5:169107017 T C 0.506152 4.8810e-05
5:169107157 G A 0.046288 8.9181e-07
5:169110199 A G 0.091650 -3.1889e-05
5:169114370 C G 0.104961 6.6616e-06
5:169117332 A G 0.054571 5.1687e-05
5:169122803 A C 0.223266 -9.1134e-06
5:169124478 A G 0.327801 -7.3379e-07
5:169125063 G A 0.124069 5.6385e-05
5:169126349 G A 0.414476 -4.1966e-05
5:169126552 A G 0.032672 -5.0274e-05
5:169128966 A T 1.378331 -3.0557e-05
5:169129422 G A 0.909252 1.3735e-05
5:169129842 G T 0.902819 1.0675e-05
5:169131080 A G 1.716412 3.5149e-05
5:169133605 A G 0.046031 4.6221e-05
5:169139897 A G 0.397309 -2.4557e-05
5:169142801 T C 0.032795 -6.7169e-05
5:169146825 G A 1.104169 -1.6460e-05
5:169148158 G A 0.831984 5.8048e-06
5:169148570 C T 1.974758 3.3911e-05
5:169155040 A G 0.049608 -1.9409e-05
5:169161644 T C 0.190045 -3.0834e-05
5:169162033 G A 1.763742 -2.6039e-05
5:169165723 G A 0.061481 -3.7087e-05
5:169170054 C T 0.266330 -5.5824e-05
5:169170126 G C 0.079067 6.2763e-05
5:169175845 G T 0.065892 4.5713e-05
5:169177359 T C 0.885610 1.9026e-05
5:169180769 A G 0.098823 2.0871e-05
5:169184704 A C 0.139363 -6.9557e-05
5:169195797 G A 0.127740 -1.9557e-05
5:169204246 C T 0.170149 -4.0505e-05
5:169208724 G T 0.355423 -6.1678e-05
5:169213503 A G 0.044084 3.1609e-05
5:169217218 G A 0.144985 -2.5587e-05
5:169218039 G A 1.727367 1.5696e-05
5:169219999 T C 0.085623 -1.2706e-04
5:169234220 C A 0.139908 6.0777e-05
5:169242458 A C 0.376251 4.5766e-05
5:169243842 A G 0.804443 4.6891e-06
5:169244077 G A 0.080780 8.3151e-05
5:169255522 A G 1.316065 1.4509e-05
5:169275842 G T 1.230997 2.0929e-05
5:169277123 G A 0.483302 -5.1264e-05
5:169279780 C T 0.464136 7.1345e-05
5:169282544 G A 0.088817 -4.5199e-05
5:169287285 A G 0.040195 -7.1144e-06
5:169287701 C T 0.047622 1.3665e-05
5:169301591 A G 0.076889 4.3003e-05
5:169310213 C A 1.123514 4.7885e-05
5:169314869 C T 1.106272 4.2396e-05
5:169316877 G A 0.031662 2.2687e-05
5:169318331 T C 0.021195 2.6111e-05
5:169321463 A G 0.187731 -4.6071e-05
5:169322197 G A 0.917535 -3.6762e-06
5:169322438 A G 0.189377 3.1863e-04
5:169327881 A G 0.192674 2.7069e-06
5:169328988 G A 0.115328 3.7806e-05
5:169329218 G A 0.055684 2.2005e-05
5:169329364 C A 1.914367 -6.0885e-05
5:169329455 T G 0.030562 2.9570e-05
5:169330699 A G 1.323598 5.4640e-05
5:169336164 G A 0.031821 -3.1654e-05
5:169337177 A G 0.040156 -2.1559e-04
5:169338324 C T 0.619199 6.6399e-06
5:169340379 T A 0.178010 -2.8940e-05
5:169341337 C T 0.100485 3.4703e-05
5:169342517 G A 0.430766 -1.0298e-05
5:169343217 A G 0.815437 7.0184e-06
5:169345366 C A 0.052383 1.2350e-05
5:169347526 T C 0.075013 -2.9287e-04
5:169352646 C T 0.039611 2.7308e-05
5:169356831 A C 1.049819 8.9854e-05
5:169358714 C T 0.181775 8.0097e-05
5:169360155 G C 0.588332 1.0192e-05
5:169362082 A G 0.582629 -7.7587e-07
5:169362824 A C 0.079781 -2.0669e-05
5:169363709 T C 0.595128 -3.9364e-05
5:169366622 T C 0.139668 2.0692e-05
5:169372193 C G 1.365089 -1.5027e-04
5:169376322 C G 0.023490 1.2145e-05
5:169378586 G C 0.066794 -1.2031e-05
5:169383358 G A 0.785323 -2.5056e-05
5:169390597 T C 0.070981 -6.3279e-05
5:169390737 T C 0.033574 -1.9376e-04
5:169393271 G A 0.603918 -9.3154e-05
5:169398878 C T 1.282799 -3.8098e-05
5:169400752 C A 0.616174 2.7189e-06
5:169400821 G A 0.355497 2.0156e-05
5:169402065 T C 0.100631 1.3465e-05
5:169402577 G A 0.525250 2.3083e-05
5:169402726 A G 0.756014 -3.5229e-06
5:169410474 A G 0.431364 -4.4169e-05
5:169421015 T C 0.080381 1.5472e-05
5:169422920 G A 1.413765 -1.6800e-05
5:169430268 T C 0.238488 -8.7623e-06
5:169433714 T C 0.044421 3.3472e-05
5:169435880 T C 0.173914 2.3355e-05
5:169436431 A G 0.100297 1.2215e-05
5:169437117 A T 0.199766 1.5530e-05
5:169439742 T C 0.826297 -5.4619e-05
5:169440040 C G 0.142365 -4.1425e-05
5:169445207 G A 0.026953 2.8020e-05
5:169447851 G A 0.070160 7.7049e-05
5:169449418 T C 0.021279 -1.6909e-04
5:169449459 T G 0.204820 -4.4448e-05
5:169450690 G A 0.061001 6.6969e-05
5:169453398 G A 0.114234 1.7213e-05
5:169456964 G A 0.658949 -1.2270e-05
5:169457689 T A 0.043045 -3.4999e-05
5:169458341 A G 0.021341 -2.2858e-05
5:169459499 G A 0.217082 1.0949e-05
5:169462301 G A 1.903124 -9.1726e-05
5:169467026 G T 0.076915 -1.8959e-04
5:169471528 A G 0.027307 4.4973e-05
5:169471952 T C 0.063020 8.3231e-06
5:169472533 T C 0.127149 -1.4187e-04
5:169473172 G A 0.030916 6.0902e-05
5:169474353 A G 0.035856 -7.0414e-05
5:169477170 T C 0.034382 5.5668e-05
5:169477815 C T 0.760736 2.0822e-05
5:169483512 G T 0.135705 -4.1216e-05
5:169483706 T C 0.039147 7.6313e-05
5:169486087 G T 0.429585 -4.3514e-05
5:169494844 G A 0.528918 -3.0085e-05
5:169494927 A G 0.090638 3.6545e-06
5:169497591 C T 0.294669 -8.4447e-05
5:169499663 G T 0.034467 2.5366e-04
5:169501527 G A 0.140035 7.9468e-06
5:169502547 T C 0.774839 -8.1516e-05
5:169504234 C T 0.051078 -5.4643e-05
5:169504293 C T 0.532372 -9.4272e-06
5:169504995 T C 0.247109 1.6217e-05
5:169507146 A G 0.043266 1.6795e-05
5:169509487 T C 0.042555 -3.0809e-05
5:169509929 A G 0.402723 1.8442e-05
5:169512276 C A 0.080650 9.6445e-05
5:169516018 C T 0.239945 -1.4879e-04
5:169516102 C T 0.101128 1.5085e-05
5:169520419 C T 0.732242 2.2484e-05
5:169523250 G C 1.268547 -2.8954e-06
5:169527480 T C 0.023363 1.4945e-04
5:169534533 A G 1.828439 -7.7888e-05
5:169545642 C T 0.467375 2.3909e-04
5:169546679 G T 0.037686 6.7960e-05
5:169551625 T C 1.224408 1.8773e-05
5:169551735 C T 0.368214 1.4539e-05
5:169556521 A G 0.072134 -2.6785e-05
5:169559710 T C 1.698152 8.5941e-05
5:169563825 A G 0.314104 7.1858e-05
5:169574346 T C 0.095120 1.7028e-05
5:169574671 A T 0.101073 5.1129e-05
5:169589398 T C 0.188919 5.4808e-05
5:169591115 C T 0.791116 1.5446e-05
5:169595780 G A 1.812581 -2.8870e-05
5:169603353 T C 0.485000 -1.7150e-04
5:169609479 T C 1.823967 -4.1015e-05
5:169609715 A G 0.114718 5.6688e-05
5:169614977 C A 0.032467 -1.5697e-05
5:169616591 C T 0.755994 2.6067e-04
5:169626590 G A 0.973907 -1.3439e-04
5:169628810 T C 0.131985 -4.5228e-05
5:169629225 G A 1.665295 -3.0262e-05
5:169630010 T C 0.115029 4.1643e-05
5:169630166 A G 0.020127 8.6030e-05
5:169630302 G C 0.920787 -3.4947e-05
5:169632749 C A 0.454331 -2.0980e-05
5:169633843 A G 1.592541 2.2795e-06
5:169634870 T C 0.037891 -3.0019e-04
5:169635536 T C 0.764070 -1.4714e-04
5:169640023 T C 0.032736 1.5679e-05
5:169643328 G A 0.731427 1.0813e-05
5:169646330 G A 0.123280 5.1337e-05
5:169647531 T C 0.429030 -4.0159e-06
5:169648258 C A 0.247070 -5.8418e-05
5:169657226 G T 0.077450 -1.1386e-05
5:169659467 C T 0.087791 -1.4259e-05
5:169659586 A C 0.109999 -5.8158e-05
5:169661994 C G 0.980989 -8.2705e-05
5:169666114 T G 0.124179 2.7365e-06
5:169672877 A G 0.126308 4.3338e-05
5:169680139 C G 0.040523 2.3547e-05
5:169681804 C A 0.041825 -4.0551e-05
5:169685163 T C 0.936419 -1.7117e-04
5:169685765 G T 0.041231 4.3661e-05
5:169687347 A G 0.046090 -2.3249e-04
5:169689604 C G 1.701978 2.8371e-05
5:169690854 C T 0.135780 -2.1100e-05
5:169691080 A C 0.106603 -2.0143e-05
5:169692554 A G 1.156322 -1.3849e-05
5:169697122 G T 0.921476 1.3280e-05
5:169700426 A C 1.147003 -5.2357e-06
5:169702403 A G 0.029257 -3.9017e-05
5:169703538 G A 0.098771 9.1036e-05
5:169706290 A C 0.045405 -8.1171e-05
5:169707643 G A 0.122920 3.7795e-05
5:169708838 C T 0.070826 -2.4132e-04
5:169713728 A G 0.204060 -8.6351e-06
5:169713828 C G 0.099080 -2.9507e-05
5:169715717 G A 0.102231 -8.2853e-05
5:169715988 G A 0.047680 4.2650e-05
5:169719672 C T 0.258748 8.3309e-05
5:169721718 G A 0.108707 -1.8269e-05
5:169722472 G A 0.090063 -2.1483e-05
5:169722922 A G 0.125452 6.0438e-05
5:169723113 T C 1.414177 3.3369e-05
5:169724767 C G 1.427845 6.7183e-05
5:169725827 G A 0.926867 2.8240e-06
5:169729964 T C 0.130586 -1.1709e-04
5:169731858 T C 0.335672 7.1857e-06
5:169735324 C T 0.482338 -7.5530e-06
5:169735436 C T 1.839929 -7.1725e-05
5:169736092 G C 0.603522 5.9808e-05
5:169737976 A G 0.253636 -4.2262e-05
5:169740509 C T 0.109275 1.3089e-05
5:169742525 G T 1.479635 -5.7370e-05
5:169742593 C T 0.886081 -2.5097e-04
5:169744317 C T 0.063672 -1.5272e-05
5:169744777 G A 0.420701 1.0354e-05
5:169747593 T G 0.244892 1.4804e-05
5:169748782 A G 0.047135 -4.0333e-07
5:169750158 T G 1.648391 1.3327e-05
5:169754188 G T 1.547649 -4.4321e-05
5:169755944 T C 0.114410 -5.9641e-05
5:169755956 C T 0.114085 -2.1851e-05
5:169757514 A G 0.907782 -1.4196e-05
5:169759990 T G 0.836505 -9.1545e-06
5:169760722 A G 0.116185 9.0539e-06
5:169764962 G C 0.150165 -3.2810e-05
5:169765322 G A 0.091137 1.0686e-04
5:169765746 G A 1.698830 -2.7790e-05
5:169767194 G A 0.052250 1.3380e-05
5:169770099 A G 0.067054 -3.7467e-05
5:169773496 G A 0.441490 -9.0593e-05
5:169777358 C T 0.300469 -8.2117e-05
5:169782630 A C 0.761126 1.6058e-05
5:169785565 A G 0.054876 6.0553e-05
5:169787576 A C 0.333907 2.5121e-05
5:169789203 A G 0.030452 -8.1425e-06
5:169792732 C T 0.289407 -2.9722e-06
5:169805956 G C 0.146075 1.9850e-05
5:169810796 T C 0.192846 1.2609e-06
5:169812194 T C 0.405920 9.3925e-06
5:169813296 G T 0.155137 4.0099e-05
5:169815868 T C 0.674208 4.4406e-05
5:169816565 G A 1.765199 4.3870e-07
5:169818324 C T 0.942219 -8.3797e-06
5:169818569 G A 1.164238 4.6242e-05
5:169819008 T C 0.343917 -6.4886e-05
5:169820503 C T 0.031601 -1.8081e-05
5:169823335 G A 0.372246 -4.5832e-05
5:169824331 T G 0.021695 1.0666e-05
5:169827678 G A 0.292949 2.3879e-06
5:169831686 G A 0.442091 -4.7666e-05
5:169833851 A G 0.119486 3.8944e-05
5:169835524 C A 0.109667 -3.7505e-05
5:169836441 G T 1.930937 3.7406e-05
5:169836826 T C 0.311404 1.8309e-05
5:169840827 C A 1.279618 -1.1236e-05
5:169841214 G A 0.227995 -9.2292e-06
5:169844870 T C 0.050068 -1.6640e-05
5:169851043 T C 0.031111 -7.0422e-05
5:169857994 A G 0.039861 3.0526e-05
5:169858033 A G 0.201454 -1.9900e-05
5:169866209 A G 0.427972 -2.1599e-04
5:169869435 A G 0.026063 7.8647e-05
5:169869741 T C 1.357361 -1.2567e-04
5:169872420 G A 0.297681 -2.2302e-05
5:169879160 C T 0.184885 1.3225e-05
5:169879863 T C 0.700855 -1.4214e-05
5:169880071 C T 0.553742 -8.1651e-05
5:169880628 G T 0.035398 5.7400e-05
5:169891523 C T 0.062799 -1.1085e-05
5:169892584 C T 1.581249 -3.8520e-05
5:169892780 T G 0.949989 -5.1068e-05
5:169893764 A G 0.030241 -1.4753e-05
5:169893895 G A 0.181843 4.9806e-06
5:169896090 T C 0.075409 -2.5428e-05
5:169897753 T G 0.356754 -4.7359e-06
5:169898398 T C 0.029988 -8.1826e-05
5:169903269 A C 0.040796 9.7578e-05
5:169903565 C A 0.030263 -9.0936e-05
5:169907266 T C 0.375741 -8.8735e-06
5:169909760 C T 0.073571 -4.2606e-05
5:169910062 G A 0.211454 8.6038e-06
5:169914964 T C 0.034366 9.8760e-06
5:169915787 A G 0.081020 -1.3119e-05
5:169916008 A G 0.331089 1.0623e-05
5:169917130 A G 0.026933 -3.8344e-05
5:169923732 G A 1.849705 -4.6042e-05
5:169923903 T C 1.475496 2.1791e-05
5:169924695 A G 0.561548 -2.7688e-06
5:169925795 G A 1.503163 -1.0067e-05
5:169927304 T C 0.101063 3.5541e-05
5:169928147 T C 0.130989 1.8890e-05
5:169928598 C T 0.771863 -3.5378e-05
5:169929097 T C 0.027505 -5.1453e-06
5:169929207 T C 0.043061 -8.7000e-05
5:169929332 T C 1.528126 2.0676e-05
5:169933879 A C 0.685792 -8.5996e-06
5:169936874 A C 0.549172 3.0974e-05
5:169943512 T G 0.134842 -3.8425e-05
5:169946240 G T 0.204051 -2.1622e-05
5:169947138 A C 1.012068 -1.0326e-04
5:169947681 G C 0.147026 -1.3052e-05
5:169947722 A G 0.496584 -9.2449e-05
5:169948896 C T 0.708262 1.7445e-05
5:169949462 A G 0.078486 -7.4298e-07
5:169950394 A G 0.310443 -2.4753e-04
5:169956789 G A 0.251257 -1.2426e-05
5:169957614 T C 0.948237 -1.3418e-05
5:169962709 T C 0.294130 -1.6153e-06
5:169970942 G C 0.080180 4.0997e-05
5:169979188 A G 0.060520 7.2325e-05
5:169979344 G A 0.110034 -3.0434e-08
5:169980952 A G 0.055301 -7.1450e-05
5:169986854 T G 0.083400 2.8358e-05
5:169989879 A C 0.594070 9.4008e-05
5:169997847 C T 0.812873 -2.6910e-05
5:169999609 G A 0.045781 2.9434e-05
5:170000396 G A 0.060605 -4.6048e-05
5:170003215 T C 0.029502 -2.6347e-05
5:170003351 A G 0.113653 -1.2459e-04
5:170005452 A G 0.059852 -1.4340e-05
5:170012291 A G 0.275475 -7.2314e-06
5:170013179 G A 0.127182 2.3234e-05
5:170013809 A G 0.072082 1.2859e-05
5:170013811 A G 1.609455 6.7578e-05
5:170015702 A C 0.215067 5.1259e-06
5:170025861 A G 1.119879 -1.6321e-05
5:170026601 G A 0.089424 2.2380e-05
5:170026875 T C 0.051020 -4.4292e-05
5:170030270 G T 0.828939 -2.4341e-05
5:170030271 A G 0.435291 8.1956e-05
5:170033467 A G 0.417011 -5.6762e-05
5:170037711 C T 1.605398 1.7179e-04
5:170042369 T C 0.435314 1.7047e-04
5:170047775 C T 0.678326 -1.2996e-05
5:170050646 C T 0.862932 -9.9502e-05
5:170058539 G A 1.702426 -9.0168e-06
5:170060381 C T 0.064808 1.6866e-05
5:170067895 G A 0.161363 -7.4064e-05
5:170068397 T C 0.026021 -4.0727e-07
5:170075498 A G 1.130252 -2.1130e-04
5:170076605 A C 0.102478 4.3624e-05
5:170079611 A G 0.168370 1.5233e-05
5:170080039 T C 0.035836 -4.3531e-05
5:170094939 G A 0.069819 9.9516e-06
5:170096166 C T 0.034635 -1.1770e-07
5:170096737 G A 0.671462 -5.8150e-05
5:170100271 A G 0.190808 2.7149e-05
5:170100447 G A 0.172106 -1.3727e-04
5:170101386 T C 0.046437 1.0900e-05
5:170101467 G T 0.151109 -5.2861e-05
5:170103424 T C 0.067177 2.1350e-05
5:170108410 C A 0.075100 -1.0384e-05
5:170118126 A G 0.082416 1.9396e-05
5:170128274 C T 0.030497 -3.7185e-05
5:170129105 C T 0.254655 -1.9024e-05
5:170132424 A G 0.302040 -4.7935e-05
5:170135050 A G 0.072948 -2.6358e-05
5:170138659 A G 0.303364 -3.5332e-05
5:170138816 A G 1.177780 -2.5050e-05
5:170144835 C T 0.361191 -3.2001e-05
5:170145135 G T 0.065516 -2.1989e-06
5:170145720 G T 0.067625 -1.9371e-05
5:170160158 C T 1.490131 2.0408e-05
5:170169125 G C 0.045613 3.8922e-05
5:170173510 A G 0.555728 4.3879e-05
5:170174699 A C 0.345705 -5.0769e-06
5:170178727 T C 0.551132 1.6455e-05
5:170179348 G C 1.153595 -9.3527e-06
5:170179788 G A 0.154410 5.9792e-05
5:170182706 T C 0.021318 2.5196e-05
5:170183419 C T 0.051728 -7.0084e-05
5:170185337 G A 0.104883 3.0195e-06
5:170187643 C T 1.163355 1.8494e-05
5:170197252 C T 0.254058 2.4590e-05
5:170200635 C T 0.741456 1.7033e-05
5:170201539 C A 0.205363 1.4954e-05
5:170201616 G A 0.046541 -3.5193e-05
5:170202112 A G 0.038826 5.0677e-05
5:170202984 T C 1.570675 4.3158e-05
5:170205300 C T 0.070848 3.1501e-05
5:170206942 G A 0.033285 -2.9107e-05
5:170207491 T C 1.372083 1.5312e-05
5:170210242 G A 1.039598 1.7511e-04
5:170213181 T G 0.701011 3.4986e-05
5:170215670 A G 0.144842 -8.8486e-06
5:170216508 T C 0.048586 4.3999e-05
5:170222539 C A 0.028462 3.4826e-05
5:170222923 C T 0.284990 -9.1072e-06
5:170228336 G A 0.819721 2.9341e-06
5:170229377 A G 0.063665 3.1185e-05
5:170239112 A C 0.476561 -1.7406e-05
5:170241306 T C 1.645791 -4.3191e-05
5:170246958 A C 0.974187 2.4686e-05
5:170256500 A G 0.132446 4.7401e-06
5:170277459 C G 0.166702 -2.4751e-05
5:170279114 G A 0.175913 -1.4018e-04
5:170318242 G A 0.137753 1.8988e-05
5:170321799 A C 0.068417 -7.1586e-05
5:170338163 A G 0.101605 5.8704e-05
5:170363282 A G 0.339188 1.0448e-05
5:170376149 C T 0.272848 5.4500e-06
5:170379327 T C 1.375206 3.5642e-05
5:170396967 G A 0.034898 3.5066e-05
5:170401713 A G 0.097029 -8.4225e-05
5:170405731 G A 0.047388 6.8470e-05
5:170423624 A G 0.080959 3.4077e-05
5:170461437 G A 0.097668 3.8654e-05
5:170492220 C A 0.069845 3.7493e-06
5:170496499 C T 1.374170 3.0469e-05
5:170501182 C T 0.109414 -5.4862e-05
5:170521752 A G 0.076408 6.0614e-05
5:170553290 A C 0.041964 2.2798e-05
5:170555419 C A 0.080972 4.1155e-05
5:170562476 G A 0.303708 1.0049e-06
5:170564576 G A 0.079826 1.5411e-05
5:170586424 C T 0.039838 7.4733e-05
5:170588262 A G 0.130603 1.4626e-04
5:170609217 A G 0.081468 1.0280e-05
5:170627378 C A 0.120197 -7.0555e-05
5:170632770 T G 0.079323 2.7366e-05
5:170649617 C T 0.088930 8.3339e-05
5:170654335 T G 0.046482 -1.9657e-05
5:170656213 G A 0.154537 1.8906e-05
5:170660615 A G 1.675775 5.9141e-05
5:170667307 T C 0.113975 3.8244e-05
5:170672684 A C 0.300125 -1.7789e-04
5:170674935 A G 0.025174 1.5486e-07
5:170703108 A G 0.052130 -6.2777e-06
5:170703872 G A 0.067041 -6.0324e-05
5:170708476 T G 0.120398 -4.8578e-05
5:170709888 A G 0.338172 9.3763e-06
5:170717488 C G 0.174229 -5.1133e-06
5:170719908 T C 0.093913 6.1237e-05
5:170720733 G C 0.123939 -1.3058e-05
5:170727708 G A 1.314212 8.3470e-05
5:170732385 A G 0.035362 -1.1828e-04
5:170733084 A G 0.045892 -3.5122e-05
5:170745019 T C 0.175238 1.5190e-06
5:170749948 G A 0.090355 2.0619e-05
5:170750929 C T 0.120995 -1.3497e-05
5:170759059 C G 0.128204 -1.9569e-05
5:170767517 C A 0.050731 -5.1096e-05
5:170768316 T C 0.287781 -3.9723e-05
5:170773068 A G 0.353274 -6.1106e-05
5:170777207 T C 0.033905 -2.3884e-05
5:170778824 C T 1.219744 -1.8477e-04
5:170783592 T C 0.033986 -2.9649e-05
5:170784640 G A 0.706613 -7.4781e-05
5:170792653 C T 0.048485 -5.8906e-05
5:170795723 A G 0.409478 -3.4424e-05
5:170817415 G A 0.079615 9.4891e-06
5:170818252 A G 0.034347 -4.9495e-05
5:170822764 T C 0.724799 -8.5119e-05
5:170828999 T C 0.107301 7.1331e-05
5:170831912 T C 1.074815 -2.3178e-04
5:170834371 C T 0.064960 -2.6868e-05
5:170840009 T C 0.351450 -3.7583e-05
5:170849521 T C 0.058966 -6.7979e-05
5:170854389 A G 0.352927 -6.7133e-05
5:170854782 A G 0.105967 -4.6172e-05
5:170856739 A G 0.073841 -1.0245e-05
5:170858194 A C 0.401668 -1.0371e-04
5:170865088 G T 0.048485 1.3862e-04
5:170868622 T C 0.216174 -1.5909e-04
5:170870459 A G 0.078106 -2.1941e-05
5:170871074 A G 1.021432 -4.9601e-04
5:170873150 C T 0.105370 -1.6976e-04
5:170877205 C T 0.220221 -6.6241e-04
5:170878617 C T 0.032311 5.7485e-05
5:170879415 C T 0.464305 -3.9966e-04
5:170880693 A G 0.051380 -7.9465e-05
5:170880809 C T 0.244554 -6.3754e-06
5:170891834 G A 0.269053 -1.1845e-04
5:170895591 A G 0.053414 2.0534e-05
5:170902493 C T 0.068440 -6.3728e-05
5:170902780 G C 1.841117 -6.5438e-05
5:170905291 T C 0.186962 4.2540e-06
5:170905672 A G 0.201272 3.0486e-05
5:170907757 T C 0.042588 3.5893e-05
5:170909410 T C 0.946637 -2.1247e-05
5:170909705 T C 0.076957 2.2507e-05
5:170910517 T C 0.061916 -1.3270e-04
5:170911060 A C 0.088187 -2.8122e-05
5:170911727 C T 0.045726 -3.5979e-05
5:170911977 G A 0.123098 6.6928e-05
5:170912802 C T 1.736873 -8.3207e-06
5:170912917 A G 0.044554 -3.6211e-05
5:170913794 G A 0.036833 -2.3271e-05
5:170914623 A G 1.192574 -1.7266e-05
5:170915676 C T 0.767387 -1.5361e-05
5:170916337 A G 0.095208 -1.2914e-05
5:170920098 A G 0.038144 -1.3264e-05
5:170920358 C T 0.255947 2.2562e-05
5:170920703 G A 0.808611 -1.4620e-05
5:170923056 C T 1.556085 -2.5291e-05
5:170925918 C A 0.508392 -6.1506e-05
5:170926856 T C 1.012571 8.2788e-06
5:170928197 T C 1.558230 -3.1797e-05
5:170929434 T C 0.524501 3.1992e-05
5:170932931 G C 0.046096 2.6986e-05
5:170935061 A G 1.184505 1.1514e-06
5:170936574 T C 0.266736 1.4075e-05
5:170937874 A G 0.863993 -6.6229e-06
5:170941425 A G 0.547101 -2.7569e-07
5:170945297 G A 0.359545 -8.5399e-05
5:170948994 A C 0.324643 -5.8056e-05
5:170953166 G A 0.086937 7.3842e-06
5:170956694 G A 0.993301 -6.8308e-05
5:170961655 A C 0.028069 3.7916e-05
5:170964248 G A 0.247683 2.6387e-05
5:170966471 C A 1.882079 -9.4214e-05
5:170968530 T C 0.151330 2.6707e-05
5:170969029 C G 0.189640 3.3416e-06
5:170971863 C A 1.128155 -1.3027e-05
5:170976797 C T 0.410870 -2.7653e-05
5:170977578 G A 0.617001 -1.1585e-05
5:170982499 C T 1.784414 -1.2309e-05
5:170982771 C T 0.113205 1.8536e-05
5:170982902 A G 0.690586 2.4869e-05
5:170998697 G A 1.438605 4.5308e-05
5:171000772 T C 0.101956 -4.8166e-05
5:171002481 G A 1.378055 4.3106e-05
5:171002518 A G 0.291517 2.7364e-05
5:171009918 G A 1.298233 2.6992e-05
5:171015623 C T 1.378364 3.3131e-05
5:171023757 A G 0.267018 -2.5816e-06
5:171026588 C T 1.471267 -3.6561e-06
5:171026975 T C 0.102624 1.5913e-05
5:171028916 T C 0.232049 -1.6386e-06
5:171030621 A C 0.209043 5.8462e-05
5:171036576 A G 1.501982 -3.4550e-05
5:171036839 G A 0.383560 -1.9232e-04
5:171038492 G A 1.015193 -3.4438e-05
5:171041585 A C 0.047317 7.5405e-05
5:171041805 C T 1.307201 -6.3380e-05
5:171043714 A G 1.262341 4.3864e-06
5:171046263 A G 0.042156 3.0058e-06
5:171047194 A G 1.347763 1.0670e-05
5:171048658 G A 1.034304 -5.9711e-06
5:171058179 G C 0.213907 2.4745e-06
5:171063573 A C 0.368938 -7.1484e-06
5:171065507 C T 0.267236 3.0818e-05
5:171066113 C T 1.663558 5.2577e-05
5:171067467 C A 1.173791 -1.9065e-05
5:171070030 A G 0.058540 -2.8180e-05
5:171074292 C G 0.062390 5.0367e-05
5:171076227 A G 0.512335 8.7220e-06
5:171080450 G T 0.034762 1.9158e-05
5:171080647 A G 0.076538 -7.9048e-05
5:171082264 T C 0.087983 -1.5068e-06
5:171084173 G A 0.484325 -2.1146e-05
5:171085452 G A 0.068446 7.8750e-07
5:171093910 T C 0.035606 5.4132e-05
5:171094151 G A 0.836781 2.5935e-05
5:171095180 G T 0.043061 8.3366e-05
5:171095720 A G 0.177251 7.2658e-05
5:171100231 C T 0.027865 -1.3472e-05
5:171101726 A G 0.843938 4.6752e-05
5:171102924 T C 0.032110 -1.2849e-04
5:171103318 G A 0.389471 1.9484e-05
5:171104305 C A 0.091962 6.7384e-05
5:171104364 A G 0.060696 6.5459e-05
5:171104935 C G 1.482643 1.1933e-05
5:171105669 T C 1.538470 -3.4084e-05
5:171105760 C A 0.437174 3.5282e-05
5:171108408 T C 0.266905 8.8093e-05
5:171111628 A G 0.184674 -3.0129e-05
5:171112891 C T 0.797241 -1.0860e-06
5:171115428 T C 0.347409 -6.2773e-06
5:171115769 T C 0.293526 -1.2699e-05
5:171116268 T C 0.049254 4.7286e-05
5:171124515 T C 0.032247 -2.9775e-05
5:171133253 T C 0.077583 1.2723e-04
5:171133866 A G 0.074782 4.6753e-05
5:171138689 C T 1.429445 -1.7939e-06
5:171139792 C T 0.080874 -4.0660e-06
5:171147644 T G 0.637508 -5.8384e-05
5:171151231 C T 0.656122 3.5795e-06
5:171152473 C T 0.040754 -4.6049e-05
5:171162858 C T 1.836901 5.1465e-05
5:171172825 A G 0.267872 5.3731e-05
5:171174165 G A 0.487794 -2.4053e-05
5:171174254 C G 1.073464 -9.1198e-05
5:171175270 C A 0.411626 -7.1970e-05
5:171176509 A G 1.436937 -1.3066e-04
5:171184704 G A 1.316425 3.7724e-05
5:171188943 A G 0.065275 1.7570e-05
5:171190725 A C 0.103488 9.8126e-05
5:171190826 G A 0.448066 -7.3487e-06
5:171192037 A G 0.875347 -3.0699e-05
5:171197547 C T 0.859472 -1.0294e-05
5:171199652 A G 0.075126 9.5552e-07
5:171203438 A C 0.492410 -1.1097e-05
5:171203724 T C 0.236914 6.7852e-05
5:171206197 A C 0.437359 2.7740e-05
5:171210598 C T 0.035697 -7.3976e-05
5:171218285 C T 0.024859 4.8068e-06
5:171218388 C T 0.857625 6.1882e-06
5:171220984 T C 0.032808 -1.8873e-04
5:171221274 T C 1.959967 -9.0352e-06
5:171222055 G A 0.046875 3.6715e-06
5:171223497 A G 0.023551 -1.4809e-04
5:171226244 T C 0.243568 4.3085e-05
5:171229978 T C 0.059602 -5.0316e-06
5:171230262 C T 0.099193 -1.5229e-05
5:171235014 T C 1.020994 -4.2795e-05
5:171237626 T C 0.156117 4.5681e-05
5:171237817 C T 0.756997 6.3567e-06
5:171241967 C G 0.087223 1.7434e-05
5:171244788 T C 1.915838 -6.0938e-05
5:171246574 T G 1.107941 -6.5407e-06
5:171250237 T C 0.387760 5.5066e-05
5:171251917 T C 0.026109 3.8663e-05
5:171252906 A G 0.103877 -3.2076e-05
5:171253014 C T 0.752862 2.4973e-05
5:171253676 T C 0.078460 -2.2100e-06
5:171253832 A G 0.075522 -1.6924e-05
5:171254043 A G 0.036664 -3.0790e-05
5:171254641 A G 1.740593 -4.5568e-05
5:171258155 T G 0.087950 1.9668e-05
5:171260919 C T 1.424830 -4.5413e-05
5:171265265 T G 0.094179 3.6210e-05
5:171265304 T C 1.869599 -7.5404e-05
5:171267293 C T 0.039796 4.5065e-05
5:171268104 C T 0.027307 1.8588e-05
5:171268203 T C 0.341946 -2.2040e-05
5:171271148 G A 1.866648 -2.3145e-05
5:171273607 C T 0.394239 5.7672e-06
5:171274885 A C 0.554128 -2.2881e-05
5:171276393 A G 1.194349 -1.0155e-05
5:171278202 T C 0.034730 -1.6655e-05
5:171281997 T C 0.074568 -3.8259e-05
5:171285632 T C 0.861497 -3.5744e-05
5:171288171 C A 0.020192 -1.0220e-04
5:171293738 G A 0.030491 -1.8557e-05
5:171308906 A G 0.056762 -2.2725e-05
5:171319929 C T 0.097950 -1.9369e-04
5:171324289 C T 0.090647 -8.8059e-07
5:171326223 G A 0.134705 -3.8201e-06
5:171332829 T G 0.027313 1.2405e-04
5:171335694 C T 0.071676 5.1242e-05
5:171340055 C A 0.055843 -5.7923e-05
5:171347359 C T 0.071793 -2.0091e-05
5:171372748 A G 0.041906 -1.1756e-05
5:171373318 A G 0.082750 -8.3698e-06
5:171375958 A G 0.034963 2.6972e-06
5:171385674 A G 1.745322 -1.9124e-05
5:171389220 C T 0.033613 2.1789e-05
5:171391774 A G 0.040283 2.7912e-05
5:171401779 A G 0.701650 -1.8804e-05
5:171412281 A C 1.860296 -1.5419e-05
5:171441074 T C 0.103338 -8.9314e-05
5:171442208 T G 1.079910 3.6028e-05
5:171459801 C T 0.153206 1.6223e-05
5:171462695 A G 0.062731 6.1046e-05
5:171471045 C T 0.288015 1.8094e-05
5:171472575 A G 1.215404 -4.0722e-06
5:171474120 T C 1.211886 -2.8502e-06
5:171474468 G A 0.103173 1.5614e-05
5:171475689 T G 1.473659 2.9883e-06
5:171477346 G A 0.381035 1.6236e-06
5:171480055 A G 1.234864 4.4642e-05
5:171480968 C T 0.847914 6.4559e-05
5:171481667 A G 0.026099 5.6130e-05
5:171483129 C T 0.130781 -1.8141e-05
5:171484604 C T 0.186011 1.6835e-05
5:171484631 C T 0.555575 -3.2756e-05
5:171485009 C T 0.034093 -5.7015e-05
5:171490404 T C 0.091371 2.9480e-05
5:171490656 T C 0.102741 -1.6982e-05
5:171490995 T C 0.030043 -5.1050e-05
5:171492534 C T 0.041435 -2.4191e-05
5:171494733 C G 0.686386 -3.4115e-06
5:171499997 G A 0.516555 -1.1510e-04
5:171502332 G A 0.318619 -5.3613e-05
5:171508526 C T 0.286778 -3.0185e-05
5:171517541 A G 0.061221 1.2013e-05
5:171522659 T C 0.085341 -8.9628e-05
5:171526748 A G 0.087554 8.8573e-05
5:171528082 C G 0.462763 -5.9828e-05
5:171529235 T C 0.208111 -9.4916e-05
5:171529547 G C 0.153388 -1.0955e-06
5:171531698 A G 1.472140 1.0211e-04
5:171531834 G C 0.060283 7.1061e-07
5:171531899 A G 0.248021 -9.1451e-05
5:171533782 C T 0.465593 2.3546e-05
5:171535254 C A 0.038293 6.2044e-06
5:171535267 A G 1.889261 3.1440e-04
5:171537817 C A 0.239981 -9.2559e-05
5:171541019 T C 0.262903 1.2764e-04
5:171543598 A G 0.262305 1.4524e-04
5:171545447 A C 0.158532 -3.4698e-05
5:171546123 G A 0.536617 2.4894e-05
5:171560251 G A 0.533274 2.9943e-05
5:171566160 T C 0.028793 -1.0895e-05
5:171568218 T C 0.182424 1.8504e-05
5:171569193 C T 0.968461 6.0163e-05
5:171569753 C T 0.048323 -3.5820e-05
5:171570147 A G 0.042217 1.4886e-04
5:171571754 A G 0.260832 1.7927e-05
5:171576629 A G 0.851497 1.2858e-04
5:171578654 C A 0.956423 4.1823e-05
5:171579797 G T 0.184456 9.3579e-06
5:171583610 G A 0.310015 -5.6482e-05
5:171585020 A G 0.112602 6.0066e-06
5:171586242 G A 1.176140 1.0138e-05
5:171593748 A C 0.121622 4.4091e-05
5:171598868 G A 0.411399 -4.0350e-05
5:171599662 T G 0.131443 -6.0850e-06
5:171604716 C T 0.572181 -7.8936e-05
5:171605969 T C 0.275996 -8.3437e-06
5:171607179 T C 0.119353 4.9018e-05
5:171611454 T C 0.064496 9.5553e-05
5:171623166 T C 0.330213 -4.2170e-05
5:171624607 A G 0.173950 8.1208e-05
5:171625575 G A 0.148227 2.3168e-05
5:171626110 C T 0.181077 -1.2630e-05
5:171632616 G T 1.313906 4.1866e-05
5:171634194 T G 0.101615 -3.4321e-05
5:171634857 G A 0.763566 1.6084e-04
5:171637734 C T 1.922793 -5.6967e-05
5:171637810 C T 0.094156 3.0409e-05
5:171637960 C G 0.225005 -7.5339e-05
5:171639152 T C 0.040088 -3.9935e-05
5:171649520 G A 0.205596 -7.4820e-05
5:171658287 C T 0.722906 2.6520e-06
5:171664609 C T 0.031776 -1.3941e-05
5:171665888 T C 0.195667 -3.4676e-06
5:171670490 T C 0.248135 -2.3623e-05
5:171672429 C T 0.055353 -8.7961e-05
5:171674079 C T 0.046914 -5.3622e-05
5:171678809 G A 0.027754 -1.3197e-04
5:171683267 G A 0.041789 5.0874e-05
5:171689919 A C 0.571441 7.9859e-06
5:171701082 T C 0.105792 -5.3844e-05
5:171709935 T G 1.225820 -2.5106e-03
5:171710131 A G 0.113225 1.7751e-05
5:171712979 C T 0.037047 -3.0574e-05
5:171722329 C G 0.270326 -2.0367e-04
5:171730875 C A 0.053633 3.8170e-05
5:171738710 A G 1.298823 -7.3953e-05
5:171738882 T C 0.204219 2.0405e-05
5:171755586 C T 1.274276 -6.7357e-05
5:171759031 T C 0.128314 -4.7513e-05
5:171763623 G A 0.041552 2.9534e-05
5:171763862 C T 1.045856 -9.2870e-05
5:171764665 T C 1.020523 -6.8625e-05
5:171770291 A G 0.124695 -1.5692e-05
5:171772583 A G 0.311982 3.3499e-05
5:171772887 A G 0.143027 -2.8186e-05
5:171775483 C T 0.025398 2.8226e-05
5:171777495 T G 0.020198 1.0807e-05
5:171780087 C T 0.645022 -6.4941e-05
5:171780501 T C 0.616920 2.3994e-05
5:171780628 T C 0.270303 4.9788e-05
5:171781531 A C 0.033464 -2.0592e-05
5:171783362 T C 0.119872 1.1383e-06
5:171792273 G A 0.745144 2.4292e-05
5:171812352 T C 0.070949 5.6565e-05
5:171820444 C T 0.667327 2.9291e-05
5:171832583 T C 0.081997 1.5817e-05
5:171842167 T C 0.779435 2.3179e-05
5:171842416 C T 0.057125 -2.1145e-05
5:171849662 T C 0.175248 -3.3939e-05
5:171852179 A G 0.587312 1.4917e-05
5:171852448 C T 0.060780 -1.5815e-04
5:171864809 T C 0.851919 -2.1736e-05
5:171865548 T C 0.674594 -5.8959e-05
5:171866325 G T 0.108330 6.4855e-06
5:171877138 C T 0.246453 4.1116e-05
5:171878751 A G 0.713783 -4.0727e-05
5:171887781 A G 0.785845 6.7315e-06
5:171888991 T G 0.073662 3.6483e-05
5:171890143 G T 0.044525 3.1060e-05
5:171896736 A G 1.203846 -8.5761e-07
5:171900285 G A 0.036145 -1.2424e-05
5:171900324 G A 0.574638 -1.2904e-05
5:171901626 G C 0.309515 -4.3302e-06
5:171908794 G A 0.447940 -1.1420e-05
5:171913126 T C 0.341417 -9.7003e-06
5:171913129 T C 0.193766 3.3852e-05
5:171916696 A G 1.014226 5.2177e-07
5:171918828 T G 0.822211 1.8687e-06
5:171919320 T C 0.702183 -2.7533e-05
5:171922102 T C 0.417894 2.7065e-05
5:171922637 G A 0.676584 -4.4556e-05
5:171925891 A G 0.134851 5.1904e-06
5:171937612 T C 0.047417 6.7791e-05
5:171938093 C T 0.616690 -3.0960e-05
5:171947153 G T 0.034801 -2.2506e-05
5:171948426 C A 0.447433 -4.0834e-06
5:171950908 G C 0.638397 -5.6855e-05
5:171966558 T C 0.513691 1.9118e-05
5:171967783 G A 0.033879 -4.0623e-05
5:171971266 T C 0.149727 1.9269e-05
5:171972805 A G 0.080040 1.5320e-05
5:171976966 A G 0.493234 1.1242e-05
5:171984576 A G 0.025317 -2.9699e-05
5:171986158 T G 0.036362 5.7275e-05
5:171986370 T C 0.025895 4.1717e-05
5:171988275 C T 0.032084 5.4733e-05
5:171991070 T C 0.034590 -4.0867e-05
5:171991642 T C 0.055337 3.3628e-05
5:171993280 C T 0.225989 -2.9261e-06
5:171996642 G A 0.062104 3.2625e-05
5:171997182 T C 0.170996 5.4172e-05
5:172000327 C T 0.033542 4.1348e-05
5:172006138 C T 1.962284 5.3119e-05
5:172006521 A G 0.071218 -7.1880e-05
5:172009980 C T 0.539493 1.6371e-05
5:172010814 T C 0.056612 -7.6493e-05
5:172011020 T C 0.045970 1.1956e-05
5:172015245 T C 0.031805 -1.4633e-05
5:172018540 A G 0.052883 5.8635e-05
5:172021610 C T 1.705114 2.8130e-06
5:172022387 A G 0.057528 7.7587e-05
5:172026286 T C 0.751440 5.8743e-05
5:172027559 G T 0.053519 1.4446e-05
5:172031468 G A 1.251494 5.2692e-05
5:172036332 C T 0.811915 1.1366e-04
5:172037490 T C 0.156380 -1.3430e-05
5:172041824 A G 0.572719 7.8641e-05
5:172046919 A G 0.035950 -5.2897e-05
5:172050762 A G 0.040754 -9.4363e-06
5:172050910 T G 0.513121 -1.6206e-05
5:172053183 A G 0.081017 6.1500e-06
5:172053564 T G 0.270981 1.4546e-05
5:172055907 A G 0.042292 -1.4536e-05
5:172059297 G A 0.244665 3.2811e-05
5:172066288 C T 0.210364 3.7664e-05
5:172070220 G T 0.339405 -2.5146e-05
5:172071191 T C 0.039377 4.1070e-05
5:172071962 C T 0.927769 2.4001e-05
5:172073310 C T 0.026891 -3.1049e-05
5:172079889 T C 1.011438 -8.4199e-05
5:172091458 G A 0.089060 1.3308e-05
5:172098544 A G 0.335014 2.0290e-05
5:172098571 A G 0.091972 -2.3750e-06
5:172098744 C T 1.376520 -3.2888e-05
5:172099778 T C 0.237456 -5.1560e-06
5:172108303 G C 0.094515 8.4144e-05
5:172110241 T C 0.031708 -4.2042e-05
5:172119559 A G 0.069764 -1.1047e-05
5:172119625 T C 0.213074 5.4825e-05
5:172119719 C T 0.832023 -6.9239e-05
5:172121691 C T 0.052614 -7.0050e-05
5:172122001 C A 0.545079 -7.0417e-05
5:172123965 G C 0.135166 5.9821e-05
5:172127709 G T 0.201538 5.4580e-05
5:172128357 G A 0.627913 -3.9816e-05
5:172129846 G C 0.451308 1.2323e-03
5:172130774 T C 1.191460 8.9869e-05
5:172131521 G A 0.266200 1.2915e-04
5:172133229 C A 0.208209 5.6592e-05
5:172143382 A G 0.035479 -2.9188e-05
5:172145370 G T 1.772596 -1.3061e-04
5:172149548 C T 0.053669 -1.4784e-04
5:172150020 T C 1.813665 -5.2703e-04
5:172150990 A G 0.513433 1.1261e-04
5:172152265 T C 0.149694 1.1442e-05
5:172153570 T C 0.121248 -2.5913e-06
5:172157736 A G 0.478223 -7.8021e-05
5:172160736 G A 0.825379 -4.8713e-04
5:172167974 A G 0.365744 -4.3483e-05
5:172172046 T G 0.047646 8.5980e-05
5:172175009 A C 0.327795 -7.1719e-05
5:172175327 A G 0.089868 -9.8361e-05
5:172176904 T C 0.957250 7.8767e-05
5:172193874 G A 1.025174 -4.5662e-05
5:172193973 C G 0.101290 4.4975e-05
5:172196752 G A 0.079901 -8.1600e-05
5:172201524 C G 0.049306 -4.7116e-05
5:172202824 A G 0.109629 -4.6445e-07
5:172203148 C G 0.293205 4.7831e-05
5:172205000 C T 0.361330 -1.0909e-04
5:172205614 C T 0.758473 1.0801e-05
5:172210096 G T 0.117499 -1.2363e-05
5:172218099 A G 0.415505 -7.5810e-05
5:172218144 A G 0.567588 3.0493e-05
5:172220376 T C 0.093260 6.5339e-05
5:172222345 T C 0.888927 4.8639e-05
5:172225349 G A 0.129158 -2.2665e-05
5:172226444 A G 0.110528 -5.7930e-05
5:172227469 G A 0.033925 2.9541e-05
5:172233617 G T 0.253263 2.0331e-05
5:172243704 T C 0.050887 3.6735e-05
5:172244155 A G 1.373424 3.8067e-06
5:172245092 C T 0.171200 -3.2189e-06
5:172246156 A C 0.365404 2.8207e-05
5:172249034 T C 0.238053 1.7356e-05
5:172256024 C T 1.501618 -9.1477e-06
5:172258980 T A 0.060134 -1.5349e-05
5:172259823 G C 0.095195 7.1953e-05
5:172263526 A G 0.320018 1.1655e-05
5:172267210 A G 0.464944 2.0967e-05
5:172268003 G A 0.836619 1.2933e-05
5:172268736 T C 0.080952 1.0263e-06
5:172270951 T C 0.029247 -7.0842e-05
5:172273814 A G 0.296805 -1.0683e-05
5:172274113 C T 0.093221 -5.5281e-05
5:172275023 C T 0.055369 6.3874e-06
5:172275263 A G 0.166452 -4.9285e-05
5:172275997 C A 0.051487 -3.8586e-05
5:172276930 G A 0.046028 -7.3334e-05
5:172277675 C T 0.120291 -2.5291e-05
5:172282390 T C 0.025771 5.9628e-05
5:172283930 G A 0.258482 2.8717e-05
5:172284162 A G 0.772921 -1.9201e-05
5:172285605 C T 1.418319 8.1917e-05
5:172288907 C A 1.926523 1.3035e-05
5:172289456 A G 0.031101 -5.2792e-05
5:172289966 T C 1.748454 5.2797e-05
5:172290828 A G 1.686957 7.7064e-06
5:172293335 T C 1.338798 2.8290e-05
5:172297158 C T 1.628546 8.4055e-06
5:172302688 T C 0.022724 -1.1451e-05
5:172303229 A G 0.743806 -1.8357e-05
5:172303550 G A 0.307691 -1.4240e-05
5:172306880 A C 0.049809 -1.0396e-05
5:172308734 A G 0.052714 -1.5089e-05
5:172309192 A G 0.076496 1.3044e-05
5:172314214 A G 0.070027 1.1916e-05
5:172317259 C T 0.052250 -4.1327e-05
5:172317437 G T 0.092150 -7.3180e-06
5:172321867 A G 0.047018 3.4958e-07
5:172322142 C T 0.400636 9.3645e-06
5:172322513 C T 0.068985 -4.8749e-05
5:172324978 A G 1.385769 2.2389e-05
5:172333368 T G 0.081170 5.9834e-05
5:172334875 C A 1.489125 -2.1383e-05
5:172341431 C T 0.437174 8.4089e-06
5:172344808 A G 0.052964 6.0862e-05
5:172346588 G A 0.783661 -6.9653e-05
5:172348466 G A 1.182554 -1.1678e-04
5:172352779 G A 0.033360 -1.7984e-05
5:172353872 G T 0.219494 -1.1911e-04
5:172360034 A G 0.304490 4.9120e-05
5:172361257 G A 0.050160 -3.9880e-05
5:172368674 G A 1.476142 -3.1577e-05
5:172370094 G A 0.076947 -9.4664e-05
5:172374851 G A 0.063639 4.4403e-05
5:172376178 G A 1.034200 8.6762e-05
5:172382902 A G 0.887561 -1.7964e-06
5:172383219 G A 0.189192 -1.8666e-05
5:172388113 G A 0.049176 -2.5451e-05
5:172388917 G A 0.073893 -2.9003e-05
5:172391646 A G 1.852549 4.8266e-05
5:172392747 C A 1.625599 2.2013e-05
5:172393670 T C 0.020646 8.7997e-05
5:172397288 A G 0.029932 -2.6431e-05
5:172400764 T C 0.140103 -6.4292e-05
5:172411634 C G 0.126003 -6.6317e-05
5:172423193 G A 0.041081 -1.3103e-05
5:172429455 C A 0.090238 -4.2591e-05
5:172431581 T C 0.164982 -6.8312e-05
5:172443263 A G 0.048219 1.1881e-04
5:172456859 G A 0.267366 1.1895e-05
5:172461243 T C 0.282770 2.3390e-05
5:172466681 G A 0.046184 -3.9000e-05
5:172467002 T G 0.020701 1.0644e-04
5:172471890 G C 0.072328 2.8313e-06
5:172480336 T C 1.231834 -2.2574e-04
5:172492494 T C 0.064613 1.1017e-05
5:172493651 T C 0.059339 -2.0229e-05
5:172494459 A G 0.176738 2.8895e-05
5:172508979 C T 0.073500 3.8647e-05
5:172510520 T C 1.363901 -1.8670e-05
5:172517001 G T 0.033830 -1.0423e-04
5:172530953 G C 0.144115 6.5715e-05
5:172546325 G A 0.025379 -8.1503e-06
5:172546699 T C 0.244606 8.1014e-05
5:172550204 T C 0.114358 6.2144e-05
5:172558196 A G 1.184816 -4.9084e-05
5:172588193 C T 0.021286 8.2751e-05
5:172590025 C T 0.064074 4.5020e-06
5:172591337 G T 0.264746 -2.2061e-04
5:172592710 A G 0.065038 -3.6029e-06
5:172595308 T C 0.931135 8.0436e-06
5:172606818 T C 0.753216 -2.1960e-05
5:172607729 A G 0.046430 1.0667e-05
5:172610244 T C 0.198556 -6.2264e-05
5:172616029 G A 1.853733 -1.8615e-05
5:172620700 G T 1.103546 -2.7079e-05
5:172621424 T C 0.094714 1.9873e-04
5:172622082 T C 0.073201 1.7781e-05
5:172622692 G C 0.029926 8.4846e-06
5:172623175 T C 0.178130 3.9638e-05
5:172624717 A G 0.074117 9.2063e-05
5:172625296 A G 0.036038 8.2051e-05
5:172628576 T C 0.040127 -2.7406e-04
5:172628802 T C 0.184722 1.2172e-04
5:172630862 T C 0.454951 -8.5759e-06
5:172632919 G A 0.675681 -3.0167e-06
5:172633359 G A 0.218494 5.1642e-06
5:172643847 G A 0.323342 -1.1597e-05
5:172650524 T C 1.263016 4.4743e-06
5:172652395 T G 0.332501 -5.8485e-05
5:172652499 T C 0.238787 2.3872e-05
5:172657953 T C 0.035792 6.9483e-06
5:172666665 G A 0.029660 -2.7859e-05
5:172668080 T C 0.056067 -4.7048e-05
5:172668504 A G 0.069320 -4.3979e-06
5:172670406 T C 0.215619 2.2033e-05
5:172670462 G A 0.224379 -1.7756e-05
5:172670518 T C 0.047560 4.0386e-05
5:172671969 A G 0.031828 -6.0546e-05
5:172675616 G A 0.245324 1.6017e-05
5:172676068 A C 0.042367 6.2896e-05
5:172677471 G A 0.654321 -1.8272e-05
5:172677800 C G 1.124604 -4.8970e-07
5:172677899 G A 0.184229 -1.0663e-05
5:172678983 C T 0.716318 2.9259e-05
5:172679069 G C 0.675185 -2.6200e-05
5:172680421 C T 0.022042 1.8269e-05
5:172680870 G A 0.269699 7.9625e-06
5:172682953 G A 0.577997 -2.0723e-04
5:172684686 G A 0.046018 6.5446e-05
5:172690224 C A 0.636167 -9.0263e-05
5:172695106 A G 0.040634 -4.3474e-05
5:172698790 T G 0.269722 -1.9951e-05
5:172701589 T C 0.459871 -1.0871e-05
5:172702739 C T 0.472517 -1.9157e-05
5:172704468 C T 0.034768 2.6548e-05
5:172707503 G A 0.289287 -3.9650e-05
5:172708377 C T 0.068859 -1.2864e-04
5:172711456 G A 0.219335 -3.7159e-06
5:172714121 A G 0.176653 -7.2525e-06
5:172725336 A G 1.186270 7.1326e-06
5:172726334 G A 1.659589 -1.4747e-05
5:172727534 A C 0.116000 -1.3846e-05
5:172728491 T C 1.595628 -1.0320e-05
5:172729864 A G 0.056810 2.2057e-05
5:172730708 A G 1.243704 -3.0584e-05
5:172732205 C A 0.124150 -4.3282e-06
5:172734302 T C 0.218607 -4.9548e-05
5:172734672 C T 0.146231 8.0897e-05
5:172736916 T C 0.033684 2.9631e-05
5:172737199 C T 0.888022 4.0321e-06
5:172738739 T C 0.111761 -4.6917e-05
5:172740329 A G 0.609689 -3.0379e-05
5:172746465 C A 0.067989 4.1218e-05
5:172749822 T C 0.024006 6.0464e-05
5:172749961 A G 0.049352 -5.0200e-05
5:172750120 A C 0.123154 -2.0379e-05
5:172758076 C T 1.112261 3.6454e-05
5:172760613 C T 0.024113 3.0513e-05
5:172762127 G C 0.082219 -2.1603e-05
5:172762651 G A 0.702313 2.8269e-05
5:172763797 G T 0.419140 -7.8325e-06
5:172765347 C G 0.197290 9.9801e-06
5:172766002 G A 0.289248 5.1901e-06
5:172767089 C T 0.191295 1.5431e-05
5:172767316 G A 0.033957 7.7197e-06
5:172768779 T C 0.208394 6.3302e-06
5:172769501 C T 0.844554 7.9639e-05
5:172772751 T G 0.233889 -1.4978e-06
5:172772955 T C 0.475512 2.5949e-05
5:172774424 C T 1.410276 -3.4938e-05
5:172780104 C T 0.323845 3.0121e-06
5:172781975 T G 0.223181 -1.5200e-05
5:172782386 T C 0.794213 -2.7617e-06
5:172782578 C T 0.236735 6.5740e-06
5:172785466 G T 0.074795 6.4895e-05
5:172785612 T C 0.072234 -3.0239e-06
5:172785895 G T 0.251072 2.2599e-05
5:172791044 T C 0.887801 8.0148e-05
5:172792095 T C 0.102764 -4.3854e-05
5:172797738 A C 0.084614 8.1689e-05
5:172798133 G A 1.065691 3.2429e-05
5:172798899 T C 0.173401 -8.0406e-05
5:172801445 T C 1.406612 8.3975e-06
5:172803687 A G 0.518408 -1.0234e-05
5:172808188 T C 0.090897 1.0481e-05
5:172810614 C T 1.584755 2.3367e-05
5:172813155 T C 0.115198 1.4168e-05
5:172816548 T C 0.149873 -7.8279e-05
5:172818015 A G 0.736419 9.9545e-05
5:172818061 A G 1.416313 3.2200e-05
5:172821732 C T 0.366961 -1.8011e-05
5:172825262 C T 0.058959 9.2451e-06
5:172826291 C T 0.736776 -6.9485e-06
5:172836321 T G 0.262542 8.2485e-05
5:172836971 T G 0.024002 -3.8104e-05
5:172839336 T C 1.268573 3.1834e-05
5:172840155 T C 0.326422 5.7243e-05
5:172840456 A G 0.264772 5.1209e-05
5:172844615 A G 0.401928 -4.5399e-07
5:172844808 C A 1.421503 -7.5556e-06
5:172847035 T C 1.018916 -3.3057e-06
5:172851734 T C 0.043318 4.2383e-07
5:172853099 C T 0.613567 -4.5528e-05
5:172857086 C T 0.252127 2.6575e-05
5:172859797 C T 0.023220 4.1084e-05
5:172860121 T C 1.943813 2.8859e-05
5:172860191 T C 0.021896 5.3614e-05
5:172860596 C T 0.062964 6.0622e-06
5:172860824 A G 0.315419 1.8606e-05
5:172863848 A G 0.053224 4.0965e-06
5:172867422 G A 0.930453 3.8426e-06
5:172868256 A G 0.063701 -4.4166e-05
5:172869595 G T 0.677664 -2.4937e-05
5:172869654 C T 0.057313 7.9455e-05
5:172869810 T C 0.078369 1.6281e-04
5:172870009 A G 1.694088 -3.0183e-05
5:172872410 G A 0.521787 1.9161e-06
5:172872577 C A 1.413771 -3.6306e-05
5:172874286 A G 0.898294 -3.5608e-05
5:172874559 A G 0.061033 -7.7971e-05
5:172892328 T C 0.417495 2.8628e-06
5:172893123 G A 1.333933 -5.4809e-05
5:172893129 A G 0.081147 -1.1252e-05
5:172898697 G C 0.147143 5.7198e-05
5:172899502 C T 0.460709 4.0145e-06
5:172905083 T C 0.438667 -7.5874e-06
5:172906883 T C 1.880138 2.3372e-05
5:172907967 T C 0.054428 -1.1603e-04
5:172911777 G A 0.668148 6.1290e-05
5:172911988 C T 0.287596 -1.3871e-05
5:172923657 T C 0.070494 6.4754e-05
5:172927862 C T 0.917837 2.2755e-05
5:172931880 T C 0.026417 -4.7938e-06
5:172934898 A C 0.790724 -3.8772e-05
5:172939546 T C 0.121897 -5.5222e-05
5:172955183 T C 1.204430 -4.3189e-05
5:172969495 T G 0.213405 5.8329e-05
5:172970153 G C 0.027242 5.1650e-05
5:172977756 T G 0.086322 -7.6389e-05
5:172984114 T C 0.693215 2.0769e-05
5:172990983 T C 0.043272 2.0612e-05
5:172991170 C T 0.050108 -1.0483e-05
5:172993853 C T 0.044382 1.2373e-05
5:172998191 C T 1.204447 -7.2400e-05
5:173002891 G A 1.035762 1.4382e-05
5:173004662 G T 0.071913 2.6636e-05
5:173006269 T C 0.676840 7.6927e-05
5:173015152 A C 0.056512 1.8572e-06
5:173018372 C T 1.776225 3.0290e-05
5:173022229 T G 1.102413 -4.2514e-05
5:173022413 G A 1.462581 5.1899e-05
5:173026104 A C 0.068430 -8.0120e-05
5:173031100 T C 0.075029 2.6155e-05
5:173032258 G T 0.748883 1.1427e-06
5:173032600 A C 0.049014 -4.9120e-05
5:173034149 C T 0.574255 5.0451e-06
5:173036786 T C 0.448118 -6.0600e-05
5:173040777 A G 0.110664 1.8108e-05
5:173042973 C A 0.091202 -4.8127e-05
5:173045477 C T 0.173602 -1.1038e-05
5:173046388 T G 0.117165 5.5442e-05
5:173051989 C T 0.203466 2.0152e-05
5:173057412 T C 0.189516 -1.3451e-05
5:173063623 A G 0.047794 1.0870e-04
5:173067146 C G 0.106493 -8.7224e-06
5:173067686 A G 0.506019 2.6716e-05
5:173070505 A G 1.485922 -1.0605e-06
5:173081460 C T 0.828705 -1.5070e-05
5:173082990 T C 0.054714 -8.8374e-06
5:173085828 T C 0.060254 -7.9583e-05
5:173092743 T C 0.068956 -1.0609e-04
5:173094285 A G 0.035333 4.0208e-05
5:173099056 T G 1.362613 7.6090e-06
5:173103337 T G 0.253370 1.7236e-05
5:173106225 G A 0.038800 -3.2083e-05
5:173107759 G A 0.716097 -5.0820e-06
5:173113535 A G 0.033600 -3.5900e-05
5:173117206 G C 0.075990 -2.2947e-05
5:173118945 A C 0.103082 1.0114e-04
5:173122501 C T 1.488937 -1.8579e-05
5:173123512 A G 0.931119 -5.3898e-07
5:173124941 A G 0.075327 -5.7630e-05
5:173128421 T G 0.882604 3.1217e-05
5:173129604 G T 1.609241 2.4986e-05
5:173131744 A C 0.343274 3.6004e-06
5:173133180 T C 0.243302 2.5671e-04
5:173134162 C T 0.645145 -8.0992e-05
5:173136182 G A 1.044765 8.8071e-05
5:173136430 C A 0.020987 -2.0384e-05
5:173136493 C T 0.549201 3.9057e-05
5:173137796 A G 0.155871 2.0583e-04
5:173141268 C T 1.234736 -2.1858e-05
5:173144682 G A 0.369432 -4.3737e-05
5:173144726 G C 0.247868 -1.2680e-05
5:173148937 T C 0.356241 -3.6925e-06
5:173149607 C T 0.146085 2.6305e-05
5:173151427 C T 0.636972 -5.5458e-05
5:173156504 T C 0.586725 -1.1111e-04
5:173156798 T C 0.089158 -5.7239e-05
5:173157581 C T 0.089988 -4.8983e-05
5:173160380 A C 0.031455 -2.6700e-05
5:173160684 C T 0.740165 4.1446e-05
5:173167542 A G 0.317886 2.2600e-05
5:173167850 C A 0.579688 3.9597e-05
5:173170198 G T 0.970853 2.8824e-05
5:173171660 A C 0.620994 4.1935e-05
5:173172447 A G 0.035022 -3.2176e-05
5:173176479 G A 0.563297 4.7507e-05
5:173177944 A G 0.138100 -1.9279e-05
5:173181008 T C 0.278817 2.9511e-04
5:173182538 G C 0.125491 -2.8811e-05
5:173183410 T C 0.555400 -1.6652e-05
5:173183624 G A 1.332329 1.5334e-04
5:173184560 C T 0.909109 1.8993e-04
5:173184742 A G 0.080047 1.2375e-06
5:173185882 A C 0.053565 -1.3273e-04
5:173188182 T G 0.337808 -1.5219e-04
5:173191624 T C 0.184193 4.3183e-05
5:173192491 C G 0.127230 -3.7620e-06
5:173193138 A G 0.072241 -8.3756e-06
5:173197653 G A 0.348409 -3.9027e-05
5:173202878 G A 0.144319 -1.7850e-05
5:173203737 T C 0.186332 -3.1750e-05
5:173204210 G A 1.441406 3.8244e-05
5:173207311 G A 0.950639 6.7384e-05
5:173208973 A G 0.107191 -5.8253e-05
5:173209355 T C 0.066479 -1.5375e-05
5:173211092 T C 0.234139 -2.8002e-05
5:173212464 C A 0.827183 5.9413e-05
5:173213637 G C 0.331401 -3.7010e-06
5:173215008 A G 0.036025 -6.3909e-05
5:173216831 T C 0.066914 -5.0666e-05
5:173217328 A G 0.365770 3.9061e-07
5:173218766 C T 0.090173 6.7241e-07
5:173219779 A G 0.084380 -3.0462e-05
5:173223271 T C 0.060205 2.5384e-05
5:173224082 G C 0.101242 5.7296e-06
5:173224804 A G 1.194391 8.3780e-05
5:173226092 G A 0.690333 3.4879e-06
5:173226340 T C 0.044989 -6.6028e-05
5:173229685 T C 0.057716 -5.5668e-05
5:173232030 T C 0.053324 -1.1817e-06
5:173233525 C T 0.082841 -1.7658e-05
5:173234264 A G 0.029374 1.5391e-05
5:173235244 A G 0.027897 -1.7951e-05
5:173235392 C T 0.152781 -4.0683e-05
5:173236502 G A 0.230564 -2.1755e-05
5:173243119 C A 0.915815 5.1252e-05
5:173249692 G T 1.516688 -1.2662e-05
5:173252579 G C 0.036161 2.3287e-04
5:173255799 T G 0.021805 2.0385e-05
5:173260597 A G 1.248417 -9.3826e-05
5:173262738 A C 1.874993 4.2936e-05
5:173267264 A G 0.433191 -2.5008e-04
5:173277210 C T 0.640582 2.0953e-05
5:173278859 A G 0.059196 6.6157e-05
5:173279842 T C 1.133780 7.2426e-05
5:173282782 A G 0.341872 7.4731e-05
5:173283265 A G 0.310356 4.4109e-05
5:173290412 G C 0.023444 1.7307e-05
5:173300960 T C 0.088765 -9.4283e-05
5:173306596 C T 1.424450 -1.4952e-04
5:173311045 C T 0.335799 -4.9498e-09
5:173321844 A C 0.052253 -7.7050e-05
5:173333586 T C 0.514049 9.8845e-06
5:173335740 C G 0.032367 2.3338e-05
5:173359331 G A 0.130336 -1.9893e-05
5:173362458 A G 0.604051 -4.2918e-04
5:173374270 A G 0.067028 -5.8729e-05
5:173396930 G A 0.327097 -1.4122e-05
5:173410650 C T 0.282312 1.9821e-05
5:173413153 A G 0.256937 8.1118e-05
5:173414926 G A 0.583625 -1.3998e-07
5:173417042 G C 1.490475 -1.3747e-04
5:173418926 G T 0.561359 1.1735e-06
5:173426709 T G 0.075743 5.1041e-07
5:173428567 T C 0.022584 -8.0181e-06
5:173453896 G A 0.074117 3.6858e-05
5:173455469 T C 0.085448 2.8694e-05
5:173475925 T C 0.198585 -2.4458e-05
5:173479675 T C 0.081501 -2.8674e-05
5:173488247 C G 0.045505 6.2353e-05
5:173492825 T C 0.055100 -1.2126e-04
5:173498947 T G 0.077804 -7.0264e-06
5:173501965 G A 0.028079 2.1795e-05
5:173504909 C T 0.243201 -1.4426e-05
5:173511536 A G 0.044181 -3.9637e-05
5:173512434 T C 0.339330 9.9515e-06
5:173517804 G A 0.153907 1.5936e-05
5:173523067 C T 0.055314 1.0787e-05
5:173525872 T G 0.457612 5.2942e-06
5:173530413 A G 0.090144 7.9445e-05
5:173530414 C T 0.034200 -3.3891e-05
5:173536952 T C 0.031036 8.9871e-06
5:173538945 T C 0.091274 3.2896e-05
5:173542308 T G 0.869543 -4.3223e-05
5:173542557 G T 1.452549 3.5355e-06
5:173544458 G A 1.970655 2.2907e-05
5:173547383 G A 0.210250 -3.6787e-05
5:173549404 A G 0.051844 -2.5826e-05
5:173552768 C T 0.705192 -1.3290e-05
5:173553979 A G 0.067882 -5.3581e-06
5:173559269 G A 0.131102 1.8274e-05
5:173561015 C T 0.367098 1.5540e-05
5:173563044 A C 0.033051 -5.6055e-05
5:173565950 T C 0.111125 7.5743e-05
5:173566106 G A 0.260696 7.5234e-05
5:173567250 A G 0.036933 -9.7067e-05
5:173570810 G A 0.075113 4.9118e-05
5:173571539 C T 0.617365 5.0309e-05
5:173575127 A T 0.330489 1.5548e-05
5:173575440 C A 0.040536 -1.1059e-04
5:173576129 G A 0.286824 -1.1336e-05
5:173577443 C T 0.427443 4.9293e-05
5:173579074 G A 0.051990 -3.7184e-05
5:173593405 T C 0.168974 7.4717e-05
5:173593546 G A 1.195690 6.0109e-05
5:173593964 A G 0.090855 1.4798e-05
5:173594254 T C 0.458995 1.5268e-05
5:173594345 C T 0.049296 1.9206e-05
5:173594648 T C 0.031162 1.6349e-04
5:173598915 A G 0.034058 -1.2471e-04
5:173599018 A G 0.087957 1.9804e-05
5:173600224 C T 0.287191 1.4302e-05
5:173601704 T C 0.914591 2.2107e-05
5:173601819 C T 0.070774 -3.0572e-05
5:173603395 T C 0.033762 1.5017e-05
5:173604854 T C 0.031727 2.2774e-06
5:173606646 C T 0.120090 1.2429e-04
5:173607424 A G 0.271514 2.5632e-05
5:173607501 T C 0.030971 1.6689e-04
5:173609963 A G 0.028378 1.7083e-05
5:173612409 A G 0.032519 1.4359e-04
5:173612458 T C 0.067758 -4.8876e-05
5:173615491 A G 0.025223 -5.1576e-05
5:173616258 A G 0.024833 1.3625e-05
5:173616645 C T 0.348655 -1.7203e-06
5:173619563 T C 0.067349 -2.3020e-05
5:173620278 A G 0.023993 4.0312e-06
5:173620286 C T 0.984060 -3.8115e-05
5:173620652 A C 0.025521 3.1377e-05
5:173621309 A G 0.021730 4.3252e-05
5:173621491 C G 0.071669 3.4060e-05
5:173624090 T G 0.707587 -7.4846e-05
5:173624535 A C 1.300193 -2.4398e-04
5:173631215 A G 0.341456 2.2243e-05
5:173634579 G T 0.071251 -1.0893e-05
5:173635675 G A 0.826865 -9.1829e-05
5:173642071 A G 0.047826 6.2924e-05
5:173648438 C T 0.663737 9.5895e-05
5:173650982 C T 1.978679 1.1796e-05
5:173655214 C G 0.719165 -2.7007e-04
5:173661927 T C 0.213002 -2.9187e-05
5:173663189 G A 1.395034 -5.2499e-05
5:173670147 C G 0.335835 2.3372e-05
5:173670489 C T 0.476545 5.2928e-05
5:173672119 G T 0.336961 2.6122e-05
5:173681576 A G 1.758542 -2.4540e-05
5:173682973 G A 0.211779 7.3717e-05
5:173683048 G T 0.345221 2.1929e-05
5:173684863 A G 0.074974 2.1912e-05
5:173685519 A G 0.333141 1.2989e-04
5:173685962 C T 0.167387 5.4479e-05
5:173686434 T C 0.028316 -5.7698e-05
5:173687247 T C 0.383693 3.3335e-05
5:173687502 T C 1.136890 -2.3582e-05
5:173687757 C T 0.574670 -1.7012e-04
5:173687968 T C 0.278476 6.8794e-05
5:173688867 T C 0.030352 -5.0646e-06
5:173701609 C T 1.811266 1.3634e-05
5:173707235 G A 0.299067 1.3004e-05
5:173711537 T C 0.141041 5.8544e-05
5:173720651 A G 0.483331 2.5166e-04
5:173722032 A G 0.410234 1.0428e-04
5:173728190 A G 1.620172 4.1386e-05
5:173731655 C G 0.121979 -3.2292e-05
5:173733558 T G 0.109434 1.8725e-05
5:173734496 C T 1.440225 -2.7343e-05
5:173735238 C T 0.098165 -1.7549e-05
5:173735530 A G 1.788572 -3.7161e-05
5:173736500 T C 0.041289 -1.0121e-04
5:173736571 A G 0.129019 4.7854e-05
5:173737325 T C 1.919018 -5.5512e-05
5:173737941 A G 0.039653 -4.5124e-05
5:173740532 T C 1.877801 -6.3849e-05
5:173744624 A G 0.520612 -9.8145e-05
5:173745259 C A 1.282436 -9.7422e-05
5:173746162 T C 1.124926 -9.8460e-05
5:173746376 G A 0.050011 -1.7118e-05
5:173748222 A G 0.191856 2.3611e-05
5:173750017 C A 0.562083 3.4972e-06
5:173750627 A G 0.050682 -1.7722e-04
5:173751305 G A 0.042915 2.3452e-05
5:173753344 A G 1.464691 -7.7513e-05
5:173754762 C T 0.107142 -2.8732e-05
5:173755432 T G 0.046766 -1.6647e-05
5:173755653 C T 0.262867 -3.2845e-05
5:173760242 C G 1.050958 -7.2882e-06
5:173760843 C T 0.204174 6.9854e-06
5:173761239 C T 0.044386 -1.6520e-05
5:173761877 G A 0.496493 -1.5925e-04
5:173761986 G A 0.055707 1.0705e-06
5:173762494 A G 0.047638 4.8760e-05
5:173762506 A C 1.139752 -2.2608e-05
5:173762787 A G 0.353923 1.2393e-04
5:173763567 A G 1.476450 1.5234e-05
5:173763736 G T 0.056898 4.3251e-05
5:173764371 A G 0.369321 -8.9664e-06
5:173766154 C T 0.033431 5.0232e-05
5:173766430 A G 0.066944 2.3144e-05
5:173767349 A G 0.440595 -2.0948e-05
5:173767377 G A 0.797241 4.9098e-05
5:173768539 A G 0.292650 -7.8052e-05
5:173779875 T C 0.087924 2.8023e-05
5:173780080 A G 0.180412 6.5372e-05
5:173781801 A G 0.043564 -3.2960e-05
5:173782172 G A 1.344913 1.3177e-05
5:173782408 T C 0.095058 4.4930e-05
5:173783007 A G 0.068359 1.0673e-06
5:173785447 T G 0.031948 5.3714e-05
5:173787452 A G 0.340833 -9.6647e-05
5:173788480 T G 0.596550 -1.5314e-05
5:173798054 A G 0.242743 2.1687e-05
5:173802309 C T 1.310395 1.4475e-05
5:173802398 A G 0.044908 1.3475e-04
5:173806714 A G 0.361869 2.5272e-05
5:173811579 T C 0.535065 1.0269e-04
5:173814032 T C 0.057486 -3.4826e-05
5:173814618 A G 0.582613 5.8847e-06
5:173815851 A C 0.034941 2.7229e-05
5:173819880 A G 0.026258 -5.4276e-05
5:173822586 C T 0.027492 -2.0276e-09
5:173826530 A G 1.450971 2.1225e-05
5:173829300 T C 0.038842 -1.0746e-05
5:173834638 G A 0.785537 2.0473e-05
5:173836540 A G 0.663588 -6.8705e-06
5:173843784 G A 0.063896 3.9118e-05
5:173851172 G A 0.224898 6.2800e-05
5:173855413 C A 0.519304 -5.0489e-05
5:173855426 T C 0.467989 -4.9948e-05
5:173858537 A C 0.033000 3.8688e-05
5:173859366 A G 0.712196 -9.2618e-06
5:173859657 T C 1.253948 5.4415e-07
5:173863445 G A 1.009997 5.3195e-05
5:173872772 T C 0.174300 1.4599e-04
5:173888015 C A 0.077781 -8.7209e-05
5:173907167 T C 0.144040 1.3796e-04
5:173907410 A G 0.563998 2.1927e-05
5:173910135 G A 1.317308 2.0165e-05
5:173912505 G T 0.109207 2.1169e-05
5:173918175 A G 0.890180 -5.4764e-05
5:173919403 T C 1.588815 5.6639e-07
5:173919466 G A 0.108746 1.0494e-04
5:173920527 C G 0.022181 -1.6718e-05
5:173922112 T C 0.058729 -6.7459e-06
5:173931151 T C 1.773661 -2.2082e-05
5:173944166 C T 1.267190 -5.8652e-05
5:173944657 A G 0.026073 6.0203e-06
5:173953388 T C 0.024376 -9.2662e-06
5:173955389 T C 0.392496 5.1536e-05
5:173961452 C G 0.086253 -1.4631e-04
5:173961637 T C 0.704455 -1.0407e-05
5:173970217 A G 0.146007 -3.0863e-05
5:173975323 T C 0.514981 1.3740e-05
5:173979305 G A 1.689235 -3.3567e-05
5:173980579 T C 0.025051 8.8133e-06
5:173980953 C A 0.200798 2.7400e-05
5:173985281 C T 1.766634 3.2441e-05
5:173987628 A T 0.053912 -3.8574e-05
5:173988991 T C 0.034791 8.6876e-05
5:173996670 A G 0.168289 -4.1226e-05
5:174004543 C T 0.067009 -1.7812e-05
5:174005336 C T 0.067564 1.8255e-06
5:174006466 T C 0.101884 1.0701e-04
5:174010724 A G 0.097155 3.2784e-05
5:174011260 C T 1.010510 -2.0281e-05
5:174011781 A G 0.057047 3.8363e-05
5:174016594 A G 0.036852 7.4556e-05
5:174016838 T C 0.093400 8.0616e-05
5:174018266 G C 0.228641 -2.5494e-05
5:174019318 A G 0.916555 2.8323e-05
5:174023808 G A 0.060498 -1.7772e-06
5:174027661 T G 1.535890 1.4950e-05
5:174031539 T C 0.059566 1.8157e-05
5:174037081 G A 1.752278 -2.8626e-06
5:174037100 C T 0.028232 -6.3092e-06
5:174038056 A G 0.253458 -6.3081e-05
5:174038255 C T 0.234639 -1.0317e-05
5:174038768 T C 0.408919 -2.5578e-05
5:174038943 A G 1.977763 -1.4386e-04
5:174039803 G T 0.439699 -8.8746e-05
5:174045332 T C 0.046430 -2.4701e-05
5:174050782 T C 0.063529 -7.4970e-05
5:174051074 A G 0.612548 -4.1817e-05
5:174051485 A G 0.054337 4.1558e-05
5:174054598 A G 0.203035 -1.7559e-05
5:174057889 T C 0.054438 -1.4115e-05
5:174059232 C G 0.140356 2.5275e-05
5:174062145 G A 0.207712 -2.3460e-05
5:174063705 G A 0.250137 -4.7125e-05
5:174069956 T G 1.823379 -4.2174e-06
5:174071800 A G 0.036765 -6.6710e-07
5:174071838 T C 1.172930 1.9097e-05
5:174073675 A G 0.620344 -2.5141e-05
5:174076693 G C 0.029286 1.2139e-05
5:174078900 T C 0.199766 2.9934e-05
5:174083204 A G 0.036047 -3.8165e-05
5:174097159 A G 0.161100 -9.1784e-06
5:174100036 C T 0.034110 1.2139e-05
5:174103320 A G 1.143476 3.4476e-05
5:174115370 C A 0.691147 -2.4704e-05
5:174118800 C T 0.074714 -8.0275e-05
5:174123969 G A 0.462786 -3.8752e-05
5:174126128 T C 0.113725 1.1626e-05
5:174126405 T C 0.396284 -3.5441e-07
5:174126415 T C 0.860209 -5.1160e-05
5:174132301 G A 0.023149 1.9706e-06
5:174133056 A G 0.061922 -2.0900e-05
5:174134882 T C 0.035872 -1.1882e-05
5:174136121 C T 0.060524 -5.2385e-05
5:174140864 A G 1.326461 5.6686e-05
5:174145717 G A 1.223308 1.8804e-05
5:174147185 C T 0.036252 -2.4392e-05
5:174147647 T C 0.053269 -1.8022e-05
5:174147923 C T 0.037992 -1.2810e-05
5:174153111 T C 0.027453 -1.1107e-04
5:174154986 C T 0.027875 -1.1496e-05
5:174156168 C T 1.804021 4.5376e-05
5:174157932 T G 0.028913 -2.1225e-05
5:174158188 T C 1.092965 3.4394e-06
5:174158381 C G 1.727117 5.7563e-06
5:174160985 A G 0.195300 5.3157e-05
5:174164216 T C 1.758344 2.1745e-05
5:174167623 A C 0.252925 5.9074e-06
5:174170812 T C 0.047479 -3.3036e-05
5:174173171 A G 0.142440 -7.5059e-06
5:174173364 A G 0.588335 -1.2543e-05
5:174175771 A G 0.274052 1.2816e-04
5:174176149 A G 0.022185 2.1656e-04
5:174177562 A G 0.406329 1.8207e-05
5:174180140 T G 0.331635 -4.9194e-05
5:174180475 A G 0.376981 5.2572e-04
5:174186281 A G 0.073756 -8.6328e-05
5:174186726 G C 0.021458 -6.3402e-05
5:174187251 A G 0.022039 9.2381e-06
5:174189617 G A 0.284646 3.6058e-05
5:174192264 A G 0.030396 6.4870e-05
5:174193309 T C 1.560856 1.2708e-05
5:174201087 G A 1.396657 -1.3707e-05
5:174201581 A G 0.334906 2.1073e-04
5:174201740 A G 0.138918 4.3728e-05
5:174202444 G A 0.883039 -1.1770e-04
5:174206475 A G 1.530080 -1.1448e-04
5:174215849 T C 0.030669 1.2395e-04
5:174220114 A G 0.295023 5.5407e-06
5:174221703 C A 0.385076 -1.1217e-05
5:174225304 T C 0.068158 1.3988e-06
5:174225609 T C 0.095659 -1.1497e-04
5:174230091 T C 1.317824 -4.0292e-06
5:174244249 G A 0.127779 -1.0341e-04
5:174245279 A G 0.070305 5.1251e-05
5:174247259 A G 0.145111 1.1159e-04
5:174247579 C A 0.073072 -7.6013e-06
5:174248096 T G 0.086165 1.4933e-06
5:174250239 T C 0.600032 -6.0842e-05
5:174260369 A C 0.099684 -1.1528e-05
5:174266145 A G 0.807235 2.6628e-05
5:174267734 T C 0.054107 4.1377e-06
5:174270849 A C 0.994904 3.2547e-05
5:174272876 A C 1.189666 6.6942e-06
5:174273758 T C 0.027923 -1.8940e-05
5:174274276 T G 0.860131 1.1936e-04
5:174274311 T C 0.193431 2.2314e-05
5:174274794 G A 0.158685 -4.1702e-05
5:174274989 T C 0.196310 -5.5933e-06
5:174280310 G A 1.556221 -5.0957e-05
5:174282182 C T 0.372067 -3.8366e-05
5:174282871 G A 0.107178 -6.5513e-05
5:174284797 C A 0.023069 7.8551e-05
5:174297777 G T 0.251059 -1.3052e-05
5:174302292 A G 0.928382 -7.5186e-05
5:174302711 A G 0.025749 1.1055e-05
5:174303151 T G 1.450183 -1.9404e-05
5:174310062 C T 0.555971 -5.5487e-05
5:174315293 G A 0.278914 1.0107e-05
5:174317346 A G 0.073020 -1.0265e-05
5:174338454 T C 1.155763 -4.0807e-05
5:174346162 C T 0.333199 1.0114e-04
5:174347781 C A 0.070361 -3.6945e-05
5:174354078 A G 0.467534 1.0643e-04
5:174356987 C T 0.441328 9.4113e-05
5:174359598 A G 0.079398 2.4608e-05
5:174362800 T C 0.031370 4.9562e-05
5:174365949 C T 0.024570 6.1026e-05
5:174366806 G A 0.129213 -1.0572e-05
5:174370704 A G 0.032769 -1.5468e-05
5:174372429 C A 0.047261 -5.2688e-05
5:174375763 G A 0.057567 5.6766e-05
5:174376716 C T 0.025242 6.1851e-05
5:174379008 T C 0.041909 8.2942e-05
5:174379564 A G 0.366296 5.5619e-07
5:174380087 A G 0.060903 1.2748e-04
5:174384376 C T 0.820331 6.9855e-05
5:174391067 C T 0.909651 8.1563e-05
5:174399898 T C 0.948802 -4.9307e-05
5:174400350 G C 0.446112 2.2117e-06
5:174400868 A G 0.419127 6.3636e-05
5:174409094 T C 0.027595 -5.7998e-05
5:174411259 T C 0.044457 -1.8759e-05
5:174411529 C T 0.215573 -1.6234e-05
5:174412338 C G 1.267181 3.4831e-06
5:174414496 T C 0.712371 -3.5316e-05
5:174417049 T C 0.470767 -8.2816e-06
5:174420229 C A 1.021954 -8.7671e-05
5:174422374 T C 0.106178 -2.9233e-05
5:174427391 G A 0.117370 -4.9978e-05
5:174427907 C T 0.531242 2.2348e-05
5:174428848 C T 0.277823 -7.4360e-05
5:174430344 C T 0.773424 1.1492e-07
5:174433293 G A 0.070060 -2.1287e-05
5:174433756 T C 0.118165 -1.8941e-04
5:174436755 A G 1.277275 -6.3241e-05
5:174436833 C T 0.797494 -1.5361e-05
5:174437273 T C 0.060900 -5.7462e-05
5:174437991 T C 0.712040 -1.8333e-05
5:174438691 C T 0.039796 1.5157e-04
5:174445725 T C 1.578461 -2.0087e-05
5:174450268 A G 0.769633 2.1681e-05
5:174454025 T C 1.665847 -1.3251e-05
5:174455296 C T 0.036141 3.3436e-05
5:174459047 T C 0.269021 -6.7144e-06
5:174464820 C T 0.211665 -8.8301e-06
5:174465255 T C 0.058349 3.4251e-05
5:174466454 A G 0.117866 -1.3189e-05
5:174467701 A G 0.125929 6.0733e-06
5:174468188 C T 0.063237 -5.5301e-05
5:174468408 C T 0.151489 -1.1597e-06
5:174469209 C T 0.161966 -1.0134e-04
5:174469691 G A 0.167945 3.4953e-05
5:174470714 C A 0.589302 -3.4250e-04
5:174471034 C G 0.687678 -2.9833e-05
5:174473399 G A 1.220601 -2.1007e-05
5:174475200 G A 0.530388 -9.7414e-05
5:174475330 C T 1.177734 3.1559e-06
5:174475560 T C 0.594443 1.0980e-04
5:174480833 G A 0.036560 -2.1121e-05
5:174481433 G A 0.690660 1.2316e-06
5:174487366 A G 0.086704 1.0662e-04
5:174489143 G A 0.058829 -1.2935e-04
5:174489273 A G 1.441546 2.2470e-05
5:174490823 T C 0.030932 -3.3865e-05
5:174493130 T G 0.170928 3.0812e-06
5:174507242 A G 0.730184 -4.7586e-05
5:174510236 A G 1.577030 1.8005e-05
5:174514451 C T 0.356500 7.5321e-05
5:174516603 C A 0.028936 -1.3421e-05
5:174520488 C T 0.217725 5.0096e-06
5:174524953 A G 0.057852 -5.2274e-05
5:174525366 G A 0.266090 -6.2813e-05
5:174525407 T C 0.035161 3.0524e-05
5:174531944 G A 0.053380 3.0939e-05
5:174534350 T G 0.027131 -2.2110e-05
5:174539068 T C 0.535234 2.1440e-06
5:174539758 T G 0.290524 -2.8760e-05
5:174542179 G A 0.085938 1.6522e-04
5:174543122 A G 0.147059 3.8211e-05
5:174544110 T C 0.209338 -1.2459e-06
5:174560223 T C 0.105315 -6.6568e-05
5:174560526 A G 0.376222 -2.4385e-05
5:174568440 C T 1.113261 1.2438e-04
5:174575532 T G 0.111651 -2.3533e-06
5:174577240 T G 1.581389 -7.4464e-05
5:174583738 G A 0.141732 -4.5841e-05
5:174590984 T C 0.380805 1.4774e-06
5:174593966 G A 0.050729 -1.7654e-06
5:174594662 T C 0.126455 6.3833e-06
5:174596379 G A 0.035265 -3.4404e-05
5:174596457 T C 0.120080 3.7022e-05
5:174597169 C T 1.279777 6.4838e-06
5:174597961 G A 0.682432 -6.0555e-05
5:174601039 A G 0.657424 8.0124e-05
5:174601900 A G 0.028316 5.2014e-05
5:174604158 C T 0.571376 1.1611e-05
5:174606899 T C 0.296678 1.3655e-05
5:174608004 A G 0.112764 -6.3729e-06
5:174609151 G A 0.803742 2.6583e-05
5:174610336 A G 0.027728 -2.0190e-05
5:174611184 A C 0.050273 1.0797e-04
5:174611877 T A 0.183070 -1.7488e-05
5:174612118 G A 0.142988 -1.3026e-05
5:174612358 G A 0.041828 2.1221e-05
5:174612424 T C 0.153040 -6.2615e-06
5:174614960 A G 0.473494 -1.8761e-04
5:174619645 T C 1.392892 -5.1900e-05
5:174624484 A G 0.037949 1.2671e-04
5:174625917 T C 0.052208 2.2691e-04
5:174625968 C T 0.124575 1.1139e-05
5:174626280 A G 0.178585 -2.5524e-05
5:174629126 C T 0.410510 1.0338e-05
5:174629627 T C 0.927961 -8.8157e-05
5:174632250 C A 1.005443 2.8234e-05
5:174632570 T C 0.043775 3.0831e-05
5:174633613 C T 0.147425 -6.0499e-05
5:174634768 A G 1.030095 -2.9123e-05
5:174636577 A G 1.949243 -3.6330e-05
5:174640138 A G 0.049787 8.0635e-05
5:174641928 C A 0.332518 -7.1333e-06
5:174642832 G A 0.400104 1.3906e-06
5:174646299 C A 0.047278 -2.7381e-05
5:174646985 A G 1.739467 1.1675e-05
5:174650197 T C 0.085740 -5.0857e-05
5:174652236 C A 1.146925 4.4870e-05
5:174652439 T C 0.059975 -4.2696e-05
5:174655251 G T 0.060147 1.2168e-04
5:174656345 A G 0.820445 4.7613e-05
5:174662836 G C 0.299018 3.5988e-05
5:174662935 G A 0.137837 -6.1727e-05
5:174663172 G A 0.037777 1.9702e-05
5:174663244 A G 1.053837 -9.4328e-06
5:174663469 T G 0.229874 -5.6473e-05
5:174663972 A G 0.497029 -3.9049e-05
5:174665411 C T 0.161041 -3.6179e-05
5:174671503 C T 0.055265 -6.4189e-06
5:174672156 C T 0.105302 1.4977e-05
5:174677340 C T 0.318655 -2.1028e-05
5:174679840 C T 1.893202 6.0284e-07
5:174680410 A G 1.511839 5.8503e-06
5:174681790 C T 0.116870 -4.4701e-06
5:174684808 G A 0.099849 2.5374e-05
5:174686892 C G 0.524218 -6.3369e-05
5:174686989 G A 0.285532 6.9027e-05
5:174688399 A C 0.343199 -4.2466e-05
5:174689018 A G 0.048102 6.8646e-06
5:174689111 A C 0.053737 7.4632e-06
5:174690025 C G 0.115367 -7.2846e-05
5:174690664 T C 0.024366 2.1001e-05
5:174691739 C T 0.045080 -1.9188e-05
5:174695323 C T 0.094072 5.0451e-05
5:174704837 G T 0.087282 6.1637e-05
5:174705569 G T 1.971334 6.6592e-05
5:174709899 G A 1.129207 -3.1504e-05
5:174715313 A C 0.045165 -4.3995e-06
5:174715647 A C 0.098989 2.1878e-05
5:174717983 C T 0.133456 -1.5308e-05
5:174728216 C T 0.048135 9.9797e-06
5:174728403 G T 1.128337 -1.2204e-05
5:174731179 C T 0.062471 8.6709e-05
5:174737866 G C 0.077799 2.9061e-05
5:174741200 T G 0.279910 -2.7573e-05
5:174744814 T C 0.088486 -3.2557e-05
5:174747750 G C 0.129291 1.6321e-05
5:174748102 T C 0.323589 -7.4978e-05
5:174750925 C T 0.358487 -1.3424e-05
5:174758198 A C 0.770477 8.9121e-06
5:174760060 C T 0.254610 -1.4425e-05
5:174760152 G T 1.972231 7.2846e-05
5:174760671 A G 0.103871 4.8032e-06
5:174761095 A C 0.324569 -3.2527e-05
5:174762119 C T 0.752511 -3.1579e-05
5:174763322 G A 0.301579 -1.4472e-05
5:174765800 T C 1.962057 2.4227e-05
5:174769131 T C 0.116552 -1.4410e-05
5:174770792 G T 1.092468 1.2443e-05
5:174773989 G A 1.420331 3.3395e-06
5:174778849 G A 0.792600 -8.0914e-06
5:174784869 A G 0.311225 2.3406e-05
5:174785408 C A 0.667706 3.5698e-05
5:174788127 C T 0.091222 5.6513e-05
5:174788237 G T 0.402827 5.2445e-05
5:174790281 T C 0.053902 -5.5098e-06
5:174795538 G A 0.083809 1.6644e-05
5:174800732 T G 1.964482 8.6881e-05
5:174801215 A G 0.058417 -6.4026e-05
5:174804902 T C 0.098340 1.2006e-04
5:174804903 G A 1.239465 1.1640e-06
5:174809213 G A 0.329548 1.4011e-05
5:174819596 C G 1.537511 1.1315e-04
5:174831696 T A 0.084305 2.4114e-05
5:174832617 T C 1.469449 1.0501e-04
5:174836280 A C 1.072997 -4.0598e-05
5:174839208 G A 0.287616 1.2924e-04
5:174840484 T C 0.046986 -8.8813e-05
5:174842142 T C 0.052153 8.7347e-05
5:174842660 T C 0.708045 3.0360e-06
5:174844038 T C 1.218978 -5.1068e-06
5:174844698 T C 0.729470 -2.0013e-06
5:174848874 C G 0.692394 1.7820e-05
5:174850421 C A 0.248446 6.3151e-05
5:174855411 T C 0.373304 -1.7412e-06
5:174858902 C T 0.748652 -4.2646e-05
5:174860411 T C 1.462000 3.5612e-05
5:174861613 C T 0.305987 8.5831e-05
5:174863891 C T 0.516574 6.6144e-07
5:174865847 A G 0.046901 -8.2608e-06
5:174866091 G T 0.317535 2.5073e-05
5:174867169 T C 0.295389 2.0520e-05
5:174868700 A G 1.226433 1.2242e-06
5:174870902 G A 1.230202 5.1269e-06
5:174875978 G A 0.318538 2.8639e-05
5:174876002 A G 0.350811 5.3044e-05
5:174879993 T C 0.022662 2.8089e-06
5:174882271 C A 1.223074 9.2825e-06
5:174883052 T C 0.305500 2.3362e-05
5:174883103 C G 0.117259 8.4815e-06
5:174894241 A C 0.879372 -3.3694e-05
5:174896699 T G 0.256261 9.2435e-05
5:174896877 G A 0.573349 -5.6727e-06
5:174897200 T C 1.093147 -3.9238e-05
5:174898012 C T 0.817728 -2.5909e-05
5:174901052 G A 0.243315 -1.4381e-04
5:174911233 T C 0.057122 -7.3479e-05
5:174916404 C T 1.221341 -2.9315e-05
5:174932209 G A 0.118866 6.0054e-05
5:174932714 G A 0.391986 -2.8571e-05
5:174933527 A G 0.057174 4.2788e-05
5:174941865 A G 0.058151 1.2091e-05
5:174941932 G A 0.128795 -2.1897e-05
5:174944908 A G 0.265850 -1.7491e-05
5:174953382 A G 0.024116 -6.7725e-05
5:174955584 T C 0.265181 -1.1253e-05
5:174955670 C G 0.043753 1.8003e-05
5:174958034 A C 0.040708 -1.7492e-05
5:174963069 G A 1.007615 -1.5236e-05
5:174968560 A G 1.642776 2.1491e-05
5:174968649 T G 0.301186 -3.9121e-05
5:174969908 A G 0.287642 3.3984e-05
5:174971946 C A 0.398754 4.6421e-05
5:174978634 T C 0.334530 6.5141e-05
5:174990352 G A 0.093874 -1.8415e-05
5:174994787 T C 0.355562 2.9521e-05
5:174996060 G C 0.447768 -5.9693e-06
5:175002424 A G 0.981564 1.7721e-05
5:175002499 C T 0.659066 7.6170e-06
5:175007045 A T 0.388500 7.4255e-06
5:175007327 A G 0.230338 -1.3124e-05
5:175007689 G T 0.770863 3.1671e-05
5:175010797 T C 0.230088 -3.6774e-05
5:175012469 A C 0.689752 3.0816e-05
5:175019755 C A 1.250342 -5.2847e-05
5:175020887 C T 0.097184 -2.6371e-05
5:175022996 A G 0.047946 -6.8213e-05
5:175025770 T C 0.067356 6.9927e-05
5:175025995 A G 0.655506 2.7258e-06
5:175029274 G A 0.858424 -1.8062e-05
5:175030138 C T 1.029947 -6.0815e-06
5:175038574 G A 0.521514 1.7093e-05
5:175044407 C T 0.037174 1.2661e-05
5:175047138 C T 0.038978 3.3602e-05
5:175048913 A G 0.060277 -1.4092e-04
5:175052459 T C 0.742988 5.2347e-05
5:175055906 G A 0.118278 -1.0868e-04
5:175058478 T C 0.047790 1.1744e-04
5:175058603 A G 0.025898 -1.1315e-05
5:175065368 A G 1.081020 -2.3277e-05
5:175068795 G A 0.026709 4.7186e-05
5:175071868 G C 0.065025 5.1721e-05
5:175072914 G A 0.860663 -2.9567e-05
5:175079555 G A 0.404921 4.3477e-06
5:175080229 T C 0.377040 -5.2503e-05
5:175082961 T C 0.038926 9.9392e-05
5:175090301 T C 0.295688 1.1589e-05
5:175090519 G A 0.048225 7.0876e-05
5:175092779 G A 0.059663 -8.7636e-05
5:175095723 A C 0.260163 1.1623e-04
5:175102712 C A 0.080076 -5.1202e-05
5:175102959 T C 0.067586 -3.1076e-05
5:175104385 T G 0.133482 1.2511e-05
5:175107793 T G 0.075584 -8.2630e-05
5:175112970 T C 0.029413 1.9210e-05
5:175113853 T C 0.037962 3.0965e-06
5:175115172 A C 0.112900 -2.2721e-05
5:175117631 T C 0.067995 5.1124e-05
5:175120898 G A 0.209085 3.2811e-05
5:175122447 G A 0.070832 5.2005e-05
5:175123410 A G 0.034278 1.3867e-04
5:175128950 G A 0.182200 5.8510e-05
5:175130002 T C 0.188319 7.3135e-05
5:175138091 C T 0.054110 2.6062e-05
5:175141021 T C 0.131070 2.5700e-05
5:175141060 A G 0.024778 4.2122e-05
5:175142780 T C 0.061218 -2.1344e-05
5:175146639 A G 0.030211 1.4786e-06
5:175156376 T C 0.172463 -9.6804e-07
5:175158653 A G 0.129496 9.1608e-07
5:175158910 A C 0.025865 6.3734e-05
5:175163294 C T 0.085782 -1.9039e-05
5:175164610 T C 1.832707 -5.2689e-05
5:175166059 T C 0.044444 1.6720e-06
5:175170848 A C 0.105179 -1.4768e-04
5:175174011 C T 1.882789 -9.1952e-05
5:175176238 A G 0.077573 3.4814e-05
5:175178875 G A 0.024622 4.9833e-05
5:175181146 A G 0.033211 -3.9619e-05
5:175181667 C T 1.245544 7.0016e-06
5:175184036 C A 0.658839 -8.2097e-06
5:175185192 T C 1.406423 -7.6083e-06
5:175199121 T C 0.083257 -1.3400e-04
5:175201667 G A 0.879816 -3.0686e-05
5:175203088 A C 0.352021 -5.4270e-06
5:175203914 C T 1.542703 2.4713e-05
5:175204022 T C 0.963664 3.8190e-06
5:175206596 A G 1.369061 -2.4046e-05
5:175212364 A G 0.629270 1.3730e-04
5:175214207 C T 1.594038 -6.6167e-06
5:175214770 A G 0.268518 4.4973e-05
5:175221988 T C 0.460020 -2.3109e-04
5:175230670 G A 1.962576 9.8478e-06
5:175235880 T C 0.173391 -2.2907e-05
5:175244282 A G 1.493656 5.6398e-05
5:175244437 G A 0.167354 -2.6383e-06
5:175248251 T C 0.056862 -5.3829e-06
5:175252691 C T 0.416764 -5.6989e-06
5:175267526 A G 0.052577 -2.2480e-05
5:175267777 C T 0.205365 -1.3852e-05
5:175271780 C T 0.066058 -6.4228e-05
5:175273481 T G 0.848047 1.0447e-04
5:175274576 A C 0.062757 -6.8425e-05
5:175275598 A G 1.518129 2.2674e-04
5:175275947 C A 0.022558 -8.2240e-06
5:175277584 C T 0.021435 2.5166e-05
5:175279237 A G 1.880271 3.8320e-05
5:175279298 G T 0.032078 -6.4817e-05
5:175279441 A G 0.921712 3.4363e-04
5:175280262 A G 0.175787 -1.1003e-05
5:175289692 C T 0.065804 1.0708e-04
5:175292620 A G 1.279190 3.0967e-04
5:175294461 A C 0.025125 -2.6578e-05
5:175296180 A G 0.049407 1.3170e-05
5:175307969 A G 0.125854 -1.1999e-05
5:175308060 C T 0.917292 8.0051e-05
5:175312520 G T 0.059611 -8.8165e-05
5:175312710 A G 1.057781 6.8373e-05
5:175313140 T C 0.052893 -3.0176e-05
5:175316075 G A 0.139006 1.1756e-05
5:175319735 T C 0.949824 3.9838e-05
5:175319736 G A 1.546773 -1.6359e-05
5:175320144 A G 1.225114 4.5742e-05
5:175322495 A G 1.050491 6.9603e-05
5:175323879 T C 0.043220 -4.2534e-05
5:175326478 G A 0.359438 -4.2502e-05
5:175326910 A G 0.080144 -6.1297e-05
5:175330014 C G 0.079209 -5.8350e-06
5:175335483 A G 0.079615 -1.7160e-05
5:175341941 A C 0.052822 -3.6946e-05
5:175547044 C A 0.022285 2.5442e-05
5:175562120 T G 0.945725 2.3698e-05
5:175562904 C T 0.060546 2.5850e-04
5:175568516 G A 0.035856 -3.6633e-05
5:175570290 A C 0.020847 6.2668e-05
5:175572431 G A 0.035745 -1.7459e-04
5:175572525 A C 0.049300 -1.5266e-05
5:175573635 A G 0.130989 7.3528e-05
5:175578938 C T 0.044275 -5.2489e-05
5:175579201 C A 1.010380 2.0308e-05
5:175582717 A G 0.046031 -9.3408e-07
5:175586684 A G 0.064169 -4.1642e-05
5:175587099 T G 0.039442 4.6011e-05
5:175588076 T C 1.054425 1.3709e-05
5:175597002 T C 0.028452 -7.0407e-06
5:175597694 A G 0.037138 -2.9681e-05
5:175598346 T C 0.986222 -8.3957e-07
5:175600330 A G 0.837248 -4.0184e-06
5:175603576 G C 0.847654 -3.0603e-05
5:175606174 G A 0.052834 -4.3935e-05
5:175611712 C T 0.115059 6.4184e-05
5:175625948 T C 0.066716 -1.2114e-05
5:175662866 A C 0.978182 -1.0141e-04
5:175668588 A G 1.215239 -7.6384e-05
5:175737425 C T 0.310184 1.2857e-04
5:175756739 C A 0.032899 7.3352e-05
5:175763191 T C 0.061750 -3.2418e-05
5:175770121 A G 1.521998 -1.0798e-05
5:175770421 A G 1.143647 -5.1945e-05
5:175779221 T C 0.030770 -9.1354e-06
5:175781262 A G 0.119966 -2.4181e-04
5:175797836 T C 1.158036 -4.9950e-05
5:175800494 T C 0.062048 -9.7683e-06
5:175805688 A G 0.051805 5.7216e-05
5:175806850 T G 0.852740 8.0097e-05
5:175808846 C A 0.629757 1.5549e-04
5:175811233 T C 0.126065 1.5108e-05
5:175815215 A G 0.029871 6.8981e-05
5:175815874 C T 0.181003 5.8970e-05
5:175836978 C T 0.817245 8.3005e-06
5:175839639 A C 0.079112 5.1789e-05
5:175840923 A G 0.207186 -3.0474e-06
5:175841326 T G 0.178883 1.5924e-04
5:175841380 G A 0.824320 -1.3232e-05
5:175843890 C T 0.958045 -7.2220e-07
5:175847271 T G 0.099648 -1.1837e-05
5:175849989 A G 0.460566 -4.7779e-05
5:175855142 G A 0.057330 6.9269e-05
5:175856868 A G 0.127367 -1.2984e-05
5:175857275 C A 0.055609 6.9652e-07
5:175868588 A G 0.034246 -9.7017e-05
5:175878007 A G 1.571493 1.6430e-05
5:175893942 A C 1.042214 -1.1116e-04
5:175898997 A C 1.565102 2.5256e-05
5:175901585 C T 0.131995 2.9480e-05
5:175910252 C T 1.038774 -1.7632e-04
5:175918878 C G 0.047937 -5.2312e-05
5:175919324 A G 0.074944 -1.4435e-04
5:175923354 A G 1.571097 3.7194e-05
5:175947118 T G 1.003255 -3.1220e-05
5:175947309 G A 1.773703 3.3630e-05
5:175948316 A G 0.770347 6.7691e-05
5:175949327 A G 0.075123 -1.8174e-04
5:175955777 A G 0.033928 -3.5365e-05
5:175956271 C A 1.775345 3.4030e-05
5:175961604 T G 0.138697 1.2099e-04
5:175964483 G A 0.225768 -1.6356e-05
5:175973956 A G 1.365598 2.2577e-05
5:175974383 A C 0.450101 2.6858e-04
5:175979061 T C 0.141047 -1.4674e-04
5:175986083 T C 0.122092 -7.6952e-05
5:175988599 G A 1.420854 4.6059e-05
5:175989028 G A 1.033022 2.6187e-05
5:175992636 T G 0.037125 3.4232e-05
5:175993200 G A 0.400523 9.2076e-06
5:176003193 A G 0.023298 1.8318e-05
5:176004680 C A 0.027310 -3.2822e-06
5:176005195 T G 0.092416 1.0405e-04
5:176006570 A G 0.460971 8.3483e-06
5:176006910 A C 0.021198 3.2858e-05
5:176011264 C T 1.440867 7.2611e-05
5:176011444 T C 0.024648 -2.4732e-05
5:176011579 C T 0.092832 2.3105e-05
5:176011984 T C 0.038829 1.7534e-06
5:176017639 A C 0.472237 -1.3582e-05
5:176018090 T C 0.542635 -4.0851e-05
5:176020838 T C 0.883302 1.8597e-04
5:176021419 A G 0.121157 -1.0773e-04
5:176023093 A G 0.053905 4.8784e-05
5:176027636 T C 0.040293 -3.3867e-06
5:176031344 A G 0.065976 6.0767e-06
5:176033663 G A 1.401555 3.5948e-05
5:176045442 C T 0.525494 -4.8841e-05
5:176046567 A G 0.115166 -1.8047e-05
5:176050954 T C 0.326799 9.4510e-05
5:176055215 A G 0.050634 2.7180e-05
5:176062250 C T 1.030189 2.0606e-07
5:176063549 G C 0.524916 4.1819e-05
5:176068947 G A 1.121385 -4.1518e-05
5:176069073 A C 0.050666 4.8256e-05
5:176074643 A G 0.020627 2.5765e-05
5:176079877 C T 0.036187 -6.6820e-05
5:176080430 G A 1.708814 -3.9832e-05
5:176081907 T C 0.480300 5.9499e-05
5:176082292 A C 1.250111 -7.9232e-05
5:176091730 T C 1.278774 -6.0101e-05
5:176092285 A G 0.255129 2.5201e-06
5:176092403 T C 0.047352 4.2035e-05
5:176092571 A G 0.157559 4.2170e-05
5:176095456 T C 0.034768 1.8176e-05
5:176098533 T C 1.958088 -5.4763e-05
5:176098881 A G 0.066858 -9.6232e-06
5:176099727 G A 0.536137 1.9242e-05
5:176099988 A G 0.065905 7.1331e-05
5:176100590 A C 0.174823 1.2238e-04
5:176101496 A G 0.238095 3.6113e-05
5:176104090 G A 1.459092 -2.0767e-05
5:176107211 T G 0.030250 2.4780e-04
5:176109874 T C 0.842769 1.6231e-05
5:176110659 A G 0.058725 8.1863e-06
5:176121681 T C 0.130028 -5.0686e-05
5:176124981 G A 0.060163 1.5938e-05
5:176128100 A C 0.260978 2.1622e-05
5:176131312 A G 0.073756 -4.1902e-05
5:176131465 T G 0.577770 -5.0336e-05
5:176133254 T G 0.720583 3.4746e-04
5:176135750 C T 0.196725 -1.8651e-05
5:176137808 A G 0.104783 -3.5122e-05
5:176138432 C T 0.036674 -3.9913e-05
5:176144839 G A 0.397650 2.5439e-05
5:176144911 T C 0.080939 1.0814e-05
5:176148768 T C 0.943261 -1.5592e-04
5:176153898 A G 0.053088 -2.1225e-05
5:176156571 A G 0.031588 -1.0287e-05
5:176160575 T C 0.035732 -7.2948e-06
5:176160623 T C 0.155906 1.9692e-04
5:176162023 T C 0.126094 8.3390e-06
5:176162581 T C 0.913614 6.7474e-05
5:176162622 G A 0.107720 -7.3680e-05
5:176165086 G A 1.023623 2.5556e-05
5:176165781 T C 0.106022 5.3403e-05
5:176166134 G A 0.030202 7.2200e-05
5:176166562 A G 0.119025 -6.0857e-06
5:176167302 C T 1.288070 -9.5446e-05
5:176171493 A G 0.123160 -3.5941e-06
5:176174275 G T 1.225567 2.6137e-04
5:176175849 G C 1.112598 8.3128e-05
5:176185395 A T 0.318080 -3.7166e-05
5:176188747 C T 0.110459 -9.0086e-06
5:176191663 C A 1.866486 1.5369e-05
5:176194612 G C 0.030948 -2.3874e-05
5:176204104 T C 0.066285 -1.3962e-05
5:176205722 T C 0.036284 2.3037e-05
5:176207967 A G 0.113111 -5.6945e-05
5:176214164 T C 0.024914 -8.4143e-07
5:176216634 A C 0.022052 5.9729e-05
5:176217327 G A 0.037836 -3.5459e-05
5:176221731 T G 1.869553 1.5266e-05
5:176235075 T C 1.819273 4.0984e-05
5:176238548 T C 0.475019 -9.3559e-05
5:176238795 G A 0.803853 -2.9267e-04
5:176250002 G A 1.921385 6.5762e-05
5:176250137 T C 0.045074 -3.6222e-05
5:176250836 A G 1.905714 9.5264e-05
5:176251631 G A 0.113757 -1.9931e-05
5:176257274 T C 0.027926 -4.6599e-05
5:176270393 T C 0.031351 -2.9504e-05
5:176273461 C T 0.091115 -7.6194e-05
5:176277117 C T 0.108460 9.1400e-07
5:176280585 C T 0.127483 7.4520e-06
5:176280925 G A 0.306597 4.7919e-05
5:176281851 G A 0.054405 5.4752e-05
5:176284046 T C 0.082747 -3.5849e-06
5:176285047 A G 0.060339 -2.8816e-06
5:176285598 T C 1.638332 1.9778e-06
5:176289788 T C 0.028887 3.1158e-05
5:176291387 C T 0.055171 8.0727e-05
5:176297738 T C 0.138730 1.2649e-05
5:176302667 G C 0.023976 4.5696e-05
5:176307532 A G 0.028290 3.2853e-05
5:176308303 T C 0.031172 1.9414e-04
5:176309625 T C 0.069901 -1.6073e-05
5:176309720 C T 0.091167 8.0300e-05
5:176310089 C T 0.131524 -1.2173e-05
5:176310164 A G 0.404038 9.7073e-05
5:176312965 T C 0.725714 -4.3694e-04
5:176314206 C T 0.025917 6.2617e-05
5:176316455 T C 0.087385 3.2409e-05
5:176316559 T C 0.050783 4.9105e-05
5:176318949 A G 0.030377 6.4064e-05
5:176326650 C T 0.041273 1.1224e-04
5:176333133 C T 0.059073 3.5561e-05
5:176336489 G A 0.043613 -1.8849e-05
5:176338288 T C 0.081377 2.2895e-05
5:176345443 G A 0.087165 4.7819e-05
5:176349079 C T 0.041380 8.2049e-05
5:176349521 C T 0.037359 -9.9458e-06
5:176359136 C T 0.741129 -1.2711e-04
5:176366374 G A 0.026469 -8.6343e-05
5:176370402 G A 0.067995 1.4013e-05
5:176382995 A G 0.375180 4.8451e-05
5:176396684 A G 0.038722 4.1972e-06
5:176408041 G C 0.029270 1.1555e-04
5:176409574 A G 0.033175 -2.3650e-05
5:176412558 C T 0.523381 4.7513e-05
5:176414977 C T 0.028326 -2.4223e-05
5:176424035 G A 0.897110 1.2980e-04
5:176432585 C T 0.965514 1.4906e-04
5:176447026 G T 0.041997 1.1409e-04
5:176456371 T C 0.091741 2.6560e-05
5:176456580 C T 0.129499 9.3209e-05
5:176456881 C A 0.432029 -4.6876e-04
5:176464738 A C 0.407274 1.5734e-04
5:176464908 G A 0.081468 -5.4199e-06
5:176475739 G A 0.070725 -2.8508e-05
5:176482513 G A 0.069014 -1.5743e-06
5:176493106 A G 0.041624 1.0906e-04
5:176506957 T G 0.065613 -4.9319e-05
5:176512987 C T 0.124819 -1.2662e-04
5:176516631 A G 0.496499 3.0526e-05
5:176517326 C T 1.572440 -7.9619e-05
5:176518784 T C 1.511485 -1.7691e-04
5:176520243 A G 0.592048 -1.5923e-04
5:176521456 T C 0.499427 2.2003e-05
5:176522728 T C 1.391811 -5.1579e-05
5:176530644 A G 0.280722 2.9899e-05
5:176531283 T C 0.492228 -2.4057e-04
5:176532649 T C 0.071647 -1.5588e-05
5:176533236 G A 0.038089 4.2736e-05
5:176555523 A G 0.463224 4.1851e-05
5:176584833 T C 0.022100 1.3743e-05
5:176589021 T G 0.055674 4.8941e-05
5:176603244 G C 0.068372 -9.8643e-06
5:176616568 C T 0.699051 6.3242e-06
5:176630984 C T 1.546159 2.9247e-06
5:176637240 T G 0.226138 -2.4209e-04
5:176637471 A G 0.055983 5.5473e-05
5:176637576 C T 0.281686 -1.0479e-04
5:176638506 C G 0.055571 4.5837e-05
5:176643151 G A 1.162710 5.0067e-05
5:176644315 G A 0.036148 1.0483e-04
5:176655078 A G 0.047677 -9.2950e-05
5:176668819 T C 0.055213 -2.8768e-05
5:176669473 G T 0.025775 -7.4494e-06
5:176674644 G A 0.025129 2.2291e-05
5:176677707 G T 0.030455 8.0282e-05
5:176697844 T C 1.614719 8.7259e-05
5:176721151 C T 0.107821 -3.6598e-06
5:176722005 A G 0.052425 -5.8963e-05
5:176726002 C T 1.771269 3.2357e-04
5:176727438 C T 1.770295 4.6015e-04
5:176728458 T G 1.555507 9.1035e-05
5:176728878 C T 0.086438 2.4622e-04
5:176734179 T C 0.036086 1.1771e-05
5:176740244 G A 1.468635 1.3567e-04
5:176740996 A C 1.417073 6.9870e-05
5:176743714 G C 0.074964 3.9298e-05
5:176755031 T C 0.053097 3.6863e-06
5:176758618 T C 0.062561 1.6747e-08
5:176758786 T C 0.044074 6.7664e-05
5:176764436 A G 0.052419 -1.5758e-04
5:176777493 A G 0.616453 4.0930e-05
5:176779857 A C 0.144777 3.0357e-05
5:176784512 A G 0.525046 5.3121e-05
5:176784612 A G 0.566121 4.2034e-05
5:176791360 C A 0.064545 -1.1125e-05
5:176794191 A G 0.685246 8.4797e-05
5:176798306 A G 0.517821 4.0005e-05
5:176806636 T C 0.594216 3.0296e-05
5:176809479 C G 0.128503 2.0252e-05
5:176809618 T C 0.277018 2.9233e-06
5:176817636 G A 0.626466 4.2536e-05
5:176820026 T C 0.082731 -3.0648e-05
5:176825069 T C 0.068534 7.1316e-05
5:176831589 A G 0.062792 -3.8204e-05
5:176831826 G C 1.978114 1.8044e-05
5:176838312 G C 0.062870 -2.7976e-05
5:176839585 A G 0.194641 -9.4619e-06
5:176841339 C T 1.489024 4.2230e-05
5:176842474 C T 1.488508 3.6524e-05
5:176849098 C T 0.576066 1.4576e-05
5:176850413 C T 0.050468 -1.4201e-05
5:176855012 A C 0.197939 4.6242e-05
5:176856925 G T 0.530116 -9.0434e-05
5:176860293 C T 0.223980 8.2199e-05
5:176862829 G T 0.051913 -1.9826e-05
5:176864519 G T 0.464354 -2.2182e-05
5:176867207 C T 1.087716 -1.5804e-05
5:176883990 G A 0.030653 -3.3631e-05
5:176885499 C T 1.127078 -3.2639e-05
5:176889023 A G 0.028751 9.9135e-05
5:176893942 T C 0.027456 7.2612e-06
5:176897494 A C 0.103082 8.0752e-05
5:176911575 T C 0.032010 -5.8774e-05
5:176912073 T C 0.985267 -1.5599e-05
5:176912277 A G 1.960824 1.2535e-04
5:176915143 T C 0.038079 2.4960e-05
5:176922643 A G 1.024762 7.7427e-05
5:176929130 T C 1.876084 -2.2342e-05
5:176932440 G C 0.048433 -1.6190e-06
5:176936819 G C 0.093127 -1.3196e-04
5:176941382 A G 0.156793 6.4691e-05
5:176946208 T C 0.090339 -6.5152e-05
5:176947107 A G 0.599739 1.6340e-05
5:176948743 A G 0.029773 2.1181e-05
5:176949352 A G 0.979265 -2.5415e-05
5:176951914 A G 0.032802 -8.6403e-05
5:176952919 T C 1.906305 1.2546e-04
5:176958397 A G 0.053876 -2.4197e-05
5:176969794 A G 0.162197 -3.1600e-05
5:176982391 T C 0.074133 -7.3568e-05
5:176986424 A G 0.074802 -6.5199e-05
5:176992144 C T 0.077255 -1.6031e-04
5:177001709 T C 1.033538 -1.3227e-05
5:177011504 A G 0.240530 -1.1186e-05
5:177013561 C G 0.037787 3.2848e-05
5:177013630 A G 0.047979 -4.4719e-05
5:177019262 G C 0.087778 -2.2107e-05
5:177020602 C A 0.063581 -8.9436e-05
5:177021057 G A 0.031250 -1.4225e-04
5:177023098 T A 0.871549 9.4163e-05
5:177028676 C A 0.042370 3.5419e-05
5:177030177 C T 1.286590 -1.8298e-05
5:177031948 A G 0.591016 -4.6078e-05
5:177032050 G C 0.619361 -3.0815e-07
5:177037397 G C 1.804518 4.3633e-05
5:177044801 A G 0.055278 2.5129e-05
5:177046538 T C 0.065688 -2.3914e-05
5:177048708 T C 0.071643 2.4949e-05
5:177057437 T C 0.937756 4.5288e-07
5:177060312 C T 0.851101 9.4370e-06
5:177060362 T C 0.088294 -2.5862e-05
5:177066665 A C 0.372697 2.1898e-05
5:177114332 T C 0.183654 -4.1529e-05
5:177117072 G A 0.198484 2.3431e-05
5:177140874 C T 0.833084 1.6720e-05
5:177221235 T C 0.206602 1.1923e-05
5:177262702 C A 0.781931 -2.7858e-06
5:177268479 A G 0.262945 1.0890e-05
5:177302314 G A 1.228556 -1.7777e-05
5:177352864 A C 0.663562 2.4846e-05
5:177372479 T C 0.042532 1.9103e-04
5:177372852 C T 1.970951 -7.3192e-05
5:177384417 T C 1.846963 -3.0023e-05
5:177384430 T G 0.055171 -9.4053e-05
5:177384707 A G 0.047381 1.9570e-06
5:177386573 A G 0.274841 -1.0362e-06
5:177387120 T C 0.037969 -5.1958e-04
5:177388007 T C 0.020026 2.4364e-05
5:177390271 T C 0.039247 1.7191e-04
5:177391645 A G 0.088242 1.5099e-05
5:177396200 G A 0.325594 3.8472e-05
5:177396785 G A 1.268567 2.8572e-05
5:177397389 C T 1.884023 -6.1050e-05
5:177400248 A C 0.687002 -8.5294e-05
5:177400375 G A 0.154761 1.8344e-05
5:177401382 G A 1.709791 -1.5402e-04
5:177408337 C T 0.687038 -5.0690e-05
5:177409308 A G 0.030455 -1.1863e-06
5:177409826 G A 0.178929 1.0649e-04
5:177410416 G A 0.535913 -2.6423e-05
5:177410488 A G 0.306902 -7.1554e-05
5:177413659 T C 1.334384 -5.0816e-06
5:177419291 A G 0.051101 -6.1337e-05
5:177419587 G A 0.206430 -1.0744e-04
5:177419967 T C 0.600587 1.0485e-05
5:177427925 T C 0.200185 1.5109e-04
5:177473975 G A 0.044574 -1.3213e-04
5:177477631 T C 0.110080 -1.1647e-04
5:177484841 T C 0.378536 6.2416e-05
5:177495834 T C 0.610149 4.6459e-05
5:177497145 T C 0.073653 3.9416e-05
5:177502019 A G 0.487457 3.2945e-05
5:177503120 G A 0.846080 -3.4610e-05
5:177507306 T C 1.333696 -1.1558e-05
5:177511276 G C 1.907314 4.5373e-06
5:177511903 T C 0.053438 6.2000e-05
5:177513215 A G 0.740061 -4.3543e-06
5:177517198 T C 0.133517 1.9003e-05
5:177518127 A G 0.024697 -3.5136e-05
5:177522031 G A 0.359412 3.5002e-05
5:177524504 A G 0.675392 -2.6616e-05
5:177526334 A G 0.133099 2.9794e-05
5:177536243 C T 1.296704 5.5371e-05
5:177537706 G T 0.024135 1.0319e-06
5:177538968 G A 0.483818 2.6640e-05
5:177543280 A G 0.062215 -1.1821e-04
5:177543835 T C 0.064019 -5.8182e-05
5:177547961 T C 0.029212 1.8240e-04
5:177548085 A C 0.478167 -1.6158e-05
5:177549672 C T 0.075574 9.6946e-05
5:177552325 T C 0.037239 -1.6055e-05
5:177571325 A G 0.024009 9.7911e-06
5:177575266 C T 0.053535 5.8837e-06
5:177577923 T C 0.020182 1.4928e-04
5:177580643 G C 0.024223 1.9555e-05
5:177589795 G C 0.553466 1.3180e-05
5:177601736 T G 0.752073 -2.9503e-05
5:177604919 T C 0.215898 8.9930e-06
5:177609343 G A 1.931372 -2.4846e-06
5:177611618 C A 0.021636 -9.5119e-05
5:177613296 T C 0.419202 2.9820e-06
5:177613836 T C 0.212295 -6.8616e-06
5:177623076 A G 0.844376 3.4555e-05
5:177626296 A C 0.049504 -3.3183e-05
5:177627799 A T 0.430536 1.6861e-05
5:177629047 T G 0.134887 2.4089e-05
5:177629233 T G 0.061786 1.6183e-05
5:177630040 A G 0.371275 7.1263e-05
5:177630913 A G 0.272322 -2.2661e-05
5:177635535 T A 0.054194 -1.8614e-06
5:177640654 T C 0.060202 -1.1136e-05
5:177642177 T C 0.992827 5.4781e-06
5:177654158 G T 0.225443 -1.7677e-05
5:177656701 A C 0.196134 1.0403e-05
5:177657172 C A 0.422250 -7.6515e-05
5:177657301 A G 0.526880 8.5588e-05
5:177662845 A G 0.147136 1.5522e-05
5:177663493 T G 0.318840 -4.5353e-06
5:177665342 A G 0.933670 9.7628e-06
5:177668599 A G 0.807715 -2.1577e-05
5:177674070 A G 0.111862 -2.0602e-05
5:177674589 T C 0.384037 4.8080e-06
5:177676617 T C 0.484289 -6.8136e-06
5:177683377 C T 1.006784 3.1816e-06
5:177683905 A G 0.092095 8.5813e-05
5:177684682 C T 1.001519 6.5268e-06
5:177689204 T C 0.037170 8.0510e-06
5:177689398 T C 0.085285 -1.8046e-05
5:177689910 C G 0.027943 2.7976e-06
5:177690200 A C 0.026745 -4.0213e-05
5:177692093 G A 1.443999 4.0106e-05
5:177698462 T C 1.373606 3.7169e-05
5:177698930 T C 0.130090 5.2893e-05
5:177699079 T C 0.611347 6.9039e-05
5:177700616 A C 0.171889 2.3871e-05
5:177708594 T G 0.082277 -1.4604e-05
5:177710331 C A 0.096626 1.4457e-04
5:177715291 A G 1.477005 2.9848e-05
5:177718869 T C 0.046930 6.0704e-05
5:177720395 T C 1.695817 3.9222e-05
5:177721135 G A 0.039592 -3.2444e-05
5:177725209 T G 1.392372 2.0881e-05
5:177727431 C A 0.031461 -5.5560e-05
5:177732595 A G 0.061578 2.1062e-05
5:177734157 T C 0.144757 2.1951e-05
5:177734314 A C 1.530190 6.9453e-05
5:177738331 C T 1.734848 1.9445e-05
5:177741198 G A 0.132219 -9.5194e-05
5:177745360 T C 1.836421 2.4028e-05
5:177746188 A G 0.229962 2.0032e-05
5:177748840 G T 0.671062 -2.0162e-06
5:177751488 T C 0.737555 1.0608e-05
5:177753542 A G 0.750210 1.4159e-05
5:177754316 T C 1.116023 -7.9030e-05
5:177755175 T C 0.033428 -6.6764e-06
5:177755366 G A 1.943556 -3.2760e-05
5:177757967 C G 0.118610 -2.5793e-05
5:177760352 G A 0.025953 4.8635e-06
5:177760835 A G 0.039351 -3.8003e-06
5:177762537 C T 0.038410 5.5578e-05
5:177762726 T C 0.813999 6.1319e-05
5:177768533 T C 0.246856 -5.3940e-05
5:177774505 T C 1.083659 5.2867e-05
5:177775161 A C 0.101102 5.2006e-05
5:177776378 T C 0.075000 4.3173e-05
5:177776973 A G 0.026145 -1.3879e-05
5:177779994 A G 1.577887 3.6893e-05
5:177780183 G A 0.025255 -2.8270e-05
5:177780358 C T 0.975615 -8.2847e-05
5:177781074 C T 0.134861 -1.2141e-05
5:177782403 G A 0.325046 2.1165e-05
5:177782904 G A 0.132277 1.0519e-05
5:177782932 A G 0.606157 3.9362e-05
5:177784090 A T 0.280569 -4.1856e-06
5:177784417 C A 0.946706 3.6961e-05
5:177788462 C T 0.906172 1.5163e-05
5:177789109 T C 0.243341 -4.7002e-05
5:177790922 C A 0.032432 5.2212e-05
5:177790952 G A 0.187355 3.6235e-05
5:177792500 C T 0.049452 6.5408e-06
5:177793761 C T 0.161551 -1.0324e-04
5:177794377 C A 1.969529 -5.8405e-05
5:177796063 T C 0.238397 -5.5505e-05
5:177801906 G A 0.156085 -3.7188e-05
5:177802161 G A 0.543719 -7.9041e-05
5:177807352 A G 0.104023 1.7662e-04
5:177807482 A G 0.028150 -7.4686e-05
5:177808203 C T 0.102809 2.0584e-04
5:177810283 T G 0.362664 -1.2942e-04
5:177812611 A G 0.076892 4.0366e-05
5:177814394 A G 0.112735 1.3688e-05
5:177814557 G A 0.896483 -4.5538e-06
5:177818373 T C 0.394187 1.9801e-05
5:177820134 C T 1.177747 -3.0333e-05
5:177820299 A G 0.063026 2.8675e-05
5:177828720 T C 0.679067 -7.9572e-05
5:177832344 C T 0.057411 3.2738e-05
5:177834288 C T 0.403421 -5.2479e-05
5:177836813 A G 0.087122 -1.9832e-05
5:177837405 C G 0.504598 3.5130e-05
5:177839111 C T 0.046271 -1.1819e-05
5:177840382 T C 0.219559 -1.3986e-05
5:177840389 T C 0.114624 -2.1294e-05
5:177843645 G A 0.643857 -1.2939e-04
5:177847156 A G 0.612558 -5.5367e-05
5:177854281 G A 0.038472 -6.0531e-05
5:177856508 A G 0.128490 4.1843e-06
5:177863834 T C 0.083734 -1.5648e-04
5:177869265 A G 0.258693 -7.6342e-06
5:177879626 A G 0.651627 -2.7008e-05
5:177887638 C T 1.711793 3.3748e-05
5:177892096 A G 0.028699 5.5344e-05
5:177896609 A G 1.809844 8.9172e-05
5:177897779 G A 1.834950 7.6856e-05
5:177898011 T C 0.040273 -2.0602e-05
5:177906494 T C 0.974362 5.0177e-05
5:177919226 C T 0.066398 -3.7464e-05
5:177919951 T C 1.524578 -3.3876e-05
5:177930091 T C 0.020734 -8.5058e-05
5:177933945 T C 1.256749 3.9550e-04
5:177934244 G C 0.043564 1.0890e-06
5:177936646 T C 0.022483 3.2164e-05
5:177936898 C T 1.462490 2.0043e-04
5:177936957 A G 1.624729 2.4505e-05
5:177940941 T C 0.142771 -2.8347e-04
5:177943879 T G 0.061143 -1.1998e-04
5:177951866 A G 0.055986 2.7977e-05
5:177956908 G T 0.267226 3.3031e-05
5:177960131 C T 1.176442 2.4353e-06
5:177961860 T C 0.128688 -8.0664e-05
5:177964444 A G 1.842146 1.5054e-04
5:177964789 T C 0.201756 2.8597e-05
5:177965242 T C 0.055613 -8.9237e-06
5:177965696 G A 0.749165 3.3255e-05
5:177966253 G T 0.256158 3.3569e-05
5:177966921 T C 0.682754 4.7180e-05
5:177968840 G A 0.246586 6.4208e-06
5:177971375 A G 0.038251 1.8089e-04
5:177977277 C T 0.039072 1.5115e-04
5:177977679 T G 1.476830 4.0231e-05
5:177979374 T C 0.180295 -6.8626e-05
5:177980653 G C 0.033623 7.7428e-05
5:177980792 A C 0.117649 -1.0418e-05
5:177981684 T C 0.148782 -3.2998e-06
5:177984219 T C 0.744196 1.7955e-05
5:177987896 T C 0.158678 9.7500e-05
5:177991750 A G 0.116808 3.4469e-05
5:177995751 G A 0.513842 -8.3548e-06
5:177999213 G A 0.067057 1.4245e-04
5:178004232 A G 0.039189 5.2355e-05
5:178004658 T C 0.108054 -1.7173e-05
5:178012176 G A 0.976228 9.6896e-06
5:178013385 T C 0.140061 3.4335e-06
5:178013597 A C 0.092592 -9.9248e-05
5:178018665 C T 0.911388 9.9025e-05
5:178019830 A G 0.043500 -7.7718e-05
5:178033264 C T 0.159788 -1.2546e-04
5:178040919 A G 1.766368 1.2768e-05
5:178053124 A G 0.049735 1.2034e-04
5:178056305 A G 0.042302 -4.4209e-05
5:178068117 A G 0.908652 1.6634e-04
5:178071546 A G 0.906246 -6.9387e-05
5:178076944 A G 0.025194 3.4527e-05
5:178079016 G A 0.063153 5.7381e-05
5:178087631 C T 0.141508 -1.6671e-05
5:178089232 T C 0.600623 -1.8957e-05
5:178089405 T C 0.073185 -2.1665e-05
5:178090100 C T 0.593499 -6.1117e-05
5:178091597 G A 0.097785 -1.6933e-05
5:178094484 G A 0.447203 -7.0492e-05
5:178097754 C T 0.135776 4.2488e-05
5:178098414 G A 0.080313 6.9538e-05
5:178099851 C T 0.180133 -4.6780e-05
5:178105193 G A 0.114838 -9.7353e-05
5:178105326 C T 0.161353 -5.6942e-06
5:178119988 C T 0.097262 8.7317e-05
5:178121758 G A 0.538454 -2.3418e-05
5:178122284 G A 1.377826 1.3366e-05
5:178123042 C T 0.415505 1.6396e-05
5:178123668 C A 0.053373 -4.1835e-05
5:178127837 A G 0.499301 -2.7109e-05
5:178133635 A G 0.231490 2.6861e-05
5:178142628 T C 0.547896 -5.5113e-05
5:178148595 G A 1.974238 -5.3324e-05
5:178149402 C T 0.037891 4.4669e-05
5:178149950 A G 0.166676 -9.3361e-06
5:178155304 G A 0.582363 -7.7056e-05
5:178158463 A G 0.042247 -1.2072e-05
5:178165752 G C 0.306578 2.8675e-05
5:178167792 G T 0.503517 -2.6856e-07
5:178172513 T C 0.213204 8.4637e-06
5:178177588 C T 0.085113 -3.6798e-05
5:178178398 C A 0.183658 -2.4981e-05
5:178182435 C T 0.029001 4.9199e-05
5:178184828 T C 1.348467 -2.4682e-06
5:178186348 C A 0.125916 3.8877e-05
5:178191348 T C 0.408215 -4.9175e-05
5:178194107 T C 0.056833 1.4725e-05
5:178194492 C T 1.538019 -2.0791e-05
5:178195305 C T 0.772895 3.3757e-05
5:178196024 G A 0.701628 6.5004e-06
5:178196412 T C 0.225901 -2.4900e-05
5:178197086 G A 0.475039 2.9117e-05
5:178202419 T C 0.054418 2.0452e-05
5:178203032 C T 0.023068 1.7643e-06
5:178204518 T C 1.919567 7.8370e-05
5:178207665 A G 1.449017 -5.2678e-05
5:178208644 C T 0.801324 2.9551e-06
5:178210349 G A 0.199250 6.3974e-05
5:178214909 G A 0.032367 -4.2392e-05
5:178215135 A G 0.077483 -8.7436e-05
5:178215779 C T 0.145371 1.6152e-06
5:178216261 G A 0.655116 -2.2320e-05
5:178218011 A C 0.022123 -2.5342e-05
5:178219423 C T 0.603077 -5.8854e-06
5:178220206 A G 0.150950 3.7958e-06
5:178224547 G A 0.606342 -5.5847e-05
5:178231806 A C 0.474714 -5.4387e-05
5:178231962 C T 0.065480 -1.5638e-05
5:178234526 C T 0.234554 1.2819e-05
5:178236560 C T 0.051137 -5.4952e-05
5:178236562 T C 0.024970 7.5705e-05
5:178238561 A G 0.050160 6.4391e-05
5:178243871 C T 0.031195 7.8071e-05
5:178246279 A G 0.091241 -1.9215e-05
5:178248151 T C 0.049358 5.9664e-05
5:178252366 T C 0.297937 8.2194e-06
5:178253731 T C 1.105717 -5.0052e-05
5:178254142 C T 1.604005 -1.4451e-04
5:178258113 G A 0.633753 -7.7731e-05
5:178258433 T C 0.063386 2.4587e-05
5:178258830 G T 0.644898 -7.4959e-05
5:178262348 A G 0.646284 -9.5426e-05
5:178273519 A G 0.056257 -2.5846e-05
5:178274144 A G 0.956861 -4.0700e-05
5:178274953 G T 1.020192 -2.7423e-05
5:178276128 A G 0.027878 1.3021e-07
5:178276785 T C 0.030422 -9.8914e-05
5:178280560 A C 0.039546 -3.8328e-05
5:178280908 T C 1.305175 -3.6291e-06
5:178282496 T C 0.300638 7.5129e-05
5:178286825 G A 1.027326 -2.5844e-05
5:178288619 G T 1.257820 -5.9948e-05
5:178288640 C T 0.052124 -6.9431e-05
5:178288665 G A 0.102923 9.0365e-06
5:178292956 T C 0.244613 -1.2416e-05
5:178294983 C A 0.243282 5.4027e-07
5:178303868 C T 0.504017 -7.5764e-05
5:178305050 G A 0.041779 3.3910e-05
5:178313078 C A 0.444444 1.0951e-05
5:178317310 T C 0.047255 -4.3993e-05
5:178329429 A G 1.205703 -3.6723e-05
5:178334403 A G 0.038375 -3.2343e-05
5:178335150 C T 0.030776 -1.2838e-05
5:178341961 T C 0.160376 7.9209e-06
5:178344648 G A 0.714014 3.2899e-05
5:178347884 T C 0.077083 -1.5636e-05
5:178358857 T C 0.197215 -2.1607e-05
5:178361917 T C 0.053045 5.0782e-06
5:178364483 C A 0.066512 2.3019e-04
5:178369673 C T 1.168049 -7.3580e-05
5:178379681 G T 0.668229 -3.3916e-05
5:178381722 C T 1.203505 -1.8957e-05
5:178385585 G A 0.389945 3.3616e-06
5:178385846 G A 0.035791 4.4107e-05
5:178391860 A G 0.631886 1.9227e-05
5:178391902 C A 1.367909 -1.5999e-05
5:178396875 G A 0.574164 3.1299e-05
5:178400938 A G 1.249186 -6.8889e-05
5:178403949 A G 0.112887 2.0599e-05
5:178407421 G A 0.061598 9.2185e-05
5:178409285 G A 0.237297 -3.9887e-05
5:178409927 A G 0.177351 -2.2765e-05
5:178410213 C T 0.061770 8.3322e-05
5:178411782 C T 1.285357 1.5311e-05
5:178411823 T C 0.140346 6.1078e-05
5:178412273 C T 1.256934 1.0892e-05
5:178412761 A G 0.096279 4.1209e-05
5:178413163 C G 0.021928 6.6439e-05
5:178413947 C T 1.323069 4.2969e-05
5:178414565 T C 1.549464 4.8608e-05
5:178416288 A G 1.523274 1.8400e-05
5:178416348 A G 0.028124 -3.1632e-05
5:178416787 A C 0.025158 9.6868e-06
5:178416827 A G 1.125555 -1.6134e-05
5:178421064 T C 0.071601 -6.5964e-05
5:178423820 A G 0.029364 3.1707e-06
5:178424340 A G 0.094640 -8.6753e-05
5:178424365 A G 0.037998 -3.7114e-05
5:178428451 A G 0.088911 -3.3559e-05
5:178428989 T C 0.045934 3.6433e-05
5:178434993 G A 0.944537 9.7801e-06
5:178447340 C T 0.075464 -2.4311e-05
5:178452569 A G 0.133141 2.5454e-04
5:178455114 G A 0.030637 -6.9749e-05
5:178458546 C T 0.023207 3.0086e-05
5:178459426 C A 0.477074 1.4630e-05
5:178461522 C A 0.066080 -7.6214e-05
5:178483662 T C 0.082410 1.5713e-05
5:178491000 G T 0.026365 9.1943e-06
5:178504201 G T 0.070650 2.2229e-04
5:178507004 G A 0.038628 -4.0635e-05
5:178508038 C T 1.327623 -7.5257e-06
5:178512644 A G 0.152005 9.4870e-05
5:178516676 C T 0.752544 1.5333e-05
5:178540021 A G 0.287142 -3.4801e-05
5:178540975 A G 0.574436 -2.0455e-05
5:178541941 G A 0.819088 6.0321e-06
5:178552518 G A 0.878450 2.8147e-05
5:178552715 A G 0.679404 1.0251e-05
5:178553875 G T 0.239640 2.2042e-04
5:178555097 T C 0.075967 -5.5985e-05
5:178561064 A G 0.485506 -1.5441e-04
5:178563002 T C 0.034710 -1.3172e-05
5:178564098 T C 0.061767 -1.4021e-04
5:178568148 T C 0.497227 7.4230e-06
5:178569180 T A 0.497233 4.1987e-06
5:178570914 G A 0.749976 1.0790e-04
5:178571573 A C 0.041026 -2.7699e-05
5:178579748 T C 0.471033 -1.2546e-04
5:178582363 A C 0.034564 1.8631e-05
5:178583165 A G 0.090631 -7.2741e-06
5:178584779 G A 0.236677 1.5913e-04
5:178586270 T C 0.061020 -1.0159e-05
5:178586315 A G 0.059806 2.8408e-04
5:178592302 T C 0.452571 -6.0227e-05
5:178594180 G A 0.223214 1.0540e-04
5:178595483 T C 0.767981 -1.2701e-04
5:178595918 G A 0.456788 1.8997e-05
5:178599138 T C 0.346922 2.2892e-05
5:178599170 T C 0.169506 2.8270e-05
5:178602782 G A 0.257508 -4.4647e-05
5:178604377 T C 0.784631 3.7778e-05
5:178607922 T A 0.848332 5.2641e-05
5:178608204 A G 0.048154 -1.1030e-04
5:178614232 G C 0.878774 5.6758e-06
5:178615578 T C 0.062650 6.5212e-05
5:178617695 A G 0.401191 -1.0110e-05
5:178620555 C T 0.150454 2.5222e-06
5:178622155 C T 0.837070 -2.4783e-05
5:178622958 T C 0.451134 -1.9947e-05
5:178623021 T C 0.112965 1.3358e-05
5:178625525 T C 0.157597 3.1035e-05
5:178626639 C T 0.326172 -4.2188e-05
5:178628264 T C 0.071426 2.1858e-06
5:178628495 T C 1.006251 5.6337e-05
5:178630705 G A 0.550671 3.8286e-05
5:178631681 T C 0.239634 -9.5883e-05
5:178631699 C T 0.963885 5.7585e-06
5:178632482 A G 0.468226 2.3726e-05
5:178633088 A G 0.180048 -5.5398e-05
5:178634547 A G 0.389010 4.3831e-05
5:178635462 A G 0.102371 -7.5428e-06
5:178636136 A G 0.125218 8.0553e-05
5:178638028 G T 0.288830 5.8713e-06
5:178640129 A C 0.772372 6.3781e-05
5:178641500 C T 0.551758 -1.1607e-05
5:178641756 G T 0.088323 -6.3112e-05
5:178646288 G A 0.890154 1.6293e-05
5:178647275 A G 0.162265 5.3581e-06
5:178647388 T C 1.676648 3.0667e-05
5:178649283 A G 0.522871 2.6295e-05
5:178650167 T C 0.037956 -9.8656e-05
5:178651472 C T 1.589951 2.1441e-06
5:178652227 A G 0.209403 3.4234e-05
5:178653849 A G 0.452776 1.8915e-05
5:178655538 C T 1.333154 -4.9818e-05
5:178657017 T G 0.225599 -1.4003e-04
5:178662302 G T 0.064207 -1.0262e-04
5:178663408 C A 1.100956 4.7003e-05
5:178664577 A G 0.035239 -1.9208e-04
5:178664820 T C 0.150697 1.7843e-05
5:178665824 G A 1.239290 5.2663e-05
5:178667899 C G 0.074824 -1.9800e-05
5:178668859 A G 0.089398 -3.7479e-05
5:178670507 C T 0.703280 -4.0709e-05
5:178675645 T A 0.035288 -4.8656e-05
5:178677149 C T 0.032438 -5.3866e-05
5:178682694 A G 0.122167 4.0644e-05
5:178685950 G T 0.713397 -4.4302e-05
5:178687911 T C 0.055483 6.0714e-05
5:178688494 T C 0.124692 -4.8005e-05
5:178690869 T C 0.081141 -1.6922e-04
5:178692379 T C 0.601071 -4.6966e-05
5:178694707 A C 0.459102 -2.2999e-05
5:178695106 C T 0.106607 1.3035e-04
5:178697791 T C 0.072409 3.9256e-05
5:178698709 T C 1.002301 -1.9238e-05
5:178699311 T C 0.069712 -8.3235e-05
5:178701055 A G 0.807332 -2.5560e-05
5:178702280 C A 0.271887 -8.4676e-05
5:178703109 G A 0.124205 -2.5543e-05
5:178705623 T C 0.025567 -6.1682e-05
5:178705997 C G 0.124423 -3.2157e-05
5:178707115 G T 0.749477 -3.1811e-06
5:178707831 G A 0.076736 3.5795e-05
5:178708951 A G 0.053636 -1.8248e-06
5:178711960 T C 0.028764 7.3941e-05
5:178712059 C T 0.826109 2.2532e-05
5:178712915 C T 0.049342 4.9446e-05
5:178713712 A G 0.285866 2.4667e-05
5:178714292 T C 0.075068 -1.3692e-05
5:178716207 T C 0.738139 -5.0544e-06
5:178717156 C T 0.168487 -4.6488e-05
5:178720968 G A 0.653529 9.5884e-06
5:178722432 A C 0.038582 -5.8442e-06
5:178723105 A G 0.052373 1.6511e-06
5:178724727 C T 0.814028 3.4431e-05
5:178724807 C G 0.328428 -7.8626e-05
5:178725823 C T 0.063919 -8.3724e-05
5:178727670 A G 0.056544 1.4967e-04
5:178731921 T C 1.689067 8.7280e-05
5:178734931 A C 0.122326 3.6159e-05
5:178735068 G A 0.586280 5.0205e-05
5:178735677 G A 0.132595 -6.6750e-05
5:178738578 C T 1.736448 -7.3943e-06
5:178742035 G A 0.493117 2.0742e-05
5:178742625 G C 1.920164 4.3615e-06
5:178742761 A G 0.976965 -1.8528e-05
5:178744089 A G 0.137935 -5.3229e-05
5:178744959 A G 0.718012 -3.5162e-04
5:178745573 T C 0.042513 8.0775e-05
5:178746342 A C 0.047557 -6.1348e-06
5:178746816 A G 0.397251 6.2907e-05
5:178747739 C T 0.136646 -5.4127e-05
5:178748332 A G 0.264341 1.7624e-05
5:178748351 T C 0.097830 -1.8036e-05
5:178748987 G A 1.626544 -2.8369e-05
5:178749661 G A 1.380058 -2.4047e-05
5:178752095 A C 0.418689 -1.8642e-06
5:178752189 T C 0.411272 1.9177e-05
5:178752262 A G 0.035074 -6.5806e-05
5:178753568 T G 0.329210 5.4416e-05
5:178753982 T C 1.245405 1.9995e-05
5:178758238 A G 1.531502 -1.5667e-05
5:178760954 G A 0.270641 -9.3291e-06
5:178763724 A G 0.069316 1.2896e-04
5:178766912 G A 1.170366 1.1383e-05
5:178767910 A G 0.288340 2.4920e-05
5:178770100 G A 0.238261 1.2095e-04
5:178770485 A C 0.486597 -3.6277e-05
5:178775199 A G 0.099151 6.6409e-05
5:178775492 T G 0.050449 -9.6236e-06
5:178777635 T C 0.237901 5.7339e-05
5:178778824 T C 0.350820 -1.6080e-05
5:178780789 T G 0.960350 -7.6012e-05
5:178782813 C A 1.589701 -2.5526e-05
5:178794042 A G 0.045119 3.0769e-05
5:178796673 A G 0.023697 -6.3900e-06
5:178796804 A G 0.034843 5.1947e-05
5:178800100 T C 1.830088 -2.0179e-06
5:178803115 G A 0.034025 -8.4752e-05
5:178804993 C T 0.103705 7.9666e-05
5:178810045 C T 1.924884 -3.3301e-05
5:178813058 C T 1.975852 1.4816e-05
5:178818116 A G 0.560863 3.3439e-05
5:178818217 G A 0.280852 -1.3624e-05
5:178820829 A C 0.142989 -2.0135e-05
5:178821013 A G 1.084179 3.9522e-05
5:178821109 G A 0.836810 -1.2667e-05
5:178830514 C G 0.075451 3.6525e-05
5:178835372 T C 0.088508 2.7921e-05
5:178840300 T C 0.115929 5.4429e-05
5:178840577 A G 0.360636 -1.6806e-05
5:178841532 T C 0.133001 4.7858e-05
5:178848231 G A 0.567124 -2.8151e-06
5:178850268 A G 0.295740 -7.3486e-07
5:178850437 A G 0.583628 9.4036e-06
5:178850645 A G 0.026427 5.4229e-05
5:178851394 T C 1.097571 -2.0702e-05
5:178859587 A G 0.501251 -2.1724e-05
5:178862125 T C 0.106425 -2.6213e-06
5:178866050 A G 0.076473 1.0318e-05
5:178873224 C G 0.077298 4.1588e-05
5:178877216 G A 0.086535 4.4039e-05
5:178879144 A G 0.338848 8.0263e-06
5:178879859 A C 0.062030 -6.0233e-05
5:178883695 C A 1.753514 -7.0705e-05
5:178884843 T C 0.077596 -1.2164e-05
5:178890302 A G 1.740901 -1.3152e-05
5:178891063 A C 0.048284 -2.7718e-05
5:178892281 G T 0.133491 -5.4852e-05
5:178900378 G T 1.830263 -5.0362e-05
5:178907041 T C 0.044460 -2.5414e-05
5:178908732 G C 1.506542 -3.5559e-05
5:178908954 T C 0.025602 2.6788e-05
5:178912255 T C 0.211324 -1.6815e-05
5:178919003 C T 0.964057 1.2528e-05
5:178919348 T C 0.051556 -3.1609e-05
5:178919947 T C 0.074542 -3.1329e-05
5:178920367 T C 0.152190 3.0487e-05
5:178921861 G T 1.273549 4.1102e-06
5:178921898 C T 0.190100 2.5275e-05
5:178921964 T C 0.212762 -2.4562e-05
5:178927877 T C 0.863490 2.2331e-05
5:178931310 T C 1.624736 1.8879e-05
5:178935430 A G 1.955238 8.9305e-06
5:178943444 T C 0.777088 -3.6218e-06
5:178946237 A G 0.837248 3.9794e-05
5:178949198 A G 1.885578 2.6218e-05
5:178953405 G A 0.464999 -1.4048e-05
5:178954737 G A 0.082449 -1.6278e-04
5:178960295 T G 0.144705 4.9626e-05
5:178962918 A G 0.503601 -6.4510e-06
5:178969375 C G 0.607621 2.2552e-05
5:178976393 G A 0.838936 -2.6257e-06
5:178997373 T C 0.769308 -5.8733e-07
5:179004674 A G 0.802687 2.5857e-05
5:179008583 T C 0.095139 -4.9776e-05
5:179021982 A G 1.429394 1.0154e-05
5:179023990 A G 0.152609 -5.1449e-05
5:179025789 A G 0.211899 2.5000e-06
5:179026192 A C 1.573404 3.2629e-05
5:179033723 C A 0.059280 -2.2808e-05
5:179034115 G A 0.178104 -5.0479e-06
5:179034260 A G 0.977085 -7.3159e-05
5:179037556 C T 0.179604 -9.1978e-06
5:179038799 C T 0.916896 1.0514e-04
5:179040466 T G 0.040734 -1.3287e-05
5:179043465 A G 0.119324 1.9750e-04
5:179047408 G A 0.074792 1.9392e-05
5:179048693 A C 0.078833 3.6179e-05
5:179051216 A G 0.041078 -1.3124e-05
5:179055265 G A 0.691861 -1.2024e-04
5:179065642 T C 0.307382 -8.1572e-05
5:179069551 A G 0.871812 8.9026e-05
5:179070894 G A 0.146948 -6.1249e-06
5:179078023 T C 0.069294 -6.9606e-05
5:179078068 A G 0.872715 9.9347e-05
5:179092141 G A 1.771476 2.7030e-05
5:179094108 C A 0.312650 1.4026e-04
5:179094401 A G 0.198241 1.1854e-05
5:179094611 G C 0.698213 -1.8852e-05
5:179095751 A G 0.300836 -1.5623e-05
5:179104941 G A 0.304312 2.5520e-05
5:179106647 T C 0.076376 -2.6297e-05
5:179107461 A C 0.058034 1.4553e-07
5:179108645 A G 0.810682 -4.0549e-05
5:179118588 C T 0.073208 2.9226e-05
5:179126457 A G 1.655483 -4.8749e-05
5:179126632 T C 0.999361 -2.8109e-05
5:179154998 G A 0.697126 -3.4811e-05
5:179163054 T G 0.034129 -2.4127e-05
5:179167050 A G 0.159178 8.0206e-05
5:179176627 T C 0.619345 -5.3158e-05
5:179182009 T C 0.055856 6.6442e-06
5:179186855 G A 0.055752 -4.3074e-06
5:179193970 T C 1.002795 -6.6755e-06
5:179195867 A G 0.105010 -3.9719e-05
5:179199000 G A 0.079563 -7.3828e-06
5:179200909 G C 0.049845 3.8239e-05
5:179201847 A G 0.707668 -3.7521e-05
5:179201888 G T 0.037839 4.7844e-05
5:179203479 A G 0.040984 2.1969e-05
5:179209059 A C 0.628972 -5.7594e-05
5:179209566 A G 0.096285 1.9006e-05
5:179211916 G A 0.054798 1.0132e-04
5:179218842 A G 0.683984 -3.7534e-05
5:179225811 T C 0.070417 5.1741e-05
5:179228377 A G 0.045058 6.2267e-06
5:179228893 C G 0.045817 3.2828e-06
5:179229032 A G 0.051861 -4.4186e-06
5:179240712 A G 0.153024 1.1013e-04
5:179243798 T C 1.530622 -1.0120e-04
5:179249073 C A 0.459099 2.7069e-05
5:179249323 C A 0.064623 1.0078e-05
5:179252265 A C 0.039390 8.0860e-05
5:179252537 G A 0.946065 3.4630e-05
5:179254796 A G 0.026443 2.0308e-05
5:179256923 A C 0.195002 5.8224e-05
5:179258176 A C 0.098171 -3.7104e-05
5:179260099 C G 0.040981 6.6470e-05
5:179260331 G C 0.078499 3.5470e-05
5:179264731 C T 1.062562 1.3023e-05
5:179267783 A G 0.709619 9.3468e-06
5:179267949 C T 1.386517 4.8833e-05
5:179269075 T G 0.151161 -4.1836e-05
5:179270167 C T 0.919116 4.6548e-05
5:179271364 T C 0.136857 -4.8947e-05
5:179273820 A G 0.855035 2.7157e-05
5:179277276 T C 0.021896 1.0503e-04
5:179280379 C T 1.061814 1.3653e-05
5:179283439 T C 0.024901 -5.1995e-05
5:179285294 T C 0.053159 2.2812e-05
5:179285752 A G 0.596173 2.6809e-05
5:179289659 A G 0.151917 -3.7579e-06
5:179290845 G T 0.886558 -3.0029e-07
5:179301260 G A 1.807686 3.2200e-05
5:179302921 T C 0.047430 3.4185e-05
5:179313883 A G 0.245635 -3.5454e-05
5:179319766 T C 0.229283 2.0075e-05
5:179320720 T C 0.759756 2.9438e-05
5:179321728 G A 0.194810 2.6976e-05
5:179342679 A G 0.321044 2.9512e-05
5:179353875 T G 0.054357 2.6483e-07
5:179362813 T C 0.173989 1.3748e-05
5:179362964 T C 0.754981 3.0785e-05
5:179365562 C A 0.298775 -8.9898e-05
5:179366750 A G 0.036167 -3.0435e-05
5:179368681 G T 1.038998 -4.0326e-06
5:179370780 G A 0.173985 8.8626e-06
5:179388586 T C 0.032461 -1.4953e-05
5:179390003 C A 1.261277 1.0384e-05
5:179391811 G A 0.146374 6.2046e-05
5:179394027 A G 0.102329 -4.7158e-05
5:179400232 T C 0.023064 9.1892e-05
5:179400870 T C 0.086129 2.6635e-05
5:179401287 T C 0.108282 -9.1728e-05
5:179401333 A G 0.049069 -1.4509e-05
5:179409434 C T 0.067525 1.5732e-05
5:179411289 A G 0.375598 -1.7453e-05
5:179412870 T C 0.372129 1.3062e-05
5:179415561 A C 0.032311 6.5674e-05
5:179418210 C T 0.039884 -6.4357e-05
5:179428735 C T 0.779906 -2.2974e-05
5:179438023 C T 0.040630 2.4002e-04
5:179440576 C A 0.110943 3.6273e-05
5:179444267 T C 1.595070 8.0522e-06
5:179449370 T C 0.052507 6.2242e-05
5:179457643 T G 0.050579 2.5022e-05
5:179457898 T C 0.832360 1.7927e-05
5:179461974 C G 0.115896 -6.5752e-05
5:179471201 T C 0.292209 3.4390e-05
5:179475279 A G 0.085399 5.8458e-05
5:179476195 A C 0.060215 2.6817e-05
5:179476450 C T 0.026875 3.3862e-04
5:179491667 C T 0.052351 -1.0104e-05
5:179494469 A G 0.027991 -3.6969e-05
5:179496422 T C 0.209890 1.6160e-04
5:179497300 T C 0.074227 2.3671e-05
5:179498595 T C 1.236002 -6.7640e-06
5:179500185 T C 0.088963 -1.3729e-04
5:179500771 T C 0.371678 -7.5087e-06
5:179504722 T C 0.024681 -7.5144e-05
5:179505667 A G 0.583083 -1.6940e-05
5:179506157 T C 0.025430 -1.1065e-04
5:179518590 T C 0.295389 4.0012e-05
5:179521635 T C 0.065993 -3.7164e-06
5:179524389 G C 0.085082 9.2846e-06
5:179524425 T C 0.915977 -1.4238e-06
5:179529124 A G 1.560009 1.2301e-05
5:179530438 G A 0.815946 -1.6650e-06
5:179533441 G A 0.947883 1.3886e-05
5:179537222 A G 0.025765 -9.3678e-05
5:179543811 C A 0.627092 -1.6105e-06
5:179547917 A C 0.670975 6.5005e-06
5:179548823 G A 1.246281 9.5885e-06
5:179552335 G A 0.459401 1.9153e-06
5:179553774 A G 0.333900 -1.0014e-06
5:179562369 G T 1.963028 9.4721e-05
5:179563435 C T 0.703088 -1.7026e-05
5:179565792 T C 0.062779 -3.9779e-05
5:179568099 A C 1.651416 2.3690e-05
5:179569483 G A 0.884120 1.4462e-05
5:179577149 A C 1.562479 -3.4063e-05
5:179580060 C T 0.033262 -3.4818e-05
5:179582370 T C 0.049887 8.7659e-06
5:179583427 T C 0.126850 -1.3215e-05
5:179583872 A G 0.398530 5.5568e-06
5:179584718 A C 0.334906 -3.3440e-05
5:179585577 A C 1.510904 2.5905e-05
5:179586913 T C 0.106269 3.8021e-05
5:179587607 A G 0.043613 -3.1860e-05
5:179588325 A G 0.045457 4.8520e-06
5:179589988 G A 1.471241 -1.1716e-05
5:179594329 T C 1.057732 5.7079e-05
5:179597784 G A 0.630039 2.4634e-04
5:179601903 A C 0.447271 -4.1225e-05
5:179603862 T C 0.223548 -9.9157e-07
5:179604855 A G 0.022091 -1.1095e-05
5:179607478 G A 1.753242 7.9670e-05
5:179613262 T G 0.860900 2.2270e-04
5:179614846 A G 1.737451 2.3674e-06
5:179617799 C A 1.490034 6.3153e-05
5:179618025 C T 1.828180 -1.5925e-04
5:179619222 A C 1.375621 -3.8832e-05
5:179623676 A G 0.044736 -6.8719e-06
5:179624702 G A 0.333514 1.3726e-04
5:179625629 T C 0.050876 -3.5663e-05
5:179628519 G A 0.132410 2.9754e-06
5:179633229 C A 0.073916 -3.9215e-05
5:179633724 T C 0.702965 2.1183e-05
5:179637426 G C 0.102033 -2.2112e-05
5:179637947 A G 0.231636 -7.7439e-06
5:179647169 C A 0.540315 -8.0569e-05
5:179648066 A G 0.081173 -7.1991e-05
5:179648989 C T 1.460806 3.7351e-07
5:179659528 A G 0.278959 5.2012e-05
5:179672108 A G 1.013979 5.2159e-05
5:179672831 A G 0.032354 1.9085e-06
5:179679980 T G 0.534793 5.1791e-06
5:179682174 T C 0.816813 3.1245e-05
5:179688447 T C 0.028748 -2.7822e-04
5:179689289 G A 0.186741 -2.7632e-06
5:179699504 C G 1.201656 2.6172e-05
5:179706870 T C 0.031802 -1.1905e-04
5:179708896 T C 0.408851 3.1996e-05
5:179720333 G A 0.319872 -8.1655e-05
5:179720591 A G 0.197439 -1.3149e-04
5:179721688 A C 0.724075 -4.5276e-05
5:179722015 A G 0.402746 -1.8803e-06
5:179723341 A G 0.033827 3.5432e-05
5:179726280 A G 0.324169 -9.3930e-05
5:179726921 A C 0.045947 -7.0154e-05
5:179727957 T C 0.366247 3.9988e-06
5:179728707 C T 0.890628 2.8845e-08
5:179731014 C T 1.214677 -7.6113e-05
5:179736755 A G 0.532018 4.0450e-07
5:179740827 C T 0.402626 1.6078e-06
5:179741374 A C 0.709259 -6.5428e-05
5:179741411 C A 1.347568 -4.1638e-05
5:179741564 G A 0.029533 -2.5772e-04
5:179744062 T G 0.037725 2.4782e-05
5:179749604 A G 0.091475 -2.5345e-05
5:179751441 T C 0.195505 1.6270e-05
5:179755873 G A 0.021802 6.5627e-05
5:179760593 T C 0.074912 -2.6605e-05
5:179768398 G A 0.319181 -5.8576e-05
5:179768599 A G 0.095049 -4.4100e-05
5:179770757 G A 0.377345 -1.0846e-05
5:179774458 T G 0.157000 1.2735e-05
5:179777688 C G 0.428572 -1.8410e-06
5:179779124 A G 0.056385 9.7548e-05
5:179781898 G A 0.506470 -1.4459e-05
5:179783232 A G 0.027316 7.7922e-06
5:179786136 A G 0.026979 1.2132e-04
5:179793378 G A 0.057473 4.5584e-05
5:179794131 A G 0.147276 -4.8113e-05
5:179794208 A G 0.306087 -1.6601e-05
5:179797072 T G 0.541226 9.1504e-06
5:179797405 A G 0.191389 3.3857e-04
5:179802190 C A 0.399912 -5.2199e-05
5:179802420 C T 0.171272 -3.3297e-05
5:179806254 C T 0.600435 -6.8715e-05
5:179808161 T C 0.080573 -7.0547e-05
5:179813790 G C 0.291332 -3.3529e-05
5:179815989 A G 0.036706 -4.2681e-05
5:179817199 G C 1.735533 3.0099e-05
5:179823603 A G 1.488096 7.5662e-05
5:179827726 A G 0.085104 -3.3318e-05
5:179831373 T C 0.389367 -1.0779e-05
5:179840538 T C 0.438904 -2.6878e-05
5:179841314 A G 0.094328 1.9871e-05
5:179850508 T C 1.169315 -3.2023e-05
5:179850870 C T 0.337146 -6.2222e-05
5:179858588 A G 0.119651 -3.8619e-05
5:179859940 T C 0.218011 -4.4830e-05
5:179860727 T C 1.666035 4.4983e-05
5:179864020 G A 1.232256 5.1448e-05
5:179870647 A G 1.184381 7.3443e-05
5:179875544 G A 1.314186 2.0955e-05
5:179877022 G A 1.170383 2.9197e-05
5:179877533 A G 0.191850 -7.0118e-05
5:179878547 A G 0.752875 -2.4925e-06
5:179881373 G A 0.554904 -8.7835e-06
5:179881907 C A 0.273448 -2.0687e-05
5:179882135 T C 1.009779 3.1533e-05
5:179887513 G A 0.035103 -6.7862e-06
5:179890300 T C 1.536692 3.6760e-05
5:179891463 T C 1.028611 9.7902e-06
5:179896550 T G 0.152625 1.9719e-05
5:179899981 C G 1.285081 4.3430e-05
5:179903272 T C 0.032088 -3.3954e-05
5:179904620 C T 0.908382 4.3963e-05
5:179910361 G A 0.225593 -4.3027e-06
5:179912036 A G 0.158737 -9.4978e-06
5:179914483 C T 0.684477 4.9684e-05
5:179914944 T C 0.023074 -5.0434e-06
5:179919468 C A 0.157880 -1.5188e-05
5:179920212 A C 0.178419 -8.4570e-05
5:179920378 C T 0.074120 1.9571e-06
5:179931672 G A 0.229355 -5.7252e-05
5:179942395 T C 0.491021 -3.4831e-05
5:179945337 G A 0.085850 1.2807e-04
5:179957492 A G 0.072179 8.5578e-05
5:179959021 G A 0.059732 8.7575e-05
5:179959708 C A 1.103565 1.6234e-05
5:179975792 T C 0.225164 2.1228e-05
5:179984848 G A 0.652562 6.0242e-05
5:179985962 C T 0.388338 -7.7814e-05
5:179988695 T C 0.082614 -4.1713e-05
5:179989773 C T 0.020890 -3.6467e-06
5:179996111 T C 1.773836 -2.6801e-05
5:179996962 T C 0.022973 2.6743e-05
5:179999060 C A 0.134316 9.5292e-06
5:180013343 G A 1.070942 1.3078e-05
5:180013687 G A 0.095078 5.7262e-05
5:180016644 G A 0.673649 4.5981e-05
5:180019237 C T 0.813629 4.9404e-05
5:180021099 C T 0.085026 -2.0441e-05
5:180021406 A G 0.038605 -3.4073e-06
5:180023310 C T 0.050303 -2.3041e-05
5:180028677 C T 0.100086 7.4756e-05
5:180029471 G C 0.106120 5.2274e-06
5:180029879 A G 0.088739 2.4944e-05
5:180031367 G A 0.631614 8.6212e-05
5:180032500 C G 0.223515 2.2221e-05
5:180033031 A G 0.402915 3.2012e-05
5:180034237 A G 0.509291 3.0558e-05
5:180039606 T C 0.222668 2.3850e-05
5:180040918 A G 0.973583 -3.6450e-05
5:180049181 T C 0.095591 1.1226e-04
5:180049348 T C 0.919353 5.2621e-06
5:180049529 A G 0.052948 1.7146e-05
5:180049618 G A 1.019513 -6.8200e-05
5:180050066 C T 0.070959 2.1074e-05
5:180051003 C T 0.242354 3.7981e-05
5:180052108 T C 1.639027 -1.9497e-06
5:180055258 C T 0.090722 5.4954e-05
5:180055411 C T 0.662091 -1.6321e-05
5:180057293 C T 0.214687 -3.9846e-06
5:180058842 C T 0.119473 -4.2266e-05
5:180059107 T C 0.050851 4.0832e-05
5:180064366 C T 0.072250 1.0401e-04
5:180064494 G A 1.780100 -4.3319e-06
5:180065270 T C 0.088622 -8.0968e-05
5:180065977 T C 0.062896 2.5876e-05
5:180069852 C T 0.517659 -5.0860e-05
5:180071276 A G 0.277934 3.6974e-05
5:180074627 C T 1.203502 -1.1352e-05
5:180078961 G A 0.061760 -1.7581e-05
5:180080320 A G 0.935221 -4.7617e-05
5:180080341 C T 0.417478 -3.4070e-04
5:180084031 C T 0.177987 2.6262e-05
5:180091978 G T 1.113215 -6.5444e-06
5:180094042 T C 0.151249 -4.7365e-05
5:180096199 G A 0.118674 -7.3332e-05
5:180098105 T C 0.082906 5.9528e-05
5:180104905 T G 0.815038 -8.8511e-06
5:180106536 T G 0.687681 -7.6034e-05
5:180111144 T C 0.890897 1.9349e-04
5:180112934 G T 1.911242 7.1007e-05
5:180116343 A G 0.088982 4.1048e-05
5:180116433 G A 0.419487 -2.9125e-05
5:180117130 T C 0.118795 -1.9818e-05
5:180118047 G A 1.578821 -5.6624e-05
5:180118217 A G 0.116123 2.5697e-05
5:180120010 C T 1.466632 -5.3527e-05
5:180123660 T C 0.032088 5.9632e-05
5:180128464 A G 0.037034 2.3960e-05
5:180133616 C A 0.131096 2.5961e-05
5:180134831 C T 0.044048 -1.5726e-04
5:180135005 T G 1.399617 -2.4067e-05
5:180141626 A G 0.036862 -1.7342e-05
5:180143284 A G 0.091008 -1.8721e-05
5:180151091 G A 0.057109 2.5958e-05
5:180153011 A G 0.042672 6.8376e-05
5:180166461 G C 1.956728 -5.4785e-05
5:180166599 T C 0.045213 7.3386e-05
5:180166677 A G 0.035080 7.9461e-05
5:180168574 G T 0.024674 1.4345e-05
5:180170344 G T 1.176442 1.7317e-05
5:180170819 T C 0.308470 -1.7652e-04
5:180171716 C T 1.635713 4.1528e-05
5:180182714 A G 0.046385 3.3540e-05
5:180202729 C T 0.478619 1.1242e-05
5:180204104 C G 0.312767 2.4666e-05
5:180206397 A G 0.068151 6.3865e-05
5:180213524 C T 0.041877 1.3141e-04
5:180214838 A C 0.048417 -3.3054e-05
5:180214982 A G 0.044506 -7.6976e-06
5:180216012 A G 0.085341 -6.2678e-06
5:180218668 G A 1.472208 -1.8436e-03
5:180218820 A C 0.080676 -4.4426e-05
5:180219304 T C 0.167263 -1.0248e-05
5:180222472 G A 0.169876 -1.2841e-05
5:180224518 G A 0.215258 -6.2939e-05
5:180226673 C A 0.177536 -2.0750e-04
5:180227564 G C 0.075061 -4.7376e-05
5:180232473 C T 0.214207 -6.2718e-05
5:180236210 T C 0.031198 -4.1289e-05
5:180236547 C T 0.038793 -4.5795e-05
5:180239320 C T 0.231948 -1.6203e-04
5:180240754 T C 0.057476 -4.8978e-05
5:180242178 T C 0.109255 -2.0725e-04
5:180245415 G A 0.042795 -3.3304e-04
5:180245926 A G 0.190110 -1.0573e-04
5:180251882 A G 0.104974 3.2440e-04
5:180262407 T C 0.292669 3.6820e-05
5:180267129 C G 1.524536 -3.8210e-05
5:180276402 T C 1.556958 -5.6727e-05
5:180280563 A G 1.509356 -3.9553e-05
5:180280754 C T 1.855538 -4.7558e-05
5:180281688 C A 0.045833 -5.9582e-05
5:180293505 A C 1.487944 -9.7959e-05
5:180297211 A G 0.348620 -7.0831e-07
5:180297339 T C 0.192755 3.3849e-05
5:180301018 T C 0.119901 1.0821e-04
5:180302934 T C 0.695159 1.4051e-05
5:180304313 C T 1.017215 1.1598e-05
5:180325806 A G 0.036567 1.4060e-05
5:180326502 T C 0.177182 2.1666e-06
5:180336050 C T 0.032230 7.7644e-07
5:180336849 T C 0.570188 1.2338e-05
5:180338368 G A 0.770438 -8.7818e-06
5:180364420 G A 0.054123 -4.3845e-06
5:180374523 A G 0.243259 -1.0378e-05
5:180375368 A G 0.060465 -1.5655e-05
5:180432564 T G 0.096746 4.8112e-05
5:180433439 C A 0.097084 4.8005e-05
5:180434216 A G 0.580324 -4.2060e-06
5:180447503 T C 0.101300 -9.1131e-06
5:180452311 C T 0.096662 4.1788e-05
5:180452560 C T 1.070501 -1.2441e-05
5:180454836 T C 0.279089 2.6915e-05
5:180458407 C T 0.021273 3.3213e-05
5:180458411 G A 0.044097 8.6492e-05
5:180460768 T C 0.026287 -1.2400e-05
5:180463658 T C 0.033694 -1.5938e-05
5:180466104 G A 0.231185 4.1222e-05
5:180466845 C A 0.125185 5.2699e-05
5:180474814 T C 1.009033 -3.9725e-06
5:180485353 A G 0.073734 9.8346e-05
5:180486404 T C 0.021555 -3.0236e-05
5:180486785 C G 1.295931 2.2242e-05
5:180487770 C T 0.073133 5.8009e-05
5:180492513 A T 1.837177 9.2631e-06
5:180492906 G A 0.993012 7.8088e-06
5:180493399 C T 1.668076 -6.5975e-05
5:180496203 G A 0.310411 1.9859e-04
5:180496697 G A 0.080524 6.0556e-05
5:180497936 A G 0.041877 1.0321e-04
5:180498361 T C 0.221467 -3.2210e-05
5:180500046 T C 0.450858 8.2533e-06
5:180500506 A G 0.025064 5.4064e-07
5:180502859 A G 0.116643 -1.2685e-04
5:180504275 C G 0.143365 -4.2452e-05
5:180508615 G T 1.084247 2.6147e-05
5:180511684 C T 0.056388 7.8805e-05
5:180511770 T C 0.195596 -2.5048e-05
5:180513587 A G 0.124504 6.9851e-06
5:180513617 C G 0.921193 1.2390e-05
5:180513717 G A 1.028679 1.7166e-05
5:180514054 A G 0.036606 -8.1699e-05
5:180514519 A G 0.058797 -3.3713e-05
5:180515268 T C 0.916214 2.0437e-04
5:180519746 A G 0.019000 -1.0138e-04
5:180533408 G A 1.100229 1.1550e-05
5:180533905 A G 0.074516 7.0694e-05
5:180537491 A G 0.118804 4.4963e-05
5:180541186 C T 0.965731 -2.3656e-06
5:180541349 T C 0.032863 -3.0128e-05
5:180545600 T C 0.033045 -3.3269e-05
5:180552412 C G 1.207387 3.0838e-05
5:180555272 A C 0.144702 5.0300e-05
5:180555438 A G 1.896908 2.0351e-05
5:180561258 T C 0.094163 -3.5895e-05
5:180565105 T C 0.320229 -5.4596e-06
5:180565529 C T 0.049816 -1.5882e-05
5:180565716 C A 0.870111 -1.6520e-05
5:180567734 T G 1.058755 -1.3008e-05
5:180568602 G T 0.027511 2.2088e-05
5:180568954 A G 0.998757 1.5642e-05
5:180574369 G A 0.478998 3.3444e-06
5:180575461 A G 0.056603 4.7210e-05
5:180577677 C T 0.375040 1.9635e-05
5:180581013 T G 0.027540 8.6384e-06
5:180582604 G A 1.077223 5.4050e-06
5:180589644 T C 1.611224 -2.0486e-06
5:180589675 C A 0.218335 5.8983e-06
5:180595138 T C 0.318597 2.3010e-05
5:180599423 A G 1.631490 -2.1507e-06
5:180600297 C T 1.641938 -3.6671e-06
5:180602484 C T 0.140268 -2.1489e-05
5:180602510 T G 1.342453 -1.6281e-05
5:180604559 A G 0.023769 8.7626e-05
5:180609219 T G 1.348162 -2.6442e-05
5:180609313 G A 0.090612 -1.5672e-06
5:180610964 A G 0.076762 2.4062e-05
5:180611340 G A 1.505675 -3.3598e-05
5:180612937 A G 0.026164 3.1063e-05
5:180613440 C T 1.645304 4.2406e-05
5:180614100 T C 0.046453 4.2703e-05
5:180614950 A G 0.026966 3.8513e-05
5:180614961 A G 1.018364 -1.0391e-05
5:180615432 T C 0.035664 4.7803e-06
5:180615938 A G 0.137977 1.0017e-04
5:180616242 G C 1.960941 2.2334e-05
5:180619938 T C 0.073468 -2.8275e-05
5:180620184 A G 0.046603 5.6218e-05
5:180621410 T C 0.106363 9.0834e-05
5:180622615 T C 0.340694 -8.9473e-05
5:180623989 A G 0.037495 1.2973e-04
5:180626242 A G 0.123533 -1.1672e-05
5:180626550 T G 0.356494 -6.6318e-05
5:180626927 G A 0.533056 6.2896e-06
5:180630512 C G 0.023756 1.2144e-05
5:180633680 G C 0.025340 1.3407e-04
5:180634677 G A 0.438981 -3.4571e-05
5:180639322 T C 0.123050 3.4826e-05
5:180645425 T C 0.348289 -5.8512e-05
5:180648732 C T 0.162852 -1.8003e-05
5:180648778 C T 0.071199 9.1531e-06
5:180652030 A G 0.054464 1.1679e-04
5:180654682 G C 0.059190 2.7827e-05
5:180656074 A G 0.269602 -5.4448e-05
5:180656734 G C 0.426842 9.6221e-06
5:180659156 A G 0.044577 5.6403e-05
5:180661980 C T 0.092877 3.3065e-05
5:180666294 C T 0.048628 7.5566e-06
5:180667857 A G 0.079183 -4.5859e-05
5:180668801 T C 0.047576 -5.1473e-06
5:180669370 G A 0.488600 2.9607e-05
5:180670858 C G 0.056314 2.0077e-05
5:180671029 C A 0.107671 2.1607e-04
5:180671189 T G 0.165835 1.4853e-04
5:180673942 C T 0.104130 1.6918e-04
5:180675291 T C 0.033412 9.0170e-05
5:180678717 C T 0.136919 1.1244e-04
5:180681777 G A 0.313926 -2.5475e-05
5:180685637 T G 0.349116 7.2839e-05
5:180685900 G T 0.971006 -4.3995e-05
5:180685980 G A 0.022097 2.6903e-05
5:180687212 T C 0.453474 -2.1122e-05
5:180687907 A C 0.085711 -2.0473e-05
5:180694912 T G 0.075616 1.2014e-04
5:180695849 T C 0.446586 -4.2400e-05
5:180698413 C T 0.525997 -8.7919e-06
6:203397 T C 0.084880 1.0748e-05
6:204031 A G 0.098716 -6.2713e-06
6:204072 T G 0.134650 -2.9350e-06
6:204484 A G 0.079213 -8.1563e-06
6:205213 T C 0.054951 -2.7670e-06
6:205878 G A 0.303559 -1.2895e-05
6:208360 C G 0.126870 -4.7351e-05
6:208822 A C 0.311660 -4.6595e-06
6:209033 A G 0.040630 -5.8103e-05
6:209980 C T 0.585274 5.8763e-07
6:210389 G T 0.114672 -6.1125e-05
6:210836 T C 0.237521 1.4179e-05
6:212548 C T 0.512073 -4.8038e-05
6:219872 T C 0.165738 -2.3133e-06
6:221322 T C 0.154524 -1.5460e-05
6:223497 T C 0.035674 3.1430e-05
6:224716 A G 0.080949 -3.3921e-05
6:224755 A G 0.097093 -1.4932e-05
6:227053 C T 0.203561 4.0471e-06
6:227528 T C 0.054305 -5.0379e-05
6:229318 G A 0.137156 -8.6225e-05
6:230007 A C 0.411130 1.2433e-04
6:236731 C T 0.480011 -3.4049e-06
6:237169 A G 0.032389 -8.8985e-05
6:238790 C G 0.280540 -8.5414e-06
6:239806 G A 0.107227 -4.7143e-05
6:240232 G A 0.216407 -8.2949e-06
6:241708 A C 0.249212 1.5583e-05
6:247899 G A 0.485571 -6.6564e-06
6:250807 T G 0.035853 4.7910e-05
6:251685 T C 0.253899 1.2134e-05
6:255796 C T 0.253169 -3.1892e-05
6:255877 T C 0.022558 1.4339e-05
6:376502 A G 0.037105 -9.9523e-05
6:383546 T C 0.146059 -6.1364e-05
6:384970 C T 1.300820 1.4493e-04
6:386933 A G 0.085633 -1.2339e-04
6:387942 G T 0.025463 -2.9309e-05
6:390105 C T 0.148987 -1.1150e-04
6:393868 G A 0.113919 3.0077e-06
6:398242 T C 0.227008 -1.0843e-04
6:399542 T C 0.138464 -1.0142e-04
6:401509 T C 0.033029 -6.4252e-05
6:402159 A G 0.075931 -5.4632e-05
6:403604 A G 1.832214 1.9722e-04
6:403737 G T 0.061072 5.9281e-05
6:403799 G A 1.090540 1.1694e-04
6:405900 G A 1.683289 -4.8099e-05
6:407365 T G 0.025226 -7.2354e-05
6:411064 G A 1.053808 9.6462e-05
6:417727 C A 1.001191 6.6149e-05
6:417916 A G 0.100157 9.9270e-05
6:419548 A G 1.223295 8.5842e-05
6:421281 A G 0.343719 1.1072e-04
6:428131 T C 0.217082 -5.2963e-05
6:428416 T C 0.997413 1.0229e-04
6:430169 T C 0.068093 -1.2623e-04
6:430839 A G 0.038439 3.2876e-05
6:433201 C T 0.253152 1.4962e-05
6:434787 T C 0.036797 8.1699e-05
6:437421 G A 0.044937 -1.3155e-06
6:437964 C A 0.083763 1.4912e-05
6:438164 T C 0.037644 -3.7955e-05
6:438372 G A 1.318895 1.8455e-04
6:438646 T C 0.034590 -3.1202e-05
6:441780 T C 0.101469 8.6561e-06
6:445982 T C 0.162349 2.3915e-05
6:453227 T C 0.065330 5.3547e-05
6:453415 A G 1.188319 3.1516e-05
6:455419 C T 1.067979 7.9922e-05
6:462341 T C 0.519999 -5.5710e-06
6:462511 T C 0.071997 3.0422e-05
6:466368 A G 0.582132 -1.7277e-04
6:467414 G A 1.636726 2.7367e-05
6:467489 G A 0.064185 4.0678e-05
6:470484 T C 0.033876 1.2234e-04
6:471543 A G 0.039524 6.8986e-05
6:472807 T G 1.785543 6.2903e-05
6:473789 A G 0.026028 2.0594e-05
6:474405 T C 1.746257 2.6658e-05
6:475154 T C 1.737451 1.4132e-04
6:475489 T C 0.399150 -1.6570e-05
6:480628 G A 1.637213 -1.3831e-05
6:483593 G A 0.046590 -1.1705e-04
6:485620 T C 0.168334 -2.0862e-05
6:486193 A G 1.491916 4.9797e-06
6:489202 T C 0.094990 -1.3034e-04
6:491377 C T 0.074561 -8.3713e-06
6:492601 G A 0.049131 -5.1923e-06
6:495636 A G 1.907837 -5.0448e-05
6:496193 C T 0.109220 3.2229e-05
6:497210 T C 0.128184 -3.0486e-05
6:500956 C G 1.186835 9.5866e-07
6:501939 T C 0.568932 -1.4661e-05
6:502106 G A 0.100596 1.9390e-05
6:513015 T C 1.603875 -3.2786e-05
6:516763 C G 0.064243 3.4060e-05
6:516810 G A 0.024966 -5.9614e-05
6:517095 T C 0.126883 2.7669e-05
6:527478 C T 0.021925 8.4115e-06
6:527513 T C 0.083637 6.3100e-05
6:528776 T C 1.713218 -9.8285e-07
6:530258 G A 1.861653 7.0821e-05
6:532776 C T 0.210224 -1.2142e-05
6:534979 G A 0.031932 3.0773e-05
6:540893 G A 0.237375 -2.4955e-05
6:541619 T C 0.144144 5.3364e-05
6:542159 G A 1.274341 1.7795e-05
6:552341 T A 0.058099 2.7207e-05
6:552880 A C 0.060076 1.8552e-05
6:559413 A G 0.162038 3.1055e-06
6:559576 C A 0.948318 4.2234e-06
6:562203 A G 0.032600 3.0810e-05
6:563482 T C 0.206904 2.4824e-05
6:565857 C T 0.062740 3.7242e-05
6:566372 C A 0.065941 4.3986e-05
6:566741 G A 1.050062 1.0909e-04
6:568554 C G 0.101628 4.7554e-05
6:572480 A G 1.172690 3.7390e-06
6:576902 C T 0.496850 -2.9708e-06
6:584483 G A 0.278401 3.2449e-05
6:585167 A C 1.020357 5.2408e-05
6:585610 A C 1.852490 1.2387e-04
6:587736 C T 0.318918 8.0503e-06
6:588754 T C 0.046641 -3.8640e-05
6:597164 C T 0.275009 5.7085e-05
6:602608 C T 0.181882 7.1826e-05
6:603377 A G 0.061676 4.3779e-05
6:606839 A G 0.035794 1.2123e-05
6:610088 T C 0.067966 2.0229e-05
6:617474 C A 0.121316 -3.4414e-05
6:625071 G A 0.365189 4.3914e-05
6:626889 A G 0.309590 2.1067e-05
6:628452 G T 1.896295 4.5373e-05
6:630972 A G 0.034171 -3.9701e-05
6:633631 G T 1.468034 -3.0899e-05
6:635019 A G 0.030870 7.2267e-05
6:635320 A C 1.550541 -2.8345e-05
6:649640 G A 0.104114 3.7335e-05
6:654482 A G 0.120820 2.8789e-05
6:656143 A C 1.844165 -7.1031e-06
6:656343 C T 0.122160 3.7768e-05
6:656555 T G 0.204476 -2.8392e-05
6:659913 T C 1.102696 2.8491e-05
6:659943 A G 0.068956 3.8110e-06
6:660012 A G 0.044937 1.0473e-05
6:668627 C A 1.296759 -2.4162e-06
6:670871 T C 1.583956 -1.4808e-05
6:678789 A G 0.091939 4.5368e-05
6:679144 C T 0.028900 9.8876e-06
6:688741 G T 0.224405 -3.9638e-05
6:693473 G C 1.534647 -3.6609e-06
6:696224 A G 1.962070 -6.1397e-06
6:696282 T C 0.234311 2.4175e-05
6:696327 A G 0.199033 -2.0198e-04
6:697592 G A 1.635697 -7.4510e-05
6:699004 C T 0.037803 -1.7539e-05
6:700388 C T 0.043107 -2.7845e-06
6:702355 C T 0.203996 -1.4805e-04
6:702434 T C 0.068927 -1.3169e-05
6:703635 G A 0.081546 -5.7762e-06
6:710931 A G 0.300239 -5.8483e-04
6:711150 C A 1.481007 5.3138e-05
6:711690 T C 0.081011 7.1010e-05
6:714311 A G 0.058235 -3.4980e-05
6:719735 C T 0.089135 3.2854e-05
6:723505 A G 1.391704 -4.4146e-05
6:726364 G A 0.164053 6.9851e-05
6:728352 T C 0.049540 5.0957e-06
6:734154 A G 0.290563 -2.8505e-05
6:737931 G A 0.959058 1.0655e-04
6:741176 C T 1.831513 -6.5850e-05
6:746525 T C 1.789802 1.4202e-05
6:751321 C T 0.222156 8.7753e-06
6:754717 C T 0.565968 -1.0819e-04
6:755461 T C 0.079975 -4.1732e-05
6:761122 C A 0.216693 -5.3192e-06
6:761243 C A 1.091352 -5.9188e-05
6:761367 G T 0.082452 7.0813e-05
6:771389 A G 0.183609 4.5145e-05
6:775505 T C 1.026122 5.0108e-06
6:775915 A G 1.469495 1.7811e-05
6:777754 A G 0.063292 -4.1110e-05
6:781077 G T 0.151074 -1.9216e-05
6:782821 A G 0.063669 7.1469e-05
6:786814 A G 1.317925 1.5502e-05
6:788882 G A 0.187290 1.0891e-04
6:792668 G A 0.106610 -1.5295e-04
6:792837 A G 1.682101 5.9383e-05
6:795502 T G 1.671955 5.1316e-05
6:799412 C G 0.086003 -5.1523e-05
6:802303 C T 0.053347 -2.8065e-06
6:802769 T C 0.317934 -4.3861e-05
6:802938 G T 0.296448 7.9461e-06
6:805207 C T 0.425697 -3.6425e-05
6:811363 C A 0.131359 -1.1588e-04
6:812922 T C 1.727639 1.2377e-04
6:813076 G A 0.291654 4.7188e-05
6:813516 T C 0.039731 -3.3719e-05
6:818590 A G 0.035551 2.0389e-05
6:827051 G T 0.332891 1.1793e-04
6:829223 A G 0.272922 -5.3905e-05
6:829411 T C 0.033584 7.4081e-05
6:831620 A G 0.424814 -1.1999e-04
6:831645 A C 0.126519 -1.9042e-04
6:834751 T C 0.259803 3.4530e-05
6:835917 C T 0.081488 -1.6742e-05
6:836331 G A 0.611016 1.9480e-06
6:840475 T C 0.582450 3.8379e-05
6:840646 T C 0.074269 -2.8594e-05
6:840773 G A 0.114770 1.5120e-05
6:844991 G A 0.037105 8.7381e-05
6:848452 A C 0.069112 -3.3101e-05
6:848949 T G 0.057456 -2.0665e-05
6:849070 A G 0.070086 -4.6348e-05
6:854037 A G 0.042250 1.3911e-04
6:856201 A G 0.032902 8.3669e-05
6:856884 T C 0.045132 6.0848e-05
6:859376 A G 0.588306 1.1064e-04
6:861929 G A 0.656808 5.6751e-05
6:869607 T C 0.052153 -3.9059e-05
6:869768 G A 1.112702 8.7079e-06
6:876359 A C 0.052409 4.8887e-06
6:880122 G A 0.033285 7.5878e-05
6:884835 G A 0.503854 9.2001e-06
6:886851 G T 0.557484 1.6309e-05
6:886884 T A 0.095185 -3.8744e-05
6:888163 G A 0.625710 1.6477e-05
6:888239 T C 0.656359 -3.8641e-05
6:888396 G A 0.089644 6.2310e-05
6:888930 A G 0.072487 -2.6414e-05
6:889708 A G 1.837618 6.0226e-05
6:890179 C T 1.950450 7.0332e-05
6:891210 G A 0.814505 2.0947e-05
6:891503 C T 0.028248 4.0741e-05
6:892309 C T 0.306237 1.7573e-05
6:892494 A G 0.176945 6.2882e-05
6:898145 A G 0.408215 9.0119e-05
6:898705 G A 0.157935 3.7750e-05
6:903831 A C 0.048703 2.4248e-05
6:904055 A G 0.510813 3.7465e-05
6:907618 G T 0.524488 -2.2345e-04
6:909372 A G 1.559289 -6.2628e-05
6:911626 C T 1.316912 -4.7973e-05
6:913569 A G 0.061919 -1.2372e-05
6:915792 A G 0.270219 -5.7584e-06
6:920523 T C 0.150804 5.6915e-05
6:924665 T G 0.026745 1.4680e-04
6:934210 T C 0.038378 8.1790e-05
6:935425 C T 0.752336 -4.5167e-05
6:942941 T C 0.190318 1.8275e-05
6:951816 T G 1.124621 -1.9990e-05
6:955499 T G 0.280524 1.6406e-06
6:960405 G T 0.131563 2.6820e-05
6:961952 C T 0.452958 -1.7567e-05
6:963328 A C 0.022435 -1.0198e-04
6:966010 G A 1.502481 -1.3093e-04
6:970323 T C 0.097399 5.2426e-05
6:971425 C A 0.273328 6.5047e-05
6:981976 G A 0.329330 1.5142e-05
6:988245 C T 0.248371 -2.0308e-05
6:997888 T C 0.075013 3.8754e-05
6:998062 C T 1.473075 9.4790e-06
6:1002080 G T 0.089885 8.2586e-06
6:1005563 C T 0.173489 3.8620e-05
6:1007582 G A 0.097334 5.8437e-05
6:1011570 C T 1.744621 1.1402e-05
6:1016984 A G 1.211931 -1.4135e-06
6:1017091 C T 0.067443 -5.4591e-05
6:1022454 A G 1.755731 8.0633e-06
6:1022562 A G 0.770421 6.7377e-05
6:1025476 C T 1.643944 -1.8974e-05
6:1026586 A G 0.153751 -1.6439e-05
6:1033317 G A 1.344978 6.2274e-05
6:1038795 G A 1.309917 -2.1150e-05
6:1044438 T C 0.117078 1.3938e-04
6:1045503 T C 0.538662 1.8164e-05
6:1045925 C T 0.251747 1.1843e-05
6:1048871 C A 0.086532 1.6136e-05
6:1052616 A G 0.028738 -1.7812e-05
6:1054796 T C 0.199870 -3.3163e-05
6:1055655 C T 1.326685 -4.3346e-05
6:1055786 A G 0.401188 1.3059e-05
6:1057990 T C 0.249959 3.3736e-05
6:1058500 T C 0.154508 1.4632e-05
6:1059047 T C 0.204534 4.2247e-05
6:1064970 C T 0.241393 -4.6836e-05
6:1067284 A G 0.026365 3.1045e-06
6:1072113 G A 0.029854 -1.8760e-05
6:1074922 G A 0.257891 -1.8376e-05
6:1080950 C A 0.334611 7.6339e-05
6:1081561 T C 0.215070 2.1126e-05
6:1086776 T C 0.056392 5.7478e-05
6:1087539 C T 0.381275 2.4501e-04
6:1088885 C T 0.397978 3.4414e-05
6:1090197 C T 0.132258 5.2783e-05
6:1093803 A G 0.039799 1.6094e-04
6:1100624 G A 0.574015 5.0288e-05
6:1100777 G A 1.185264 -3.7469e-05
6:1106881 T C 0.074529 1.2589e-04
6:1109303 A C 0.138438 6.6269e-05
6:1110399 A G 0.373161 3.8437e-05
6:1111420 C T 0.103699 3.0689e-05
6:1116830 T C 0.033915 4.6732e-05
6:1119183 G T 0.185654 3.7463e-05
6:1120277 T C 0.060368 1.2947e-05
6:1120728 T C 0.029845 -3.3081e-05
6:1125585 T C 0.212691 3.4005e-05
6:1127969 G T 0.398955 5.8138e-05
6:1128035 T G 0.086645 6.5725e-05
6:1132869 C T 0.294416 6.0807e-05
6:1133527 C T 0.364297 1.6895e-05
6:1135502 C T 0.498810 4.4704e-05
6:1136884 C T 0.060179 -7.8308e-05
6:1137240 A G 0.033402 -5.4867e-05
6:1138134 A G 1.252266 -1.8594e-05
6:1138966 T C 0.353988 7.3208e-06
6:1144979 A C 0.598088 -5.4702e-06
6:1151219 T C 0.404132 2.5072e-06
6:1154770 A G 1.657372 -5.0011e-05
6:1154864 A G 0.239533 4.3817e-05
6:1158564 A G 0.029189 3.2353e-05
6:1160800 A G 0.081907 -1.5389e-04
6:1163304 A G 1.406271 1.7731e-05
6:1163451 G A 0.217462 3.0133e-05
6:1163810 A G 0.104604 4.4525e-05
6:1165448 A G 0.453075 7.6066e-06
6:1167680 C T 0.828342 6.8554e-05
6:1169434 T C 0.022227 1.3293e-05
6:1172979 G A 0.215560 2.1399e-06
6:1183290 A G 1.417790 1.9284e-04
6:1183957 T C 0.876356 4.0127e-05
6:1186752 A G 0.047722 -7.4098e-06
6:1187746 A C 0.205177 -1.8517e-05
6:1188375 A G 0.030724 5.9393e-05
6:1190193 C A 0.025064 -7.2297e-06
6:1190673 T C 0.092079 -7.8957e-05
6:1192161 G A 0.108152 6.3587e-05
6:1195988 C T 0.055752 1.0065e-04
6:1197657 A G 0.032639 6.4695e-05
6:1198526 A G 0.100430 4.8306e-06
6:1199619 A G 0.038316 4.6720e-05
6:1202082 T G 0.565342 1.9055e-05
6:1208018 A G 1.419893 1.1428e-04
6:1215857 A T 1.384602 6.5883e-05
6:1218604 A G 0.744368 8.9280e-05
6:1219642 A G 0.493556 -1.7820e-05
6:1220243 C G 0.144332 -3.8753e-05
6:1220671 G A 0.050679 -5.8150e-05
6:1221088 G T 0.351018 -1.1374e-05
6:1221578 G A 0.619231 9.0809e-05
6:1224354 T C 0.051695 -3.3922e-06
6:1226861 G A 1.959035 2.9538e-05
6:1227784 T C 0.723819 1.0733e-05
6:1229607 T G 0.177484 3.2174e-04
6:1231807 C T 0.255028 1.8302e-05
6:1237696 G A 0.087713 2.3470e-05
6:1238459 C T 0.037368 -4.0785e-05
6:1240218 G A 0.121933 -1.9082e-05
6:1240667 T C 0.111787 6.6197e-05
6:1242793 T C 0.024187 1.3453e-05
6:1245797 T C 0.054275 -1.5039e-05
6:1246807 A G 0.103689 2.1575e-05
6:1247343 G A 1.039631 -2.6341e-05
6:1251437 C T 0.785761 -1.2180e-05
6:1254913 C T 0.040218 -5.0434e-05
6:1256797 G A 0.146887 5.9626e-05
6:1256952 A G 1.167078 7.0613e-06
6:1257089 T C 0.297489 1.3472e-04
6:1260504 T C 1.071257 4.5689e-07
6:1263284 T C 0.044087 7.9425e-05
6:1264194 A G 0.061410 2.4641e-04
6:1265676 A G 0.020338 -3.4315e-05
6:1266229 T C 0.031834 -3.2552e-05
6:1267646 T G 0.093020 5.6709e-05
6:1269690 C G 0.634911 -1.5157e-05
6:1275620 A G 0.413285 -5.9511e-05
6:1276875 G A 0.177075 1.8973e-06
6:1278914 C T 0.094490 5.4737e-05
6:1279032 A G 0.115159 -1.9576e-05
6:1281713 A G 0.063857 -3.7569e-05
6:1282532 A G 0.060037 -4.4578e-05
6:1282564 A G 0.323855 -5.5522e-05
6:1284076 T C 1.419400 -9.3829e-05
6:1285521 T C 0.085344 -1.7285e-05
6:1286825 C T 0.647693 6.3166e-07
6:1286966 A G 0.037618 8.5987e-05
6:1287657 A G 0.091654 1.7382e-05
6:1288388 T C 0.155657 9.6873e-05
6:1289815 A G 0.451241 -1.3682e-04
6:1290388 T C 1.539009 -2.2537e-05
6:1295151 A G 1.144472 -9.6395e-06
6:1295625 C T 1.365332 -2.3842e-05
6:1295730 T G 0.046171 -5.7919e-06
6:1296166 A G 0.248063 -1.2656e-05
6:1298308 C G 0.036099 1.2167e-04
6:1299862 T G 1.520028 5.9189e-06
6:1301328 C T 0.165592 -4.5034e-05
6:1305001 G A 0.301326 4.4831e-05
6:1305687 A G 0.084935 -1.9129e-05
6:1307573 G A 0.051585 -1.9361e-05
6:1308822 G A 0.564975 -1.8170e-06
6:1309483 T G 0.158159 -9.5646e-05
6:1312998 C T 0.132550 2.2654e-05
6:1313470 T C 0.425372 1.0449e-04
6:1316112 T C 0.292293 1.0415e-05
6:1326826 C A 0.261436 2.2751e-05
6:1327127 A G 0.863649 6.4944e-06
6:1335479 C T 0.028163 -1.2048e-05
6:1337311 A G 0.233873 -2.2483e-06
6:1337981 C T 0.442448 -1.0270e-05
6:1338170 A G 0.084149 -1.5383e-05
6:1338973 T G 0.036534 3.5698e-06
6:1339937 G A 0.173336 -8.9569e-05
6:1340189 T C 1.112004 8.9622e-06
6:1349984 C T 0.361677 -7.0085e-05
6:1350834 T C 0.281423 1.3439e-05
6:1359449 C T 0.155741 3.0257e-05
6:1360937 T C 1.379896 -2.3946e-05
6:1361900 A G 0.321703 2.0715e-06
6:1364815 T C 0.148951 -7.1760e-05
6:1364866 C T 0.216712 -2.7547e-05
6:1367583 A G 0.188653 -1.1879e-05
6:1368687 T C 0.036164 1.0484e-05
6:1377398 G C 1.206358 -2.8277e-05
6:1378043 G A 1.769912 4.5379e-06
6:1380746 G A 0.783187 -1.5009e-05
6:1381035 A C 0.120992 1.0625e-05
6:1381066 G A 0.185556 -3.7137e-05
6:1381921 G A 0.984271 6.5829e-05
6:1383263 C A 0.141307 4.5279e-06
6:1385038 T G 0.032805 2.7992e-06
6:1385259 A G 0.511212 -2.5275e-04
6:1385565 T C 0.209069 -1.5149e-05
6:1386697 T C 0.161515 -2.1274e-06
6:1386737 T G 0.760288 -1.8237e-05
6:1388229 C G 0.526422 3.1719e-05
6:1388422 C T 1.951989 3.2097e-05
6:1391939 G A 0.053097 -2.5903e-05
6:1392346 A G 0.422513 9.1786e-06
6:1392794 C T 0.023535 5.7265e-06
6:1393890 G T 1.508450 7.5821e-07
6:1395714 A G 0.074058 -4.3421e-06
6:1398193 A G 0.057534 4.7849e-05
6:1401166 A G 0.023772 -4.0052e-05
6:1401908 A C 0.051361 -3.5904e-05
6:1402263 G T 0.412535 6.2424e-06
6:1405284 C T 0.472919 2.1629e-05
6:1405483 C T 1.417676 -8.1277e-06
6:1406659 T C 0.098291 1.0734e-05
6:1407012 A G 0.036920 -6.8252e-05
6:1408677 T C 0.515718 5.6925e-05
6:1409959 T C 0.288119 -1.4400e-05
6:1410528 T G 0.039017 -4.2633e-05
6:1410585 T A 0.180120 -1.6903e-04
6:1414493 T C 0.045762 -4.0027e-05
6:1416655 C T 0.296422 -1.0593e-05
6:1417720 C T 1.073344 1.5209e-05
6:1419111 A G 0.246077 5.2865e-05
6:1424645 C T 0.074620 -7.8488e-05
6:1426748 C A 0.881014 2.8919e-05
6:1427155 T C 0.068385 -3.9996e-05
6:1436141 C T 0.029280 1.9026e-05
6:1436469 C A 0.679086 -1.8001e-05
6:1438434 C T 0.845207 -2.6558e-05
6:1439918 T C 1.705532 -1.0726e-05
6:1440689 G A 1.641990 -2.9595e-06
6:1443307 G A 0.681390 -3.2502e-05
6:1445115 C T 0.805953 -6.3958e-06
6:1446047 G A 1.492270 -1.9200e-05
6:1446413 T C 0.029066 5.6719e-05
6:1447832 T C 0.070890 1.4335e-05
6:1450506 T C 1.133222 3.6582e-05
6:1451455 G A 0.686860 5.9188e-07
6:1451522 A C 0.859511 3.0337e-05
6:1453260 T G 0.178062 7.8528e-06
6:1454068 T C 0.139772 4.8088e-06
6:1455986 G C 0.022707 -4.4347e-05
6:1456017 T G 0.780276 5.4251e-05
6:1460769 C T 0.171762 1.0988e-05
6:1461530 G C 1.403836 1.6761e-05
6:1463554 T C 0.878469 2.9280e-05
6:1470216 T G 0.206138 -4.4041e-05
6:1471646 G C 0.096237 -6.6167e-04
6:1477154 T C 0.476538 1.6118e-05
6:1477709 C T 1.290803 -3.1179e-05
6:1478918 C T 0.075026 -6.9266e-05
6:1479086 C T 1.263691 1.9678e-05
6:1479499 T C 0.209293 -1.1798e-04
6:1480008 A G 1.797868 3.0362e-05
6:1480280 G A 0.240361 6.5960e-05
6:1481576 A G 0.034515 -9.4545e-05
6:1483276 A G 0.125776 -2.3575e-05
6:1486425 T C 1.656385 3.7904e-05
6:1487833 C T 0.199107 -9.2233e-05
6:1488725 A G 1.423279 -4.6843e-07
6:1490582 A G 0.400772 -8.6713e-05
6:1495398 T C 0.075084 -8.1258e-06
6:1498640 A G 0.364053 -4.9496e-05
6:1502398 T C 0.669112 5.0365e-05
6:1505455 T C 0.289362 3.5530e-05
6:1509746 T C 0.070472 5.2558e-06
6:1511046 C T 0.315432 6.8333e-06
6:1513622 G T 1.465720 -3.5482e-05
6:1515725 T C 0.128808 -3.2585e-05
6:1517293 C T 0.599133 5.6075e-05
6:1518973 T C 0.297704 1.6183e-05
6:1524010 T C 0.735429 3.4008e-05
6:1524065 T C 0.240877 -5.4469e-04
6:1527438 A G 0.466652 -8.0532e-06
6:1527587 A G 0.024470 7.3563e-05
6:1529098 G T 1.576670 -1.2268e-05
6:1530174 A C 0.157662 -1.4004e-05
6:1531117 C T 0.032957 -1.5510e-04
6:1533328 T C 0.068979 -2.3034e-05
6:1535857 C T 0.052049 1.6122e-05
6:1535998 G A 0.632000 1.7292e-05
6:1536788 A G 0.610416 2.9300e-06
6:1539528 T C 0.419069 -1.1741e-05
6:1540483 G A 1.287518 -1.0161e-04
6:1541781 T C 0.372194 3.2183e-05
6:1543616 T C 0.071196 9.6353e-05
6:1545262 A G 0.169750 4.2956e-05
6:1545554 C T 0.875626 5.1152e-06
6:1555379 C T 0.318103 -7.2042e-05
6:1555810 G A 0.266405 -7.3034e-05
6:1558640 C T 1.476756 6.0794e-06
6:1562296 A T 0.066467 -1.6807e-04
6:1563071 T C 0.034496 -1.3808e-04
6:1565528 G A 0.031227 -9.1634e-06
6:1573306 T C 0.047937 3.2027e-05
6:1573756 A G 0.533777 6.9020e-05
6:1574101 A G 0.566880 2.8246e-05
6:1574309 A G 0.028735 -6.4312e-05
6:1577283 C G 1.194638 8.2034e-05
6:1580403 T C 0.060218 4.1495e-05
6:1580604 C T 0.141839 -8.0870e-06
6:1580838 T C 0.263341 -1.3079e-05
6:1581803 A G 1.472614 -3.9221e-05
6:1582162 A G 1.761638 1.5887e-05
6:1582559 C T 0.357838 7.8896e-05
6:1582647 G C 0.163229 9.9222e-06
6:1583600 A G 0.341512 3.5170e-05
6:1584974 C T 0.545874 -9.4799e-06
6:1585160 C T 1.386423 8.9705e-05
6:1589002 C T 0.818923 7.7798e-05
6:1590288 G A 0.184495 2.6199e-04
6:1590446 G A 0.199607 -6.0343e-05
6:1591011 T G 0.663058 1.8642e-04
6:1591713 T C 0.056573 7.3460e-06
6:1593865 A C 0.079164 -2.9691e-05
6:1598086 G T 0.225924 -2.3539e-05
6:1598227 A G 1.163579 -9.3602e-05
6:1598942 T C 0.317551 -6.0212e-05
6:1601094 T C 0.047414 3.2233e-05
6:1602702 G C 0.305292 -3.2166e-05
6:1606774 T C 0.191405 -3.4324e-05
6:1607116 C T 0.660696 -1.0801e-04
6:1608631 C A 0.216057 8.9276e-07
6:1608845 A C 0.047833 6.6210e-05
6:1614367 G T 0.971301 -1.8305e-04
6:1616395 G A 0.248780 -4.5935e-05
6:1617327 C T 0.266509 -8.2204e-05
6:1618966 A C 0.879664 -5.2726e-04
6:1618997 G C 0.023473 -2.4701e-05
6:1623575 C T 0.040345 -5.3623e-05
6:1623990 T C 0.290725 1.5520e-05
6:1625804 T C 0.203109 -5.8380e-05
6:1626907 G C 0.200402 -1.3950e-04
6:1627632 T C 0.349473 3.5578e-05
6:1628902 G A 0.171652 -3.0866e-05
6:1630555 T C 0.410107 4.0510e-05
6:1630937 A G 0.095516 -3.8246e-05
6:1637150 A C 0.176692 8.6242e-05
6:1640551 G A 1.030799 3.0396e-05
6:1641375 C T 0.292439 -6.4127e-05
6:1656487 T C 1.891163 3.6408e-06
6:1662234 T C 0.020818 -6.4729e-05
6:1667031 C G 0.025797 1.1670e-05
6:1667197 T C 0.069141 3.8237e-07
6:1673761 G A 0.041056 -1.0644e-05
6:1678538 A C 1.799971 -2.1438e-05
6:1680843 C T 0.784878 -8.9987e-05
6:1683847 A G 0.391902 2.2439e-05
6:1684561 G A 0.736695 1.6010e-06
6:1694649 C T 0.069096 1.6676e-05
6:1695439 A G 1.240747 -1.9674e-05
6:1696816 G C 0.196271 -8.8278e-05
6:1697776 A G 0.127737 5.7857e-05
6:1698198 G A 1.191759 -1.7023e-04
6:1704819 A G 1.802853 -1.9273e-05
6:1705438 C T 0.195144 1.6430e-04
6:1706112 G A 1.836878 -2.8171e-05
6:1707443 C T 0.369321 2.1172e-05
6:1708235 T C 0.115750 -9.8728e-06
6:1709965 T C 0.436300 -1.1220e-05
6:1712232 A C 0.040802 2.1226e-05
6:1713390 C T 0.212363 -1.9144e-04
6:1717428 G T 0.087859 2.7337e-05
6:1717716 A G 0.050312 9.4914e-06
6:1723356 T G 1.509794 -2.5040e-06
6:1729986 C T 1.488016 -1.5350e-05
6:1735174 T C 1.783249 4.4960e-05
6:1741381 A G 0.223155 4.3413e-06
6:1741476 T C 0.176816 -1.3607e-05
6:1752334 T C 0.035171 -6.3129e-06
6:1758012 G T 0.864370 3.0131e-05
6:1758025 T C 0.064584 -1.9899e-04
6:1759740 C T 0.180337 3.0746e-05
6:1760556 A G 1.041023 1.4339e-05
6:1764507 T C 1.835164 4.4121e-05
6:1764878 A G 0.024703 1.1546e-04
6:1765867 A G 0.039472 -3.9921e-05
6:1766973 A G 1.063880 -2.2317e-05
6:1767580 C T 0.134965 2.4950e-04
6:1769245 C T 0.615443 1.2376e-05
6:1775863 A G 0.570892 2.6342e-05
6:1777055 A G 0.723589 1.2878e-05
6:1777423 C G 0.247885 4.2914e-05
6:1778667 A G 0.087551 -5.7137e-06
6:1782040 T C 0.542469 -2.2442e-05
6:1782147 C T 0.333056 5.3066e-06
6:1782935 A G 0.020289 2.4663e-05
6:1784096 G A 0.781272 -5.1316e-06
6:1784852 G A 0.242802 2.5195e-07
6:1787659 C G 0.212129 5.3223e-05
6:1788154 A G 0.109937 1.9436e-05
6:1792381 G A 0.775008 -1.3265e-05
6:1794788 G T 0.046573 -1.2571e-05
6:1800573 C T 0.042036 9.3885e-07
6:1801390 C T 0.370600 8.9331e-05
6:1810381 C A 0.133916 -1.5963e-05
6:1810893 G C 0.220273 -6.7877e-05
6:1814346 A G 0.031825 7.1799e-06
6:1815691 A C 0.843526 -6.6981e-06
6:1816632 A G 0.214681 -2.2224e-05
6:1823732 T C 0.977413 -5.0254e-05
6:1824835 C G 0.792652 -2.7975e-05
6:1825105 A G 0.364706 -2.8400e-05
6:1830831 A G 0.183943 -1.5929e-05
6:1833041 G C 0.499320 -1.5318e-05
6:1834156 A G 0.168724 3.6205e-05
6:1835189 A G 0.020945 1.4502e-04
6:1835348 A G 0.060767 -3.4125e-05
6:1837419 C T 0.029605 6.4333e-05
6:1837828 C T 1.268998 -4.1219e-05
6:1841040 A G 0.082604 7.2901e-05
6:1845493 C A 0.080845 -2.7155e-05
6:1846219 T G 0.082530 -8.8477e-05
6:1848205 T C 0.112125 -1.4780e-05
6:1849086 C T 0.326253 -6.2740e-05
6:1850512 T C 0.095256 -2.6181e-05
6:1860965 T C 0.123907 1.0205e-04
6:1862908 C T 1.932784 -4.6179e-05
6:1871901 C T 0.133348 7.6574e-06
6:1880195 G A 1.962534 -3.8510e-05
6:1880964 C T 0.594453 5.2675e-05
6:1901247 C T 1.226485 -6.2063e-05
6:1904188 T C 0.109466 -4.2901e-05
6:1906530 G A 1.962761 -3.8659e-05
6:1906928 A G 1.933238 -8.2572e-06
6:1906999 C T 0.028280 -8.8549e-06
6:1908113 G A 0.124543 -1.6639e-05
6:1908597 T C 0.093004 1.1867e-05
6:1909383 T C 0.034275 -8.0004e-05
6:1910716 T C 0.666298 5.6353e-05
6:1921444 C T 0.145319 -1.3061e-04
6:1922787 T C 0.935942 5.4712e-05
6:1927947 C T 0.063971 -1.1616e-04
6:1931679 G C 0.031708 -2.0555e-05
6:1940587 G A 0.032263 5.7093e-05
6:1941762 G A 0.045869 -7.5056e-05
6:1943389 G T 0.249037 -2.3258e-05
6:1944345 A G 0.120537 2.1150e-04
6:1946510 A G 1.206715 8.7781e-05
6:1949812 G A 0.688882 8.8087e-05
6:1968927 G A 1.234152 7.4857e-05
6:1977205 A G 0.077161 1.5842e-04
6:1988385 C T 0.081588 -1.5862e-04
6:1988782 T C 0.208254 -4.4195e-05
6:1993773 A G 0.075538 -1.0171e-04
6:1996658 T C 0.758178 -4.1578e-06
6:2009988 C A 0.033999 -1.5523e-04
6:2037175 T C 0.889868 -6.5543e-07
6:2038207 C T 0.072124 -7.9525e-05
6:2041171 C T 0.475779 2.2874e-05
6:2048740 G A 0.088554 1.4603e-05
6:2053131 A C 0.070284 -1.8344e-05
6:2071138 G T 0.035405 4.2848e-05
6:2078742 C T 0.144261 -5.4371e-06
6:2086909 T C 0.037284 8.3110e-05
6:2097686 T C 1.105565 4.0625e-05
6:2122454 C T 0.196842 1.3097e-05
6:2150082 A G 0.109349 3.2512e-05
6:2161192 A C 0.391149 2.4308e-05
6:2168857 C T 0.070715 2.4587e-04
6:2170060 A G 0.032977 1.5455e-04
6:2175663 G A 0.075155 3.4195e-05
6:2185694 A C 0.118116 -2.4444e-05
6:2187556 T C 0.344514 2.9542e-05
6:2189312 T C 0.828699 1.0638e-06
6:2197935 C A 0.100949 2.5666e-05
6:2198327 A G 1.248251 -9.0539e-06
6:2204274 G A 1.206225 5.4355e-06
6:2205806 A G 0.263312 4.8453e-05
6:2207111 T C 0.032234 -5.3410e-05
6:2208328 C T 1.903789 3.3765e-05
6:2208822 C G 0.623486 3.3006e-06
6:2214345 A G 0.060426 4.4433e-06
6:2220248 A G 0.040517 -4.5337e-06
6:2227188 T C 0.283127 -4.9384e-05
6:2231061 G C 0.115890 2.1974e-04
6:2235633 A G 0.209111 3.9695e-05
6:2237223 T C 0.050251 8.6572e-05
6:2238639 T C 0.081907 6.9928e-05
6:2247074 G T 0.021390 8.5081e-06
6:2248426 A G 0.243324 -5.4119e-05
6:2248897 G A 0.119684 3.8447e-05
6:2252711 C T 1.971204 1.5790e-05
6:2268253 A G 0.110816 -9.7399e-05
6:2271034 C T 0.501962 1.3409e-05
6:2295931 T G 0.932803 -1.1909e-05
6:2319174 C A 0.039543 3.2495e-05
6:2326765 C T 0.304351 4.5407e-05
6:2346269 A C 0.366355 -1.3347e-05
6:2352613 G A 0.114390 3.2562e-04
6:2355218 G A 0.033532 -1.3931e-05
6:2356825 C T 0.252604 -1.9309e-04
6:2362742 G A 0.709534 2.3485e-05
6:2371666 A G 1.626320 -1.0532e-04
6:2377585 T C 0.022120 1.1152e-05
6:2383618 G A 0.046353 -9.2043e-05
6:2385395 T C 0.127769 4.1213e-05
6:2391629 A G 0.022305 2.8028e-05
6:2395054 C T 0.686100 -1.9305e-05
6:2395218 T C 0.381778 -2.8184e-05
6:2397575 G A 0.032720 -5.2590e-05
6:2410856 T C 0.038456 9.1109e-05
6:2411279 C G 0.236265 5.4686e-05
6:2413588 A G 0.280108 -1.0433e-06
6:2415783 A C 0.035509 -1.7934e-05
6:2432764 G A 0.071381 3.8518e-06
6:2436493 T C 0.138701 7.2955e-06
6:2438841 G A 0.057859 2.1596e-05
6:2440948 G A 0.441643 -5.5434e-05
6:2449183 T C 0.755494 -4.6105e-05
6:2449408 C A 0.262984 1.4886e-06
6:2449872 A G 0.810377 -1.7069e-05
6:2452216 A G 0.024103 -1.3282e-05
6:2455129 C T 0.514338 -8.9699e-06
6:2459105 T C 0.038371 -6.1976e-06
6:2460168 A G 1.323715 7.8867e-05
6:2461567 C T 0.090511 6.6582e-06
6:2463420 G A 0.178010 3.2973e-05
6:2466708 C T 0.053425 5.0551e-05
6:2467125 C T 0.998328 -3.9659e-05
6:2474161 G A 0.827949 7.3360e-05
6:2479189 C T 0.964894 2.3054e-04
6:2480482 C T 0.089998 8.6078e-06
6:2482764 T C 0.049105 -2.1894e-05
6:2501118 T C 0.246628 -3.6880e-05
6:2501628 T C 0.746614 1.2908e-04
6:2503120 G A 1.030387 1.5029e-04
6:2507392 C T 1.041364 2.5378e-04
6:2510782 A G 0.044911 1.9739e-05
6:2511559 C G 0.467103 -4.0818e-04
6:2511565 A G 0.069988 2.1495e-05
6:2511660 A G 0.181272 -2.6768e-05
6:2512120 T C 1.677872 -1.1954e-05
6:2513947 C A 0.767549 1.4087e-05
6:2514911 A G 0.534153 6.0682e-05
6:2517914 G A 1.350324 -2.3596e-05
6:2517948 T C 1.967247 -4.4731e-05
6:2519241 T C 0.319629 -3.8616e-05
6:2523195 G T 1.564478 1.3863e-06
6:2527432 T C 0.054876 -1.0096e-04
6:2534141 C G 0.030211 3.1272e-05
6:2536138 C T 0.947409 1.1413e-04
6:2536202 G T 0.185930 3.4641e-05
6:2554534 T C 0.040452 1.5629e-05
6:2557724 G A 0.645957 3.4846e-06
6:2561902 C A 0.045496 1.2717e-05
6:2562901 C T 1.453675 -2.6293e-06
6:2572420 C T 0.103887 4.6204e-05
6:2584910 T C 1.036404 3.8560e-06
6:2595358 T C 0.781710 -1.8288e-05
6:2599121 C G 0.076911 -8.5763e-05
6:2600247 C T 0.555267 4.3943e-06
6:2600287 G A 0.081387 -2.7119e-05
6:2603333 G A 0.118775 5.1852e-05
6:2603392 C T 0.369772 -3.0874e-05
6:2604645 T C 0.131644 5.6643e-05
6:2607039 T G 0.078972 2.6016e-05
6:2607099 T C 0.133274 -7.2330e-05
6:2607267 A G 0.707937 2.6712e-05
6:2608952 C T 0.061277 3.3983e-05
6:2618021 T C 1.012902 1.4874e-05
6:2621887 C T 0.423486 8.4076e-06
6:2624053 A T 0.425813 -1.0746e-04
6:2624457 T C 0.238621 7.2868e-05
6:2628399 T C 0.595849 8.3015e-05
6:2633033 A C 0.022055 4.4501e-05
6:2634939 G C 0.497746 1.3080e-05
6:2639470 G A 0.648547 2.4123e-05
6:2641103 T C 0.027134 4.5981e-05
6:2642505 T C 0.320288 2.3515e-05
6:2662678 T C 0.083445 9.2325e-06
6:2666549 A G 0.816105 -5.3766e-05
6:2674493 T C 1.969152 1.8177e-05
6:2677953 T C 0.314598 1.4886e-04
6:2682824 C T 1.962125 2.2772e-05
6:2685775 A G 0.168201 2.3493e-05
6:2685904 C T 0.580237 3.6607e-04
6:2686878 A G 0.643766 -1.5946e-04
6:2693202 A G 0.152054 1.7273e-05
6:2693786 C T 0.428767 -2.4600e-05
6:2695607 C A 0.069352 9.2106e-06
6:2698238 T G 0.073731 3.4609e-05
6:2702128 T C 0.141716 -6.2925e-06
6:2707403 C A 1.697285 2.6940e-05
6:2711404 C T 0.062474 -7.5292e-06
6:2716609 A G 0.346273 2.7990e-05
6:2719129 C T 0.231299 -4.1742e-05
6:2719979 A G 1.339707 2.0663e-05
6:2724525 T C 0.053393 6.2041e-07
6:2728935 G A 1.829403 2.9016e-05
6:2731454 T G 0.942080 -8.1327e-06
6:2731572 G T 0.449076 1.6127e-05
6:2732831 A G 0.195394 5.6963e-05
6:2737207 T C 1.648151 7.3394e-05
6:2741817 G A 1.823162 3.7552e-05
6:2743674 C T 0.120998 4.4126e-05
6:2744543 T C 0.047229 2.1213e-05
6:2744928 T G 0.031552 3.8791e-05
6:2745729 C T 0.263571 -1.0930e-05
6:2749381 T C 0.284243 2.5636e-05
6:2752488 A G 0.028374 -1.5696e-05
6:2761485 A G 0.213778 4.2343e-05
6:2763151 A G 0.039244 -8.0499e-06
6:2764066 T C 0.172236 5.4684e-05
6:2764415 G A 0.594310 1.5531e-06
6:2764889 G A 0.032062 -1.9630e-05
6:2766727 G A 0.582804 1.8487e-04
6:2768965 G A 0.021620 1.9207e-05
6:2770766 G A 0.046632 -3.5228e-05
6:2771304 T A 0.053568 -2.7062e-05
6:2775080 C G 1.151521 1.0950e-04
6:2779882 T C 0.316114 1.3626e-05
6:2782331 A G 0.092053 8.3186e-05
6:2783985 G T 1.130742 -4.0223e-06
6:2784797 C T 0.406407 1.4951e-05
6:2785659 A G 0.103215 -2.0505e-05
6:2786377 A G 0.032694 -3.2512e-05
6:2786532 T G 0.054376 -2.7802e-05
6:2788064 T C 0.888450 9.1765e-05
6:2790767 C T 0.031507 -5.1691e-05
6:2796591 G A 1.236125 7.3582e-05
6:2798619 A G 0.160093 4.5802e-05
6:2800896 G C 0.040721 -3.7063e-05
6:2803058 C T 0.023444 -4.6927e-07
6:2806504 T C 1.052062 -7.1212e-06
6:2810570 G T 0.091339 2.2678e-06
6:2810769 C T 1.590493 2.3509e-05
6:2820714 C T 0.351492 1.6863e-05
6:2823016 C T 0.050543 1.6612e-05
6:2825082 G T 0.265477 1.4544e-05
6:2825865 G A 0.850975 -1.0873e-05
6:2827609 G T 0.091397 1.9733e-05
6:2828203 C T 0.078271 -2.9356e-05
6:2831909 T C 0.141505 3.4892e-05
6:2832331 G A 0.643405 4.3003e-05
6:2832512 T C 0.078008 3.9073e-05
6:2836600 G T 0.255626 -2.2615e-05
6:2838102 A G 1.018488 -1.2726e-04
6:2841040 C T 1.425018 -1.4655e-04
6:2842598 C T 0.836979 -1.9418e-05
6:2843426 G T 0.773167 -2.8992e-05
6:2844674 A C 0.769139 -2.5649e-05
6:2848558 G A 0.337909 2.2098e-05
6:2848959 T G 1.270089 -1.8152e-06
6:2849599 C A 0.183697 6.9220e-06
6:2855451 C T 0.029170 -6.6088e-05
6:2856200 T C 0.147052 -4.3269e-05
6:2868284 G A 0.029241 -4.9345e-05
6:2869165 A G 0.021406 -1.5171e-04
6:2869288 G C 0.812256 2.2149e-05
6:2870553 T C 0.082023 -3.9536e-06
6:2876581 T C 1.666415 -3.7612e-06
6:2886067 C T 0.450394 -1.2453e-04
6:2886795 T C 1.104442 1.2133e-04
6:2890190 G A 0.457599 -3.0069e-05
6:2890283 G A 1.343504 5.3015e-06
6:2891282 C G 0.108564 1.0739e-05
6:2894712 G A 0.058365 -1.6182e-06
6:2898596 G A 1.215369 2.1432e-06
6:2898624 C T 0.103410 -7.5236e-05
6:2899392 C A 0.087937 -3.8029e-05
6:2900940 A G 0.061565 3.4907e-05
6:2908902 G T 0.210571 -2.0826e-05
6:2912277 A G 0.966890 3.0135e-05
6:2912822 T C 0.064130 -3.7471e-05
6:2917585 T C 0.049439 3.8597e-06
6:2927705 C A 0.604625 -1.6919e-05
6:2931354 A C 1.339613 -1.7154e-05
6:2933139 G T 0.194881 -3.8057e-05
6:2935799 C T 0.051679 -2.3482e-05
6:2937490 G A 0.440780 -3.5057e-06
6:2937734 T C 0.527019 -1.1135e-05
6:2937836 A C 0.131807 -8.9813e-05
6:2940740 T C 0.441292 -4.0770e-08
6:2940800 G A 1.333667 -2.7087e-05
6:2941195 T C 0.088479 -3.7511e-05
6:2944888 G A 0.026726 4.1869e-05
6:2945593 A G 0.059180 -1.2947e-05
6:2947783 G A 0.721368 -1.3835e-05
6:2949387 A G 0.686577 -2.2224e-06
6:2953252 C T 1.344118 8.3481e-06
6:2955802 C T 0.609134 1.5003e-05
6:2956700 T C 0.379143 -1.9857e-05
6:2957584 C T 0.040653 1.5585e-06
6:2957783 C T 0.606806 9.0250e-06
6:2959513 T C 0.611662 5.0966e-06
6:2959796 C T 0.163680 -1.0159e-05
6:2959974 C T 0.624268 2.4235e-06
6:2966815 C T 1.638897 5.6143e-06
6:2969278 T C 0.213720 -3.2399e-05
6:2970689 C A 0.152703 -9.0029e-07
6:2973736 G A 0.845996 3.5951e-06
6:2977327 A G 0.109947 -1.2591e-04
6:2981851 T C 0.059011 -9.2149e-07
6:2987060 G A 0.560736 4.7815e-05
6:2989894 G A 0.056752 -4.4480e-05
6:2992361 T C 1.557779 1.4750e-06
6:2994779 T C 0.449761 2.1911e-05
6:2999248 T G 0.141976 -1.1423e-05
6:2999328 G A 1.231234 9.0543e-06
6:3010298 G A 0.073997 -9.0883e-05
6:3010337 G A 0.023649 1.3183e-04
6:3010390 T C 1.593771 -5.8764e-06
6:3012778 A G 0.055106 -1.7675e-05
6:3013488 T C 0.460877 2.1539e-05
6:3013605 C T 0.139087 -1.1856e-05
6:3014483 T C 0.802350 -5.8975e-06
6:3015476 G A 0.074889 -8.0754e-05
6:3019654 C T 1.476584 -9.7866e-06
6:3023467 G C 0.372320 -2.9265e-05
6:3023565 C T 0.082455 -3.9132e-05
6:3023566 T C 0.131112 -4.1619e-06
6:3023718 A G 0.342725 -1.7568e-05
6:3024583 G T 1.632685 -1.1493e-05
6:3027173 C T 0.043152 9.8784e-06
6:3027682 T C 0.228043 -5.1341e-05
6:3029359 G A 0.021500 3.3277e-05
6:3032440 A G 1.650114 -2.1348e-05
6:3032663 T C 1.177984 -9.5860e-06
6:3038700 T C 0.319450 -3.3622e-05
6:3041467 T C 0.049180 4.1400e-05
6:3043736 T C 0.113923 3.3603e-05
6:3046884 G A 0.045340 3.2926e-05
6:3049812 C T 0.295380 -3.7937e-05
6:3050138 T G 0.184949 -2.3798e-07
6:3057413 G A 1.688547 -1.8254e-05
6:3067178 T C 0.055132 -1.2604e-05
6:3071913 A C 0.410532 -4.6319e-05
6:3072868 G T 0.080439 -2.8485e-05
6:3073058 G A 0.071072 -1.3564e-04
6:3074021 A G 0.606394 4.9466e-05
6:3074122 G C 0.061458 3.8721e-05
6:3078266 A C 1.881365 2.3023e-05
6:3081579 A G 1.027586 -6.5567e-06
6:3084349 A C 0.040520 -4.7028e-05
6:3085477 C A 0.029312 3.4321e-05
6:3086489 T C 1.861328 -4.6055e-05
6:3088513 T C 0.050640 1.5392e-06
6:3088987 A G 0.071381 -1.5264e-06
6:3090895 A G 0.039364 6.5031e-05
6:3090990 T C 0.046603 1.2081e-04
6:3098930 T C 0.051526 1.4620e-05
6:3105009 C T 0.048858 5.7934e-05
6:3109741 T G 0.123946 -6.1355e-05
6:3111166 T C 0.041172 8.7529e-05
6:3112530 T C 1.894322 -3.8335e-06
6:3114457 T C 0.042948 -2.0969e-05
6:3133509 C A 1.938435 -1.4314e-06
6:3137045 G A 1.318243 1.3703e-05
6:3144028 G A 1.389325 5.3780e-05
6:3144063 G C 1.481241 6.6586e-05
6:3149465 T C 0.048605 -6.6536e-06
6:3150399 A G 0.045970 9.9989e-05
6:3150515 T C 1.475581 6.0790e-05
6:3150783 T C 0.021302 -5.2333e-05
6:3152405 A G 0.094068 -1.5492e-06
6:3155947 C G 0.029244 -3.8586e-05
6:3155988 A G 0.075181 6.7217e-07
6:3157399 G A 1.482838 4.6946e-05
6:3161291 T C 0.050637 -6.0465e-06
6:3162492 G A 1.415239 1.7246e-05
6:3164775 C T 1.744871 3.5245e-05
6:3177869 A G 0.050075 1.4133e-04
6:3180666 C T 0.094185 1.2231e-04
6:3184896 C T 0.470770 -3.7799e-05
6:3189096 A G 0.391610 4.5111e-06
6:3189756 C T 0.028280 -5.4228e-06
6:3199441 C T 0.080816 -5.2696e-05
6:3205325 A G 1.494156 -1.2198e-05
6:3205434 C T 1.491654 -1.2646e-05
6:3207258 A G 1.675561 -1.1957e-05
6:3211964 T C 0.056515 -4.5877e-05
6:3216710 A G 0.034278 -1.1591e-06
6:3219621 A C 0.078953 2.6002e-05
6:3223759 G A 0.099570 2.2672e-06
6:3224205 C T 0.032354 4.7538e-05
6:3227083 A C 0.055483 -1.4894e-05
6:3236659 T C 0.097022 -1.8955e-05
6:3243405 A G 0.027881 3.4044e-05
6:3245767 C T 0.028920 4.3765e-06
6:3250324 G A 0.501741 -2.5128e-06
6:3253458 A G 0.082169 -1.6198e-05
6:3254298 G T 0.049910 6.1638e-05
6:3254830 G A 0.030296 3.7992e-05
6:3255340 C A 1.677015 -8.0470e-05
6:3258078 C T 1.668287 -6.2133e-05
6:3258148 C T 0.036778 6.6682e-05
6:3262190 T C 0.061608 -3.2477e-05
6:3263642 T C 0.038582 4.2601e-05
6:3264502 C G 1.657927 -4.6549e-05
6:3264776 G C 1.521141 6.9623e-06
6:3264915 A G 0.157646 4.5367e-05
6:3270064 C T 1.685620 -1.0378e-05
6:3271985 T C 0.035080 4.3100e-05
6:3274599 C T 1.895039 -2.4267e-05
6:3276108 A G 0.062215 6.5439e-05
6:3277298 T C 1.726033 -6.1216e-05
6:3278659 T C 0.046603 2.3376e-07
6:3282963 G A 0.233415 -9.0718e-05
6:3283085 A G 0.070365 1.1120e-05
6:3285296 G A 0.048092 -2.3958e-05
6:3285470 T C 0.034499 -2.0630e-05
6:3290583 T C 0.118824 6.5438e-05
6:3293039 A G 0.025187 7.2777e-06
6:3294002 C T 0.247696 1.0166e-04
6:3295297 G A 0.144033 2.8470e-05
6:3297090 T C 1.639848 -3.7434e-05
6:3297289 T C 0.045515 4.2040e-05
6:3297851 A G 0.718538 9.6275e-06
6:3307026 C G 0.102946 3.1515e-05
6:3310279 G A 0.142485 -2.0178e-05
6:3310875 A T 0.090281 -1.5131e-05
6:3311492 C A 0.091692 2.1058e-05
6:3315600 G A 0.706113 1.4797e-05
6:3319401 A G 0.131963 6.1092e-05
6:3319763 G A 1.657044 -1.3236e-05
6:3320346 G A 0.763988 -2.8375e-05
6:3322606 G A 0.735098 -3.1897e-06
6:3328997 T C 0.221591 -4.1023e-05
6:3330193 A G 0.070793 -3.9743e-05
6:3335283 A G 0.343427 -1.6825e-05
6:3336618 G C 0.048488 -4.2752e-05
6:3340806 T C 0.071618 -3.0269e-05
6:3341899 T C 0.021691 -3.2429e-05
6:3348512 T G 0.050121 -5.8576e-05
6:3350098 A G 0.040513 1.4780e-06
6:3351496 T C 0.021474 1.0691e-05
6:3354837 C T 0.024853 4.0092e-05
6:3358935 T G 0.779114 -1.2888e-06
6:3359337 C T 1.866327 3.3630e-06
6:3361349 G A 0.161914 -8.0795e-05
6:3365124 C T 1.490141 -3.7639e-05
6:3368375 C T 0.732793 -1.2685e-05
6:3368956 T G 0.710761 -2.5479e-05
6:3374620 A G 1.012340 1.0094e-06
6:3375616 A G 0.190016 1.7107e-04
6:3381301 T C 0.022785 -4.8869e-05
6:3382273 T C 0.122323 -3.2103e-05
6:3393754 G A 1.712313 -7.6930e-05
6:3394051 A G 0.105273 -3.2858e-05
6:3395546 G A 0.642701 -4.0170e-05
6:3397525 C T 0.098791 -2.2676e-05
6:3399778 G A 0.087093 -3.9870e-06
6:3400853 T G 0.226829 2.0412e-04
6:3402411 A G 1.584888 -3.0401e-05
6:3402520 C T 1.056710 -6.7715e-06
6:3402843 C T 0.796086 3.9973e-05
6:3403084 A G 0.025453 -5.6402e-05
6:3405080 C T 0.047700 1.0790e-05
6:3405558 A G 0.458440 7.5350e-06
6:3406975 G A 0.073575 -4.9483e-05
6:3410247 C T 0.934624 7.1148e-06
6:3410786 A G 0.026589 -4.8688e-05
6:3411158 T G 1.583567 1.4736e-05
6:3412392 C T 1.394453 -9.5224e-05
6:3413297 C T 1.018553 -6.4002e-05
6:3414293 G C 0.032162 -9.7723e-06
6:3415302 A G 0.807443 8.8578e-06
6:3416606 A G 0.311264 2.0250e-05
6:3419375 C A 1.918343 -1.4489e-05
6:3419818 A G 0.034781 -2.4412e-05
6:3422802 G C 0.041562 2.7117e-05
6:3428725 A G 0.052098 2.7786e-06
6:3430439 C T 1.139775 -2.5531e-05
6:3433318 G T 0.728999 3.4132e-06
6:3436936 G A 0.384761 3.4307e-05
6:3444912 T C 0.129064 1.2034e-05
6:3449071 C T 0.024411 5.0851e-06
6:3455046 T G 1.566014 -1.8193e-05
6:3468224 C T 1.039923 -1.8357e-05
6:3469724 C T 0.131849 1.0722e-04
6:3471259 A C 1.284532 -2.2249e-04
6:3474338 A G 0.107980 -1.8302e-05
6:3482679 G A 0.509664 2.0293e-05
6:3488224 A G 0.095873 -1.4769e-05
6:3492127 C T 0.950213 9.3768e-05
6:3494775 C T 0.414573 3.2519e-05
6:3498194 C G 0.503182 9.8052e-06
6:3503685 G T 0.522001 5.0385e-05
6:3506531 A G 0.200834 -4.2931e-05
6:3508423 G C 0.031659 3.3380e-05
6:3509740 G C 0.545439 1.5682e-05
6:3510083 T G 0.363297 6.1319e-06
6:3511380 C T 0.056233 -3.3273e-06
6:3512621 A G 0.094393 -9.6458e-06
6:3513542 G A 0.034768 1.1827e-04
6:3514204 A G 0.050325 -3.1551e-05
6:3517628 A G 0.326993 -3.3566e-05
6:3530323 T C 0.056992 -4.1662e-05
6:3531629 T C 0.544449 -1.3687e-04
6:3535877 C T 0.283507 -1.5657e-04
6:3547303 G A 0.773476 1.7544e-05
6:3550269 C T 0.286756 -2.2254e-04
6:3554466 T C 0.038092 -5.5065e-05
6:3558339 T C 0.083737 -1.1156e-05
6:3559873 G A 0.197569 -1.8223e-05
6:3560133 G A 0.490521 2.0622e-04
6:3560176 A G 0.126208 6.6077e-05
6:3564181 C G 0.036479 9.1127e-05
6:3569006 C T 1.172336 1.0120e-05
6:3569174 C G 0.876473 -5.8156e-06
6:3569421 T G 1.912043 -3.7017e-05
6:3572371 G A 0.476561 -5.8907e-06
6:3573197 T C 0.076418 -1.2289e-04
6:3573229 A G 0.059443 -3.4642e-05
6:3573808 A G 1.095172 3.4585e-05
6:3574454 C T 0.644230 -6.0006e-05
6:3574876 A G 0.547935 -2.8069e-05
6:3577922 T C 0.104052 1.4238e-06
6:3580235 T C 1.341190 -3.8291e-05
6:3581438 C T 0.084987 -6.0533e-05
6:3584930 T C 0.064334 -1.2901e-04
6:3584947 G A 0.049361 -1.0206e-04
6:3585232 C T 0.036612 -1.3706e-04
6:3586930 A T 0.097697 -4.3335e-05
6:3589564 C A 0.088641 -1.0795e-04
6:3594177 C T 0.057593 -2.3020e-05
6:3603809 C T 0.837550 4.1744e-05
6:3605699 A G 0.067570 -2.5831e-05
6:3610381 T C 0.364021 -6.6417e-05
6:3615725 G A 0.043688 1.6002e-05
6:3619044 C T 0.258985 -3.5627e-05
6:3621377 T C 0.031270 2.0520e-05
6:3621539 T G 0.050037 -7.9113e-05
6:3623236 G A 0.331826 -7.7360e-05
6:3627687 G A 0.741976 5.2431e-05
6:3631514 G A 0.034798 -5.8694e-05
6:3633684 G A 0.026700 7.8015e-05
6:3636411 C T 1.139879 1.2263e-05
6:3644341 C T 0.243324 -3.0731e-05
6:3644429 C T 0.039877 3.2803e-05
6:3645074 A G 0.085467 -1.5496e-05
6:3662113 A G 0.164926 -1.1410e-05
6:3665225 A G 0.043065 -1.6630e-05
6:3667417 G A 0.296730 -3.9727e-05
6:3669390 C T 0.447667 -4.6084e-05
6:3682860 C T 0.238043 -5.3156e-05
6:3687276 T C 0.439387 3.2630e-05
6:3700541 T C 0.305208 -1.0769e-05
6:3701644 T G 0.888843 -5.3173e-05
6:3704915 A G 0.468583 -7.5174e-05
6:3705355 A G 0.408186 -1.8487e-05
6:3705667 T C 0.047794 -1.2895e-05
6:3706040 T C 0.064970 -3.5669e-05
6:3710587 C T 0.470985 4.5063e-06
6:3714333 T C 1.352576 1.8456e-06
6:3715327 T C 1.116928 3.2525e-06
6:3716440 T C 0.235583 -7.8042e-06
6:3717203 G A 0.105114 -2.5833e-05
6:3719590 A G 1.206151 7.5023e-06
6:3723332 A C 0.242458 -4.7284e-06
6:3724961 T C 0.103426 -7.6597e-05
6:3727811 G C 1.314903 -2.5851e-05
6:3729051 G A 1.554998 -3.5735e-05
6:3734805 G A 0.073820 -1.3970e-04
6:3739128 G A 0.024580 -4.2431e-05
6:3739356 T G 0.025203 3.7998e-05
6:3742987 T C 0.035950 -7.2516e-06
6:3744847 T C 0.211587 2.4709e-05
6:3745472 A G 1.130200 1.3281e-05
6:3747705 G T 0.043831 7.7840e-05
6:3748234 C T 0.078339 -7.2498e-05
6:3748511 G C 1.948130 1.6652e-04
6:3755846 G C 1.579013 -5.2418e-05
6:3756212 A G 0.032380 9.7560e-05
6:3758185 A C 0.068975 -2.7339e-05
6:3760255 T C 0.548065 -9.0658e-05
6:3762344 T C 0.048180 4.2228e-05
6:3768775 C T 0.106399 -1.2859e-04
6:3773119 G A 0.596650 -4.3429e-05
6:3773255 T C 0.046155 -2.2168e-05
6:3773654 A C 0.379698 -2.8599e-05
6:3777796 G A 0.048183 -7.2976e-05
6:3777977 G T 0.081767 7.1827e-05
6:3783468 G A 0.786777 -3.2346e-05
6:3786515 G A 0.059618 -4.6996e-05
6:3788171 G A 0.112176 -6.3636e-06
6:3789181 T C 0.435304 2.3023e-05
6:3797630 A G 0.604353 -7.1925e-06
6:3799956 T C 0.193703 -1.3572e-06
6:3805055 G A 1.538389 -2.1540e-05
6:3812634 T C 0.507902 -2.3158e-05
6:3812644 A C 0.198072 6.6507e-07
6:3818641 G A 0.811084 2.1258e-06
6:3824924 T C 0.440043 2.5544e-05
6:3830849 A G 0.675133 -9.3670e-06
6:3832033 C G 0.075983 5.0323e-05
6:3839513 T C 0.348587 -9.4323e-06
6:3842609 A G 0.042711 7.0429e-05
6:3843839 C G 0.042075 4.7443e-05
6:3843985 A G 0.964121 -1.2810e-05
6:3846444 C T 0.544027 1.3121e-05
6:3849305 C T 1.377939 -5.9396e-05
6:3851568 C T 0.032802 -4.0665e-05
6:3854039 C A 0.905987 2.5338e-05
6:3856354 C T 1.959779 -2.5489e-05
6:3857153 C A 0.074172 1.0828e-04
6:3857572 A G 1.386540 -2.6256e-06
6:3858623 C G 1.299073 1.0703e-04
6:3859056 A G 0.891456 7.0718e-05
6:3864693 C T 0.123631 -2.6311e-05
6:3866131 A G 0.347136 -2.0478e-05
6:3868043 A C 1.709242 3.3373e-05
6:3868952 A G 1.353810 6.1006e-05
6:3872962 T C 0.051887 8.9354e-05
6:3877721 C T 0.107480 7.7267e-05
6:3878484 C T 0.705370 -1.6562e-05
6:3878610 T C 0.596972 -4.8570e-05
6:3879461 G C 0.590993 1.0553e-04
6:3883046 G A 0.049063 1.2932e-04
6:3883146 T C 0.384057 2.9152e-05
6:3885376 C T 0.537831 2.2221e-05
6:3886591 C G 0.066639 1.9682e-04
6:3887022 G C 0.544553 -6.2828e-05
6:3887179 G T 0.045411 -6.6374e-05
6:3887339 A C 0.061491 2.1426e-05
6:3887765 G A 0.085334 1.4048e-04
6:3890204 C T 0.340982 -3.8532e-05
6:3890626 T C 0.490631 -7.1332e-05
6:3898035 G A 0.424096 7.2080e-06
6:3899880 A G 0.332037 8.1927e-06
6:3902597 G T 0.821286 2.4760e-04
6:3903538 T C 0.047401 -1.4966e-04
6:3905683 C G 0.597984 2.4978e-05
6:3905809 C G 0.427436 -6.2401e-06
6:3906914 G C 1.122599 -4.1371e-05
6:3910784 G A 0.104478 -1.4605e-05
6:3911274 A G 0.295324 -2.5065e-05
6:3912759 C A 0.057511 1.9127e-05
6:3913630 C T 1.031682 -1.2636e-04
6:3919109 A C 0.072831 -3.7562e-05
6:3921059 T G 0.568481 -4.2880e-05
6:3928533 A G 1.333865 4.9650e-05
6:3933535 A G 1.035629 9.9519e-05
6:3943690 C T 0.062981 3.9166e-05
6:3947218 A G 1.445635 5.5986e-05
6:3949455 G A 0.967361 9.5358e-06
6:3951440 T C 0.154004 -4.2792e-05
6:3956160 G A 0.399299 2.0542e-05
6:3958054 A G 0.046015 3.3631e-05
6:3958190 G T 0.704942 2.1909e-04
6:3958481 G A 0.827066 9.8596e-05
6:3958597 A G 0.040728 6.9577e-05
6:3958637 C A 0.452967 1.0964e-05
6:3958780 T C 0.082134 4.6860e-06
6:3963630 T A 0.160493 2.1502e-05
6:3967586 A C 0.336945 1.3255e-05
6:3976133 A G 1.048138 5.8225e-05
6:3976719 A G 0.102715 -8.0904e-06
6:3978221 A G 0.080417 2.7513e-05
6:3978257 C A 1.143556 -2.4910e-04
6:3978888 A G 0.105893 -9.7369e-05
6:3979751 C T 1.035492 -5.2196e-05
6:3980966 C T 0.827482 -1.1310e-05
6:3984667 C A 0.361210 1.0844e-05
6:3985834 C T 0.039900 -2.4816e-05
6:3988246 A G 0.049131 -1.3969e-04
6:3988620 G T 1.131859 -3.2727e-06
6:3990143 C A 0.022788 9.3147e-05
6:3991198 G A 0.077535 -5.9185e-06
6:4009352 G A 1.792567 8.6900e-05
6:4012385 C T 0.895052 -6.5574e-07
6:4018332 C T 0.212840 -1.3916e-05
6:4021396 C T 0.033366 -3.7965e-05
6:4022099 T C 0.088862 4.6202e-05
6:4023873 A G 0.027294 -6.6552e-06
6:4025836 C A 0.239877 -2.4635e-06
6:4031998 G A 1.337772 -6.8144e-06
6:4039475 A G 1.508720 -1.1343e-05
6:4042397 A G 0.091735 -4.3058e-05
6:4044109 A G 0.049394 6.2137e-05
6:4044942 G A 0.106256 6.0239e-05
6:4057428 T C 0.028813 -5.2021e-05
6:4066120 A G 1.838375 -1.5763e-04
6:4066807 G A 0.165855 -1.1117e-04
6:4067046 T C 0.287122 -6.5527e-05
6:4069166 T C 1.454311 -2.3285e-05
6:4069685 T C 0.375618 2.4421e-05
6:4070028 T C 0.030870 5.1661e-06
6:4078240 G A 0.056255 5.2880e-05
6:4080154 G A 0.376420 3.0093e-08
6:4087934 C G 0.374839 -3.6850e-06
6:4093722 C A 0.188640 1.1020e-04
6:4096678 C A 0.707529 5.1355e-05
6:4103597 A G 0.096061 1.0054e-04
6:4103751 T C 0.177737 -1.6057e-06
6:4104567 A G 0.296282 4.2715e-05
6:4122249 A C 0.652276 4.3545e-05
6:4123046 A G 0.113436 2.8083e-05
6:4126017 T C 0.029786 -1.5421e-06
6:4129919 T C 0.041296 1.3139e-05
6:4133855 T C 0.537964 3.4845e-05
6:4134768 G A 0.333511 2.2177e-05
6:4135262 C T 0.548532 2.0060e-05
6:4135342 T C 0.146299 3.4644e-06
6:4145534 C A 0.697162 1.7877e-05
6:4146704 C T 0.141885 1.7822e-05
6:4153297 G A 0.183028 2.2414e-05
6:4155451 A G 0.038147 4.0659e-05
6:4155675 T C 0.375384 -2.2311e-05
6:4156166 T C 0.191561 -1.1716e-05
6:4157676 T G 0.094539 -1.0513e-05
6:4158024 G T 0.887022 2.6812e-05
6:4158369 G A 1.053484 -3.7863e-05
6:4177055 A G 0.054746 -1.6902e-05
6:4179398 C T 0.114585 3.5989e-05
6:4184644 G A 0.023584 1.6934e-05
6:4190717 C T 0.259761 8.0048e-05
6:4192375 A G 0.080378 1.6282e-04
6:4196360 A G 0.028868 -6.7003e-05
6:4210858 T C 0.778247 8.5486e-06
6:4211080 T A 0.059079 -9.7287e-05
6:4221686 T G 0.276817 3.5402e-05
6:4245958 G A 0.223743 7.5446e-05
6:4250656 T C 0.220279 -8.4651e-05
6:4256954 A G 0.215709 5.8670e-05
6:4265380 T G 0.071020 -1.3215e-06
6:4265475 A G 0.207030 -6.3012e-07
6:4281654 A C 0.082809 1.2816e-04
6:4285223 G A 0.436843 1.1363e-04
6:4295843 G A 0.079213 1.7256e-04
6:4297924 T C 0.053535 -3.3233e-05
6:4302387 C T 0.452581 4.9772e-06
6:4306353 T C 0.033334 -1.0145e-04
6:4306519 T C 0.177156 -2.4790e-05
6:4307395 T C 0.041059 6.7127e-06
6:4313851 T C 0.040588 2.7121e-05
6:4314880 A G 1.585849 3.4076e-05
6:4317398 A G 0.845028 -5.6212e-05
6:4319573 C T 0.390818 -9.2263e-05
6:4321199 T C 0.038235 1.9178e-05
6:4340784 G A 1.038280 -3.1367e-05
6:4341135 A C 0.228679 2.3195e-05
6:4343753 G A 0.215544 -4.8902e-05
6:4348484 C A 0.103358 -1.7313e-05
6:4348856 A G 0.110648 1.0508e-04
6:4349893 C T 0.422175 -5.6897e-05
6:4350416 A G 0.054486 1.8027e-05
6:4363846 A G 0.029413 -9.5594e-05
6:4375064 C T 0.180149 -1.8572e-05
6:4382809 T G 0.737607 -1.2535e-07
6:4383269 T C 0.055327 1.5680e-05
6:4391475 A G 0.038835 -4.2901e-05
6:4391550 G A 0.766890 2.6529e-05
6:4391872 G A 0.229436 -2.7959e-05
6:4395504 G A 1.204012 1.2617e-05
6:4396867 T C 0.947373 5.3919e-05
6:4397059 C T 1.234398 2.6456e-05
6:4399612 G T 0.949860 4.9166e-05
6:4400945 T A 0.038495 -9.1136e-06
6:4403017 C G 0.052825 6.1838e-06
6:4415015 G A 0.948999 8.6911e-05
6:4421055 A G 0.035642 3.0796e-05
6:4421814 G A 0.096256 -8.4166e-05
6:4426839 A C 0.644123 -2.6638e-05
6:4436319 T C 0.041637 1.2077e-04
6:4442688 C T 0.042195 -1.0683e-04
6:4447242 G A 0.313897 -6.0987e-05
6:4448759 C T 0.041458 4.2726e-05
6:4451501 C T 0.058440 -1.1704e-05
6:4452666 T C 0.399883 -1.2355e-04
6:4462298 G A 0.036862 2.0517e-06
6:4464320 T C 1.047398 -2.0921e-04
6:4465796 T C 0.038332 2.8538e-05
6:4472934 G A 0.479894 -4.8279e-05
6:4476153 A G 0.326344 -2.8079e-07
6:4481152 T C 0.546020 -1.4039e-05
6:4483666 C A 0.053000 3.0894e-05
6:4487335 T C 0.215570 -5.9816e-05
6:4488516 A G 0.140135 4.3322e-05
6:4492079 G A 0.435651 1.8151e-05
6:4495054 T C 0.886551 4.8544e-06
6:4498025 T C 0.065769 -4.5442e-05
6:4499375 A G 0.051039 1.2129e-05
6:4499772 T C 1.422493 4.4956e-05
6:4500039 A G 0.390954 -7.4737e-07
6:4503368 G A 0.048754 1.9882e-05
6:4508960 G A 0.301449 2.1695e-05
6:4509263 G A 0.554462 -1.7197e-05
6:4514161 C T 0.498538 1.7650e-05
6:4515551 G A 0.881744 6.1651e-06
6:4516133 A G 0.237940 1.6099e-05
6:4523207 C T 0.033769 2.5111e-05
6:4544439 T C 0.840984 2.2643e-05
6:4545613 G A 0.030387 -7.7862e-05
6:4546421 G T 0.136896 9.5646e-05
6:4547573 A G 0.631201 -2.3176e-05
6:4547690 C A 0.237209 -1.4129e-04
6:4548600 C T 0.062987 1.4036e-05
6:4550766 C T 0.053850 -9.7325e-05
6:4559210 C T 0.293861 3.9909e-06
6:4565932 G A 1.493575 3.9969e-05
6:4575125 G A 0.430439 1.8551e-05
6:4579698 T C 0.257885 5.8009e-06
6:4584215 G T 0.233357 6.0982e-06
6:4588909 G C 0.078297 1.7732e-05
6:4593822 T C 0.284886 -5.0265e-06
6:4599166 C T 0.598608 2.2940e-05
6:4600668 T G 1.865292 3.4143e-05
6:4602587 T C 0.062166 1.5153e-04
6:4605824 A C 0.060196 -2.8525e-05
6:4607508 A G 0.047109 8.9808e-05
6:4608253 T C 0.592512 3.7117e-05
6:4612351 T C 0.405738 5.9003e-06
6:4616390 G T 0.688947 6.7261e-05
6:4617141 G A 0.136672 -7.7736e-05
6:4617817 C T 0.576910 -9.2163e-05
6:4617864 G A 0.423230 -2.1614e-05
6:4620188 C T 0.131083 -5.7147e-05
6:4621578 T C 0.076882 4.0880e-05
6:4627754 A G 0.067859 -4.3068e-06
6:4632955 G A 0.164975 -1.6561e-05
6:4635435 G A 0.037907 2.3760e-05
6:4638024 G A 0.243302 1.0626e-05
6:4641348 C T 0.075590 3.7457e-05
6:4644601 A G 0.146744 2.0606e-05
6:4647600 A G 0.151927 -1.8785e-06
6:4649539 T C 0.106159 3.5496e-05
6:4651958 T C 0.219945 7.8247e-06
6:4653046 G A 0.717233 3.0377e-05
6:4656055 C T 0.714595 1.9845e-05
6:4659107 C T 0.048657 1.8740e-05
6:4660847 C T 1.886243 1.2410e-04
6:4662666 G A 0.345965 8.4968e-05
6:4662823 A G 0.025541 1.3635e-05
6:4663022 C G 0.537730 5.5422e-05
6:4666878 C T 1.275704 8.3504e-05
6:4674712 G A 0.390678 -3.8051e-05
6:4674858 T C 0.956104 1.6849e-05
6:4675797 G A 0.115552 -6.3159e-06
6:4680228 A G 0.051319 4.7713e-05
6:4688861 C A 0.294020 7.8877e-05
6:4694899 T C 1.242211 -1.6897e-05
6:4694959 A G 0.047369 7.3600e-05
6:4699974 C T 0.617754 -8.8037e-05
6:4700757 C A 0.690216 7.0070e-06
6:4702632 G T 0.286464 -4.8793e-07
6:4703136 G A 1.877541 -5.7573e-05
6:4705883 C T 0.074899 -1.1818e-04
6:4706225 A G 0.148016 7.0590e-06
6:4710981 C T 0.047018 2.5018e-05
6:4715297 C T 0.697976 2.6787e-05
6:4716150 T C 0.424973 -1.4952e-05
6:4724106 C G 0.042967 -6.1563e-05
6:4724709 T C 0.156565 -2.4060e-05
6:4727628 G A 0.188997 5.9709e-05
6:4730429 C T 0.141252 -1.1849e-05
6:4733020 G A 0.032029 8.9834e-05
6:4733170 G A 0.185108 9.4860e-05
6:4735071 G C 0.517571 -2.1641e-05
6:4736022 G T 0.136799 -3.2550e-05
6:4738722 G A 0.053610 -1.5856e-05
6:4740282 T C 0.454324 4.9823e-06
6:4745869 A G 0.036288 -2.3822e-05
6:4748071 G C 0.122595 -9.3006e-05
6:4749042 G A 0.095458 -1.8485e-06
6:4762000 A C 0.173450 6.9054e-05
6:4767972 A G 0.182950 9.3244e-05
6:4768691 C T 0.380204 1.8310e-05
6:4772530 C T 0.225567 4.8083e-05
6:4773241 A G 0.032805 -6.2199e-05
6:4778878 C T 0.058852 -4.0811e-05
6:4782192 G A 0.132839 -4.8862e-06
6:4784729 A G 0.105286 -1.0754e-04
6:4787500 G A 0.149483 4.3900e-05
6:4800291 A G 0.068261 1.6206e-05
6:4803641 C T 1.889489 -7.5765e-05
6:4804374 A G 0.036914 -4.7318e-05
6:4806957 A G 0.239056 -2.3792e-05
6:4836726 G C 0.052182 -5.6145e-05
6:4843271 T C 0.043519 -7.5095e-06
6:4846023 A G 0.137964 4.9570e-06
6:4846166 C T 0.029828 -3.3692e-05
6:4848935 G A 0.024132 3.0727e-05
6:4853391 G A 1.947406 1.0311e-05
6:4862687 A G 0.166523 1.1426e-05
6:4864059 T C 0.022487 -1.4079e-04
6:4864183 T C 0.305708 -4.3050e-05
6:4874386 A G 0.044317 -6.2205e-05
6:4874759 G C 0.109259 4.2338e-06
6:4889923 C T 0.672250 -4.4354e-05
6:4892081 T C 0.071017 5.4490e-07
6:4904563 C T 0.055863 4.8699e-05
6:4913994 G A 0.138584 2.4081e-05
6:4914069 C A 0.072481 -1.0941e-04
6:4914190 T G 1.712254 6.5846e-05
6:4915028 A G 1.056470 1.7341e-05
6:4919832 T C 0.162340 -1.5223e-06
6:4923411 A G 0.114637 -3.5680e-05
6:4923912 C T 0.063730 -8.7848e-07
6:4925960 G A 0.039322 -9.2829e-06
6:4926533 A G 0.053571 -1.2476e-04
6:4927004 G A 0.345851 5.5197e-06
6:4927620 G T 0.069462 -3.2145e-05
6:4929389 C T 0.429445 -7.0545e-07
6:4932118 C T 0.114588 -9.8632e-05
6:4932188 G A 0.083718 3.9291e-05
6:4934679 A G 1.470472 -3.7481e-05
6:4935373 T G 0.153479 -1.1358e-06
6:4940729 A G 0.057047 2.3076e-05
6:4941241 A G 0.262844 3.1790e-05
6:4947492 G C 0.141258 5.0627e-06
6:4947550 G A 1.294812 -9.7500e-07
6:4950866 T C 0.075529 -2.5010e-05
6:4952163 T C 0.042127 4.2765e-06
6:4952972 C T 1.591788 1.4722e-06
6:4961165 G A 1.114809 -1.9048e-06
6:4961947 C A 1.710537 -2.9327e-06
6:4968047 G A 1.342855 -2.5436e-05
6:4971494 A G 0.034869 3.8931e-05
6:4979069 G C 0.325000 -2.4873e-06
6:4982379 T C 0.229056 -5.2963e-06
6:4991725 G A 0.460059 -2.4096e-05
6:4995116 C A 0.076132 -5.1736e-05
6:4995132 G T 0.388637 -4.3876e-06
6:4995464 T C 0.053646 3.6076e-06
6:4996543 T C 0.060537 5.9330e-06
6:5001274 C T 0.107840 2.1037e-04
6:5013341 A G 1.730693 2.4617e-06
6:5016137 C T 0.060848 7.9372e-06
6:5024363 A G 1.657684 8.3212e-06
6:5032999 G A 0.088207 -7.0809e-05
6:5039861 A G 0.448667 2.2068e-05
6:5047450 G C 0.033454 -6.6867e-05
6:5049539 C T 0.173106 1.3805e-06
6:5057399 G A 0.335815 -2.9533e-06
6:5058528 C A 0.056535 -3.4879e-05
6:5058584 A G 0.022571 6.6029e-06
6:5063174 C G 0.062195 -1.3339e-05
6:5063445 G A 0.259975 5.6093e-05
6:5067324 A C 1.297902 -3.0527e-05
6:5067641 T C 0.033126 -1.0259e-05
6:5069201 A G 0.049852 1.1206e-04
6:5070299 T C 0.522329 2.6872e-06
6:5075864 C T 1.801610 -6.6156e-05
6:5080264 T C 1.540700 -2.6800e-05
6:5082246 A C 1.646430 -3.5893e-05
6:5083260 T C 0.046220 -2.0723e-04
6:5086721 A G 0.026479 -7.1112e-06
6:5092238 G A 0.405962 -5.3483e-05
6:5101064 C T 1.383440 7.4410e-05
6:5104160 G A 1.856311 -2.2561e-05
6:5104459 G A 0.020899 -4.5115e-05
6:5106289 G A 0.203888 -8.0874e-06
6:5108391 A G 1.420033 5.2875e-05
6:5111056 C T 0.203217 -5.3700e-05
6:5111352 A G 0.380276 -4.8890e-05
6:5115596 A C 1.036463 2.5991e-04
6:5116366 T C 1.001717 2.7955e-04
6:5119705 C T 0.074746 -1.6988e-05
6:5122729 T C 0.162054 -1.2691e-05
6:5128348 A C 0.050488 6.5366e-04
6:5130064 T C 0.609666 -6.5678e-05
6:5135795 A G 0.187913 -2.9318e-05
6:5148163 C T 0.196102 -5.8227e-05
6:5148281 T C 1.856969 -3.1652e-05
6:5151908 C T 0.126403 8.3444e-06
6:5152591 T C 0.090599 2.0470e-06
6:5155115 T C 0.116084 8.7605e-05
6:5157255 A G 0.041247 3.8605e-05
6:5157471 T C 0.598796 -2.2868e-05
6:5160059 G T 0.100144 4.0060e-04
6:5174487 A C 0.493192 -6.5126e-05
6:5177307 G A 0.096581 -1.4635e-05
6:5177763 G T 0.168146 -5.5308e-06
6:5183814 T C 0.495263 -6.7155e-05
6:5187437 C T 0.049644 3.1541e-04
6:5195534 C T 0.060903 3.1240e-05
6:5203952 T C 0.831328 5.2613e-05
6:5208192 G A 0.055639 3.9154e-05
6:5214141 C T 0.083974 -9.2079e-05
6:5216100 G A 0.096701 -3.0338e-05
6:5230756 T C 0.046466 2.0088e-05
6:5245090 A G 0.034859 1.9109e-05
6:5246932 T C 0.324822 -7.6483e-05
6:5248118 C T 0.041263 1.3003e-04
6:5255154 T C 0.357354 -6.5895e-05
6:5260694 T C 0.184453 -3.5440e-05
6:5260936 C A 0.496253 -9.0582e-05
6:5263180 G A 0.030166 2.4338e-05
6:5272223 T C 0.074600 2.0413e-05
6:5282415 G A 0.396602 -1.2970e-04
6:5282758 T C 0.068777 2.4325e-05
6:5284235 G T 0.084782 -3.2717e-05
6:5284852 G A 0.055467 4.0459e-05
6:5294886 G A 0.981103 2.6900e-05
6:5306104 C G 0.070641 -1.0096e-05
6:5306399 C G 1.481199 4.3152e-05
6:5315443 A C 1.943871 -1.2083e-05
6:5316399 T G 0.178565 -2.1095e-05
6:5317228 A G 0.050653 -2.7845e-05
6:5332534 A G 0.094195 -7.0732e-06
6:5333836 T C 1.208020 9.9608e-05
6:5336213 A G 0.098697 -1.4528e-04
6:5348409 G A 0.032931 1.2594e-05
6:5348909 T C 0.168854 -4.3796e-05
6:5351288 A G 0.593911 1.1143e-04
6:5356400 A G 0.394421 5.2716e-05
6:5374352 A G 0.065168 3.1862e-05
6:5377315 T C 0.423220 -1.4230e-05
6:5379185 G T 0.102205 1.8576e-05
6:5383056 G A 0.831578 -2.5631e-06
6:5385985 A G 0.385235 -1.1368e-05
6:5386517 A G 0.054110 -1.7826e-05
6:5390604 C G 0.576712 -2.7673e-05
6:5391537 T C 0.027790 2.6243e-04
6:5394016 A G 0.083848 -2.8685e-05
6:5397055 T C 0.037339 -2.3749e-05
6:5400266 C T 0.052896 -3.9057e-05
6:5413959 T G 0.547558 5.0015e-05
6:5414002 A G 0.086334 5.3451e-05
6:5416874 A G 0.128860 -2.7291e-05
6:5429738 A G 0.062659 -4.0483e-05
6:5431340 G A 0.359928 -1.9469e-05
6:5431809 A C 0.051867 -5.1786e-05
6:5436127 T C 0.120946 -6.2633e-05
6:5436520 T C 0.904020 -7.8115e-07
6:5437294 T C 0.086110 -6.1250e-06
6:5442974 G T 0.120576 1.5099e-05
6:5445347 A C 1.652107 -1.5561e-05
6:5445494 G T 0.073244 -3.6725e-05
6:5446023 G C 0.097236 -2.2833e-04
6:5450120 T C 0.096769 -3.3422e-05
6:5453696 A C 1.431208 1.2253e-05
6:5454152 T G 0.026440 -8.3721e-07
6:5457827 A G 0.813794 2.9971e-05
6:5459029 T C 0.062036 3.4082e-05
6:5460262 T G 0.070696 2.5011e-05
6:5460662 G A 0.075746 -5.6835e-05
6:5465669 C T 1.652532 1.1998e-05
6:5467761 A G 0.516828 1.1756e-04
6:5469928 T C 0.020630 -4.5152e-05
6:5473162 T C 0.117509 2.9781e-05
6:5479877 G A 0.107139 -2.4373e-05
6:5481452 T G 0.190457 -1.5189e-05
6:5481833 A G 0.076155 -6.2733e-05
6:5482333 A G 1.258823 -5.6026e-05
6:5482428 A G 0.040679 -7.1795e-05
6:5482503 C T 0.933128 -5.3096e-05
6:5483064 G A 0.107749 -5.6491e-05
6:5484829 G A 0.502387 -6.8071e-05
6:5488004 G A 0.370983 -5.1393e-05
6:5489228 G C 0.333657 -6.3465e-05
6:5490920 A G 0.451961 6.2431e-06
6:5492312 G C 0.079190 -2.6989e-05
6:5493151 T C 0.207988 1.2892e-04
6:5493731 T C 0.069469 -3.7260e-05
6:5495738 G A 0.036856 2.1118e-05
6:5496116 T C 0.079641 1.6705e-05
6:5496482 T C 0.143005 -9.1665e-06
6:5496553 T C 1.610516 -2.0820e-04
6:5501264 A T 0.280501 -4.9234e-06
6:5507182 G A 1.237070 -2.7395e-05
6:5511420 G A 0.261299 1.2132e-05
6:5520850 T C 0.244282 -6.4494e-05
6:5521722 A G 0.096704 6.4555e-04
6:5523437 C T 0.029712 -1.3206e-05
6:5526321 T G 0.034600 5.7157e-05
6:5531648 T C 0.041805 2.1936e-05
6:5532008 T C 0.669959 -3.6685e-05
6:5532396 A G 0.253769 4.1140e-05
6:5539805 G T 0.079346 1.5262e-04
6:5540089 A G 0.970402 7.6918e-05
6:5541104 A G 1.328447 1.5299e-05
6:5545046 G T 1.302949 6.6692e-05
6:5545654 T C 1.818046 3.2030e-05
6:5552879 A G 1.523595 -1.1713e-04
6:5557350 T C 0.048264 1.3261e-05
6:5557774 T G 0.101365 -1.9491e-04
6:5558018 C G 0.043951 -9.5277e-05
6:5558173 T C 1.224479 -2.9016e-05
6:5560766 A G 0.141982 1.6030e-04
6:5561678 G A 0.100641 8.5193e-05
6:5562276 A G 0.349473 4.4031e-05
6:5571672 A G 0.109534 1.3531e-04
6:5572010 C A 0.095253 7.6800e-06
6:5575967 C T 1.236086 -1.6313e-04
6:5577148 G A 0.088109 3.4789e-05
6:5581224 G A 0.329155 1.0402e-03
6:5592872 C T 0.084338 7.3507e-05
6:5594080 G A 1.611841 -7.4026e-07
6:5594224 G C 0.304104 1.0939e-04
6:5594897 G C 0.082763 1.1492e-04
6:5596783 A G 1.585845 -1.5547e-05
6:5596838 G A 0.039851 1.3664e-04
6:5602451 C T 0.087768 -7.5434e-05
6:5604113 A G 0.443178 1.2492e-04
6:5606776 C A 0.091806 -9.1559e-07
6:5608482 C T 0.061215 6.6115e-05
6:5608698 G A 1.876973 4.3584e-05
6:5611220 C G 0.087781 -1.9832e-05
6:5611577 A G 1.543819 -5.0375e-06
6:5616042 T C 0.034609 2.1726e-05
6:5618987 A G 0.363693 4.2192e-05
6:5622514 A G 0.915510 7.4764e-05
6:5623410 C A 1.064386 1.7316e-06
6:5624556 G T 0.482004 7.3754e-07
6:5626832 G T 0.023090 -6.6830e-05
6:5636236 G A 0.050072 -3.1468e-05
6:5641264 G A 0.047881 3.4552e-05
6:5642155 A G 0.399766 -5.7723e-04
6:5642938 A G 0.030198 4.4529e-05
6:5644378 T C 0.025252 5.7986e-06
6:5645472 C T 0.078132 -3.3381e-06
6:5646255 A G 0.077346 6.1300e-06
6:5646316 C A 1.473124 1.6411e-05
6:5650642 A G 0.024126 1.7677e-05
6:5651184 C T 1.211785 2.2202e-05
6:5651243 C T 0.856213 2.8661e-05
6:5653308 T G 0.025625 -3.6507e-07
6:5653711 T C 0.645502 -1.0266e-05
6:5660099 T C 1.417670 9.6405e-06
6:5664464 T C 0.935283 -1.3827e-04
6:5665088 C T 1.849394 3.2714e-05
6:5665387 C T 0.899995 7.9141e-05
6:5666064 T G 0.941739 -7.6613e-06
6:5670250 A T 0.040698 -5.4612e-05
6:5673040 G A 0.028199 -3.9761e-05
6:5678956 T C 0.157818 1.2114e-05
6:5679414 G A 0.063114 -2.4941e-04
6:5680006 A G 0.848680 3.3190e-05
6:5684517 A C 0.126909 -4.7261e-05
6:5684890 G C 0.998676 -1.8410e-05
6:5694713 C T 0.188491 3.5195e-05
6:5696156 A G 1.900531 -8.2361e-05
6:5699290 G A 0.020098 3.8280e-05
6:5705326 A G 0.707344 3.5644e-05
6:5707786 A G 0.691290 1.1982e-05
6:5709827 A G 1.156075 -2.0831e-05
6:5711652 G A 0.114237 -2.5715e-05
6:5712915 T C 0.960230 -5.6129e-06
6:5713563 A G 0.127532 -1.9757e-05
6:5715331 G A 0.077583 -4.4379e-05
6:5718682 C G 1.182466 6.7962e-06
6:5720251 T C 0.155543 1.5521e-05
6:5720826 C T 1.914166 -1.5350e-06
6:5722730 G C 0.065593 -1.0741e-04
6:5723414 A G 0.388517 4.3988e-06
6:5726808 G A 1.884863 -6.7575e-05
6:5728655 T C 0.025453 -1.3349e-06
6:5729030 C T 0.395138 5.9026e-06
6:5730123 G A 0.124429 -3.5216e-05
6:5735207 A C 1.152245 -2.6816e-05
6:5739822 T C 1.087220 -5.9125e-06
6:5739834 G A 0.054467 1.1271e-04
6:5741099 A G 0.041302 4.6324e-06
6:5744992 A G 0.238576 -2.1933e-05
6:5747198 G A 0.243412 -3.3085e-06
6:5749228 G A 0.083617 7.8854e-06
6:5750865 A G 0.060650 5.3160e-05
6:5754685 T C 0.048654 -9.2358e-05
6:5754940 A G 0.065412 2.1798e-06
6:5763760 A G 0.051552 3.1616e-05
6:5769514 C T 0.064577 6.3528e-06
6:5769707 A G 0.159474 -6.8281e-05
6:5772948 A G 0.024664 1.2145e-04
6:5777131 G A 0.260329 -2.1210e-05
6:5783185 T G 0.191473 1.0042e-05
6:5785644 A G 0.117629 -3.7044e-05
6:5787678 A G 0.255655 2.5249e-05
6:5788383 G C 0.025083 2.7936e-05
6:5795292 G A 0.333456 -2.8237e-05
6:5799968 G A 0.325315 -2.5561e-07
6:5808852 C T 0.371155 1.3558e-05
6:5818239 C A 0.036265 -3.3769e-05
6:5822192 T C 0.652490 -5.0497e-05
6:5827500 T C 0.269436 -1.3906e-05
6:5833429 T C 0.886554 -5.4331e-05
6:5842924 G T 1.144676 -1.9942e-05
6:5849176 A G 0.046541 -5.9736e-05
6:5852150 C T 0.586355 -1.5719e-05
6:5858057 A C 0.536176 -1.2492e-06
6:5863644 G A 0.042730 4.8297e-05
6:5866309 T C 0.075623 -5.3651e-05
6:5866769 T C 0.058161 2.8234e-05
6:5872294 T C 0.026414 3.1211e-05
6:5874036 T C 0.590432 -3.2486e-05
6:5879417 G A 0.125205 4.7741e-06
6:5883549 G A 0.252026 -8.3698e-06
6:5884806 T A 0.314225 -2.7910e-05
6:5892965 A G 0.023587 2.2494e-04
6:5894608 T C 0.283656 -4.8339e-05
6:5894968 G C 0.022516 2.3070e-04
6:5895806 C T 0.085448 1.6886e-04
6:5896220 A G 0.766754 -4.0523e-06
6:5901136 G A 0.139996 1.7821e-05
6:5902885 C G 0.024801 8.3468e-06
6:5908215 A G 0.660751 2.2170e-06
6:5908345 T C 0.449988 7.1075e-06
6:5910788 G A 0.072533 -7.7157e-05
6:5923692 C G 0.765384 -5.9321e-05
6:5924301 G A 0.391509 2.6936e-05
6:5924758 A G 0.026219 -2.0316e-04
6:5925909 C T 0.026515 2.0002e-05
6:5929725 T C 0.075230 -7.5044e-05
6:5930174 G A 0.757698 -1.8770e-04
6:5930316 C T 0.047388 3.2156e-05
6:5931065 A C 0.076545 1.2123e-05
6:5939201 G A 1.588205 -3.9997e-07
6:5946312 T C 0.178802 1.8268e-05
6:5949146 G A 0.023639 3.5144e-05
6:5951138 A G 0.614534 -9.6722e-04
6:5952941 A C 0.041964 7.1344e-05
6:5960278 C T 1.209848 -2.0225e-05
6:5961043 T C 0.028277 2.5960e-05
6:5967427 G A 0.065061 3.1001e-05
6:5969617 G A 1.310174 -1.6704e-06
6:5969658 C A 0.031915 -3.6516e-05
6:5972881 T C 0.020611 1.9280e-05
6:5974948 T C 0.129742 2.5265e-05
6:5977346 C T 0.105831 -4.6810e-05
6:5979237 G A 0.076950 2.2677e-05
6:5981591 T C 0.287093 2.1891e-05
6:5982345 T C 0.047196 2.6065e-05
6:5983776 T C 1.348036 6.4118e-05
6:5990824 G A 0.139678 -1.2971e-04
6:5992490 A G 1.351375 4.9341e-05
6:5996523 A G 0.356929 -1.0010e-04
6:5997002 A C 0.255632 6.6253e-05
6:6000512 T C 0.057722 -1.0216e-04
6:6000645 A G 0.663568 -6.3566e-05
6:6003100 G T 0.066963 3.5924e-05
6:6008062 T C 0.484380 -1.2208e-06
6:6010380 G A 1.077122 -7.0648e-05
6:6014583 T G 0.028676 -8.2706e-05
6:6020072 T C 0.376027 -4.0128e-05
6:6023041 T C 0.042925 2.3518e-05
6:6024649 T C 0.751411 -1.1587e-05
6:6025359 C G 0.098499 1.3080e-04
6:6025461 T G 0.047089 -6.4900e-05
6:6026042 C T 1.516240 -2.0015e-05
6:6027779 T C 0.042519 -9.0680e-06
6:6034281 C A 0.412516 2.7193e-05
6:6035593 G A 0.326740 -2.4497e-05
6:6035896 G A 0.053847 -1.1462e-04
6:6037045 A G 0.578630 -5.8753e-05
6:6040213 C T 0.473743 3.8977e-05
6:6043198 A C 0.038303 -4.6538e-05
6:6047249 C T 0.359986 -4.4208e-05
6:6050801 G C 0.484484 1.1989e-05
6:6051514 T C 0.061455 -6.3845e-05
6:6052014 C A 0.159545 -3.6388e-05
6:6052055 G T 0.629384 7.6554e-06
6:6060192 T C 0.156461 -9.2781e-05
6:6064369 G A 0.490751 4.7657e-05
6:6074127 G A 0.090910 1.5049e-04
6:6080480 A C 0.066152 3.5822e-05
6:6082831 A G 1.553385 -1.1960e-05
6:6086901 A G 0.028400 -4.3858e-05
6:6087274 G T 0.116045 1.1030e-04
6:6090095 G T 0.285724 -1.7962e-05
6:6091596 T C 0.038569 -1.2687e-05
6:6093220 G A 0.208062 1.2183e-05
6:6119839 G A 0.503647 -4.4027e-06
6:6120869 A G 0.352670 5.1156e-05
6:6127181 A G 0.108940 1.4738e-05
6:6132286 C T 0.165822 1.6053e-05
6:6132752 C T 0.476450 1.1095e-05
6:6140320 C A 0.349733 -1.6371e-05
6:6147236 G A 0.149931 -4.1963e-05
6:6148446 T C 0.063084 9.7339e-05
6:6150365 A G 0.899882 -5.3914e-07
6:6151819 C T 0.212418 4.8729e-05
6:6152137 G C 0.465834 1.4790e-05
6:6152140 T C 0.109895 4.5404e-05
6:6153002 C T 0.121959 9.7328e-05
6:6153848 A G 0.034470 -3.7654e-06
6:6153989 A C 0.228676 -2.8030e-05
6:6161851 A C 0.065934 7.4770e-05
6:6162614 C T 0.067168 -3.3598e-05
6:6163088 A G 1.009273 3.3012e-05
6:6163492 G A 0.259767 -1.1180e-05
6:6165834 C T 0.318590 -5.7688e-05
6:6169656 C T 0.686035 1.1404e-04
6:6170037 A G 0.021240 -1.9873e-05
6:6170756 T C 0.080702 9.3668e-05
6:6171632 A C 0.087658 -6.5881e-05
6:6171672 C T 0.868998 1.3608e-05
6:6172302 C A 1.164965 1.7239e-05
6:6173370 C T 0.197679 -4.2723e-06
6:6174856 C T 0.191681 3.2605e-05
6:6174866 A G 0.425573 -1.5506e-05
6:6175675 T C 0.715610 4.1346e-05
6:6176144 C T 0.546520 2.8856e-05
6:6176625 G A 1.330447 -2.1067e-05
6:6177370 T C 0.057813 -5.5444e-05
6:6178328 C T 1.672633 -5.6495e-05
6:6179148 G A 0.145643 7.7043e-05
6:6179882 C T 0.653782 3.7961e-05
6:6180247 A G 0.263052 -7.1284e-05
6:6180445 G A 0.057249 8.5670e-05
6:6182909 T C 0.045301 -1.1404e-05
6:6183892 G C 0.043827 1.3389e-05
6:6184352 G A 0.194563 2.2218e-05
6:6193010 T C 0.102920 2.8303e-05
6:6195060 G A 0.297850 -5.7623e-05
6:6195926 T C 0.681365 -5.3461e-05
6:6201515 C A 0.296931 -4.2481e-05
6:6203401 G A 1.165806 -9.4092e-05
6:6211530 A G 0.138087 2.7052e-05
6:6219885 C A 0.033142 1.1487e-04
6:6222382 G T 0.418546 1.4590e-06
6:6228090 A C 0.021691 -2.2153e-06
6:6228406 A G 0.283559 -2.7094e-05
6:6229348 G T 0.913793 -3.3426e-05
6:6232934 A G 0.088408 3.7471e-05
6:6242593 T G 0.396761 -5.3566e-05
6:6243797 C T 1.356844 -3.5941e-05
6:6243799 G C 0.025891 8.7797e-05
6:6244105 T C 0.099154 -3.4018e-05
6:6246261 A C 0.951882 -3.7491e-05
6:6246984 T C 1.127730 -4.5016e-05
6:6247999 C G 0.069868 1.8863e-05
6:6249067 C A 1.367653 2.2758e-06
6:6250284 G A 0.791337 -5.6226e-05
6:6252111 G A 0.404148 -3.8666e-05
6:6255851 G A 0.522131 7.0382e-05
6:6257449 G A 0.057060 -1.9814e-05
6:6258898 T C 0.051805 2.8460e-05
6:6267304 T G 0.393612 -2.2406e-04
6:6267451 A T 0.037609 5.8343e-05
6:6271335 A G 0.111865 2.4490e-06
6:6271591 T C 0.033788 -1.5544e-05
6:6272186 C T 0.159386 1.5504e-05
6:6274161 G A 0.402801 4.4074e-06
6:6275096 T C 0.188864 -1.9601e-05
6:6275457 T C 0.049975 -1.6259e-04
6:6275932 C T 0.683938 1.1903e-05
6:6280596 A G 0.134205 -1.3946e-04
6:6280839 A G 1.109203 2.0518e-05
6:6283666 T G 0.309262 9.4501e-06
6:6290849 C T 0.360723 1.0457e-05
6:6291110 C T 0.442065 -7.3211e-06
6:6293023 T C 0.138188 -5.7119e-05
6:6301498 C T 0.059498 3.8200e-05
6:6303246 C T 0.128467 -1.2259e-04
6:6304531 A G 1.382187 -2.1638e-06
6:6304580 C T 0.084750 -5.4179e-06
6:6305477 A C 0.277635 -1.7398e-05
6:6310433 A G 1.357971 -1.2211e-05
6:6315542 C A 0.027699 -6.3621e-05
6:6316135 G T 0.217855 -5.2488e-05
6:6318795 A C 0.517834 -1.2718e-05
6:6319359 T C 0.766595 1.5798e-05
6:6322875 G T 1.538357 1.9997e-05
6:6326996 T C 0.023960 1.3120e-05
6:6328146 G A 0.133939 -1.1628e-04
6:6331873 C T 0.973735 5.8150e-05
6:6334644 A G 0.649819 1.4902e-04
6:6335342 C T 0.064269 5.0286e-07
6:6337849 G A 0.080725 -8.9580e-05
6:6339905 A G 0.082715 -7.8382e-08
6:6342377 T C 0.106795 -1.1571e-05
6:6342805 A G 0.031679 -1.5939e-06
6:6342851 C T 0.666973 -4.6487e-05
6:6348954 C T 0.412571 -1.4568e-05
6:6350139 T G 0.741258 -2.4946e-05
6:6354103 T C 1.795414 -3.8201e-05
6:6356747 C T 1.299882 -3.4959e-05
6:6356749 A G 0.119664 -1.2473e-05
6:6358454 A G 0.079307 -9.0740e-06
6:6359937 A G 0.175462 1.4926e-06
6:6367829 G A 0.097999 1.7283e-05
6:6369055 C T 0.497645 1.8633e-05
6:6370574 T C 0.065155 -2.3809e-05
6:6376547 C T 0.826427 -3.6452e-05
6:6382422 A G 0.038579 -2.7873e-05
6:6384278 T C 0.129713 4.9928e-05
6:6386396 C T 0.190263 -2.0212e-05
6:6389848 G A 1.257284 -3.5894e-05
6:6393103 A G 1.728976 -8.3927e-05
6:6395922 G A 0.405388 1.3069e-06
6:6409845 T C 0.913244 1.7692e-05
6:6412663 T C 0.068148 -2.3853e-04
6:6419710 A C 0.146344 -1.1548e-06
6:6422781 C T 0.096831 1.5499e-05
6:6423356 G T 1.404430 2.4525e-05
6:6431169 C T 0.057106 -3.4608e-05
6:6433911 T C 0.120086 -1.8645e-05
6:6440668 A C 0.133524 -1.7620e-05
6:6453072 A G 0.069310 -2.6098e-04
6:6456020 C T 0.392522 -3.7834e-06
6:6458376 C T 0.043347 -9.9264e-06
6:6471192 A G 0.715838 8.0179e-05
6:6472935 G A 0.180175 -7.0835e-06
6:6475243 T C 0.087901 -5.0058e-05
6:6479161 A G 0.781149 7.5881e-05
6:6482982 T C 0.062776 3.2812e-05
6:6489275 G A 1.911404 1.4870e-05
6:6489624 G A 1.464873 5.4179e-05
6:6492644 C G 0.047115 5.1023e-05
6:6497761 A G 0.053123 -6.3381e-07
6:6499222 T C 0.381645 -7.3693e-06
6:6505294 A G 0.249160 -6.7809e-06
6:6511615 A C 1.492929 3.2124e-05
6:6515013 C T 0.061575 5.5066e-06
6:6516722 G A 0.032977 4.4420e-05
6:6527533 C T 0.637167 -4.3612e-06
6:6531470 T G 0.048472 -1.0146e-04
6:6535021 C T 0.122345 8.9215e-06
6:6546483 T C 1.545530 8.2290e-05
6:6554774 C T 0.069654 5.8344e-05
6:6554921 C T 0.040698 -7.1292e-06
6:6564947 C T 0.695743 -2.7649e-06
6:6566619 A C 0.783232 -3.9663e-06
6:6567251 A G 0.073003 1.3752e-05
6:6577363 A G 0.060202 2.5526e-05
6:6580673 T C 0.034986 -1.1471e-05
6:6586171 T C 1.453217 3.0054e-05
6:6588494 G T 0.605320 2.5571e-05
6:6590425 A C 0.714432 -1.7978e-05
6:6590801 G A 0.071007 3.6931e-05
6:6593049 A G 0.839650 3.8778e-05
6:6594485 T C 0.031549 1.0291e-04
6:6597111 A G 0.047693 -2.3886e-05
6:6597326 C G 0.958870 3.4029e-05
6:6597653 G A 0.063500 4.3716e-05
6:6601298 T C 1.658599 6.7098e-05
6:6605541 A G 0.022418 5.1573e-05
6:6605730 T C 1.831870 2.8988e-05
6:6606262 A G 0.045223 -7.8742e-06
6:6607412 T C 0.025265 5.0091e-05
6:6608285 A G 0.162758 -4.2976e-05
6:6609442 G A 0.115085 -3.0214e-05
6:6612048 T C 0.457349 1.6259e-05
6:6612197 A C 1.077119 -1.6151e-05
6:6612325 C T 0.065360 1.0169e-05
6:6612467 C G 0.125309 5.6156e-05
6:6614255 T C 0.050075 -2.1556e-05
6:6616562 C T 0.473399 -2.1741e-05
6:6616780 A G 1.204320 -2.8168e-05
6:6618549 G T 0.731141 -1.4094e-05
6:6621508 T C 0.956130 -7.4692e-04
6:6621962 A G 1.167968 -3.5264e-05
6:6622322 T C 0.090670 -1.5920e-04
6:6623677 T C 0.681864 7.9549e-06
6:6625418 C T 0.389516 -1.7219e-05
6:6630225 G A 0.324192 1.2857e-05
6:6631022 A G 0.066677 2.5434e-05
6:6633264 T G 0.256236 -2.8671e-06
6:6639390 G T 0.092666 5.8752e-06
6:6639546 C G 0.145974 -9.3029e-06
6:6640324 T C 0.070511 2.5581e-05
6:6643657 G A 0.486223 -4.1540e-05
6:6644193 G A 0.045320 6.0425e-05
6:6645209 C T 0.033253 -6.1388e-05
6:6653139 G A 0.477512 -7.3400e-05
6:6655522 C T 0.644811 2.6761e-05
6:6655893 G A 0.326377 -3.8550e-05
6:6656198 G A 0.592090 -2.3539e-06
6:6659295 C T 1.067703 -5.8474e-05
6:6662939 G A 1.292699 -1.0678e-04
6:6664030 C T 0.232636 1.2620e-05
6:6664069 C T 0.036255 1.9433e-04
6:6666844 C T 0.160535 -2.3339e-05
6:6668181 A C 0.272663 3.8388e-05
6:6672600 G A 1.284824 -5.0985e-05
6:6673519 A G 0.248913 5.0891e-05
6:6675654 A G 0.142333 9.1913e-06
6:6684448 G A 0.675155 -1.0206e-04
6:6684818 T G 0.136964 -2.2724e-05
6:6686888 C T 0.051994 -2.2464e-05
6:6688955 A C 0.046512 -1.1066e-05
6:6703516 A G 0.321742 1.9001e-05
6:6706469 C G 0.050286 2.0217e-05
6:6710476 G C 1.751239 2.1041e-05
6:6710500 G A 1.465769 1.1093e-05
6:6722425 C A 1.421441 -3.3800e-06
6:6723647 C T 1.257051 -8.0282e-06
6:6726266 C T 1.063276 1.8758e-05
6:6728197 T C 0.063932 2.2922e-05
6:6735607 C T 0.263451 -4.3458e-06
6:6743149 G T 1.213483 -6.7762e-05
6:6743530 T C 0.030955 8.7277e-06
6:6745430 C A 0.028767 1.7660e-05
6:6748576 C T 0.087408 -2.4114e-05
6:6751984 T C 0.032535 -2.9973e-05
6:6752267 G A 0.076778 3.1273e-05
6:6754054 T C 0.030955 3.6308e-05
6:6755091 C T 0.803496 1.0697e-05
6:6756899 C A 0.126318 5.1923e-05
6:6757571 T C 0.732209 1.7805e-06
6:6762116 T C 0.032711 -1.6824e-05
6:6763446 T C 0.582661 6.8830e-06
6:6769546 A G 0.068881 1.1856e-05
6:6770386 T C 0.034441 -8.2366e-05
6:6780524 C T 0.526850 6.5410e-06
6:6780870 A G 0.064302 -2.4579e-04
6:6782298 G A 0.727035 5.5682e-05
6:6787428 G A 0.273266 -7.6386e-05
6:6788339 G A 0.067528 1.2182e-05
6:6794452 G A 0.072117 -1.6755e-04
6:6795661 G A 0.281228 2.0961e-05
6:6798604 C T 0.139295 5.5307e-05
6:6800027 G A 0.316052 1.5646e-05
6:6800062 A C 0.408361 1.0802e-05
6:6801959 A G 0.861286 3.4562e-05
6:6803438 T G 0.746442 -2.0654e-05
6:6804002 A G 0.280634 4.4206e-05
6:6805059 G A 1.524984 1.5621e-05
6:6806285 G T 0.469391 1.9105e-05
6:6806970 T G 0.911641 -1.4488e-05
6:6807922 A G 0.670170 3.2433e-05
6:6809853 T C 0.160363 9.1374e-05
6:6811806 G T 0.946455 8.3335e-05
6:6812031 T C 0.124260 1.1342e-05
6:6815302 C G 0.139184 -6.9883e-05
6:6815354 G A 0.066223 -4.3454e-06
6:6816138 C T 0.030939 -9.9821e-05
6:6817791 G A 0.530677 -7.0848e-06
6:6818562 T C 0.541917 7.6879e-05
6:6819029 G A 0.945835 -3.0394e-05
6:6821091 G A 0.087356 -1.0485e-05
6:6822597 T G 0.048112 4.7034e-06
6:6823042 G A 0.271238 1.3541e-05
6:6823862 T A 0.029903 8.1584e-05
6:6824153 A G 1.064889 7.9672e-06
6:6824407 G A 0.129350 -8.5966e-05
6:6829950 A G 1.287288 -1.0056e-04
6:6832464 T C 0.094789 -4.2385e-05
6:6832614 A G 0.023321 -3.1504e-05
6:6833378 A G 0.140311 -9.8672e-06
6:6836689 G A 0.054642 7.1772e-06
6:6838536 G A 0.080456 1.1068e-04
6:6838864 T C 0.028420 1.8972e-06
6:6840142 A G 0.845733 -4.7229e-05
6:6840702 C G 0.056810 -2.7629e-05
6:6842775 T C 0.064065 -4.1803e-05
6:6846862 G T 0.653172 -1.2845e-05
6:6849164 T G 1.371648 -2.8275e-05
6:6853596 A C 0.046531 -1.0921e-05
6:6854992 G A 0.043289 7.0215e-05
6:6855609 A G 0.239572 1.4056e-06
6:6858592 G A 0.102822 2.8139e-05
6:6858953 A T 0.047528 9.1143e-05
6:6861720 A G 0.062838 -2.7114e-05
6:6862223 G A 0.038900 -1.5656e-04
6:6865002 A G 0.027160 1.3295e-04
6:6865509 T G 0.248998 -7.3693e-05
6:6868584 C T 0.642539 2.0557e-06
6:6870229 A G 0.068369 -5.7307e-05
6:6873698 T C 1.129837 1.4348e-05
6:6876931 A T 1.850880 -4.7910e-06
6:6876980 G C 0.069998 -1.2813e-06
6:6877630 C T 0.078690 5.4157e-05
6:6879246 T C 0.060962 2.4374e-05
6:6879755 G A 0.026008 2.0600e-04
6:6883578 G A 1.954861 3.4724e-06
6:6886326 T C 1.598296 2.3520e-05
6:6889818 G A 1.759289 1.1137e-05
6:6892601 T G 0.488515 -5.2120e-06
6:6894224 A G 1.412282 8.4397e-06
6:6896088 A G 0.193632 5.2854e-05
6:6896853 C G 0.142326 -3.7517e-05
6:6897384 A G 0.465360 -1.8807e-05
6:6897960 G T 0.171304 6.3955e-05
6:6899063 C G 1.032561 -2.2191e-05
6:6899269 C T 0.215395 -3.3557e-05
6:6899374 C T 0.056700 1.6366e-05
6:6899412 T C 0.583249 5.7553e-06
6:6900727 C T 0.058034 -5.8671e-06
6:6901007 G T 1.567396 1.5930e-05
6:6901659 G A 0.724075 4.4714e-05
6:6904100 T C 0.079803 -2.4684e-05
6:6904825 G T 0.148678 9.9014e-05
6:6906936 C T 0.583398 -2.1452e-06
6:6909471 C T 0.569026 -1.0692e-04
6:6916618 A G 0.042341 -5.3945e-05
6:6918126 C T 1.763855 -1.6806e-05
6:6921743 C T 0.070280 -3.2770e-05
6:6923834 C T 0.384852 -4.1502e-06
6:6923849 A G 0.946244 2.4142e-05
6:6926448 T C 0.074750 1.7685e-06
6:6926912 T C 0.073487 -1.2533e-06
6:6928616 T G 0.041309 1.5186e-05
6:6928750 C G 0.755510 -7.9406e-05
6:6930236 G C 0.105198 -2.4552e-05
6:6930808 C T 0.599636 -1.9668e-05
6:6934416 T C 0.071050 7.3335e-06
6:6941680 A G 0.024661 3.0947e-05
6:6942481 G A 0.254902 -1.9604e-05
6:6942918 A G 0.854331 -7.8719e-05
6:6943168 C T 0.557520 -1.7009e-05
6:6951915 C G 0.060507 -1.7496e-05
6:6953855 A G 0.035327 4.9844e-05
6:6953951 G A 0.061702 -1.0560e-04
6:6954290 C T 0.139678 -7.7153e-05
6:6954522 G A 0.829030 -4.5244e-05
6:6957642 C T 0.053117 6.1692e-06
6:6960310 G A 0.983226 -7.2278e-06
6:6963018 A G 0.045356 1.7067e-04
6:6965427 T C 0.086386 1.3573e-04
6:6973630 G A 1.025135 1.1828e-05
6:6973689 A G 0.083091 -6.3705e-05
6:6985996 C T 0.177711 -8.7182e-05
6:6986454 A G 0.187163 2.2040e-06
6:6986617 G A 1.896996 4.3526e-05
6:6988375 G A 0.261812 1.6611e-06
6:6988480 A G 0.255064 5.2846e-05
6:6994388 A G 0.209763 1.7636e-05
6:6997161 T C 1.075655 -5.8770e-05
6:7000116 T C 0.125461 -6.4541e-05
6:7007191 T C 0.046190 -1.0573e-05
6:7011562 A G 0.262374 2.5107e-05
6:7011934 G A 1.470316 -1.2513e-04
6:7018576 G A 0.032169 5.9755e-05
6:7018820 T C 0.110310 -7.3427e-05
6:7019656 A G 1.719856 -7.5674e-05
6:7019828 A G 1.609211 -2.0780e-05
6:7022625 C T 0.545098 1.1656e-05
6:7026277 A G 0.106896 -5.5498e-05
6:7042541 T C 0.290384 2.6767e-05
6:7043336 A G 0.057093 -7.7155e-07
6:7048089 C A 0.207024 4.6644e-05
6:7063271 A G 0.270800 7.8571e-05
6:7063350 C T 0.196157 2.5143e-05
6:7075782 A G 1.926360 -5.7001e-05
6:7078397 C T 0.033899 1.3617e-06
6:7083145 C T 0.082796 -6.1107e-05
6:7084857 T G 1.255382 -1.3237e-04
6:7088961 T C 0.087833 9.8763e-05
6:7095390 T C 0.030465 3.9141e-05
6:7098256 G A 0.161807 1.3843e-06
6:7102084 C T 1.461903 -4.4034e-06
6:7106316 C G 1.112099 -6.0756e-05
6:7107697 C G 1.685373 -7.7964e-05
6:7118990 G A 1.272322 -1.0869e-04
6:7125529 G A 0.161126 4.5760e-05
6:7130295 T C 0.028433 -1.2435e-04
6:7140380 T C 0.129707 3.5116e-05
6:7142756 A G 0.044688 -2.2494e-05
6:7146107 G A 0.025135 -3.3790e-06
6:7152176 A G 0.039150 -5.2649e-05
6:7162570 T C 0.275633 1.7410e-05
6:7166356 T C 0.116545 1.7178e-04
6:7167170 G A 0.402847 1.1053e-04
6:7168023 T C 0.135543 8.4831e-06
6:7186801 A G 0.151956 -6.7593e-05
6:7194411 C T 0.741784 1.6900e-05
6:7205796 A G 0.908428 1.5742e-05
6:7211818 A G 0.852565 2.7203e-05
6:7213782 T C 0.088314 -6.9444e-05
6:7213907 C A 0.380282 -1.6237e-06
6:7218337 C T 0.050504 -2.6185e-05
6:7229346 C T 0.645778 1.5770e-05
6:7229619 A G 0.596897 1.1096e-05
6:7230680 T G 0.639442 6.4033e-05
6:7232186 C T 0.771155 5.1487e-05
6:7232776 G C 0.198695 -1.1703e-04
6:7240876 A G 0.246093 2.1656e-06
6:7247248 C T 1.311388 2.7754e-06
6:7248990 A G 0.049946 6.7975e-05
6:7253731 T G 1.079355 1.5400e-06
6:7256025 T C 0.066690 -1.7253e-05
6:7257023 C G 0.077989 -5.9239e-05
6:7257272 T C 0.094604 6.6359e-05
6:7258314 C T 0.097528 4.1491e-06
6:7260403 G A 0.020331 2.6579e-05
6:7261881 T G 0.864853 -5.0296e-06
6:7262723 C T 0.107025 6.0798e-05
6:7265067 G A 1.079628 1.7132e-05
6:7265196 A G 0.317305 3.8325e-05
6:7266055 T G 0.542596 -6.6054e-06
6:7267582 G A 0.753014 -2.0580e-06
6:7269220 G A 0.069855 2.2166e-06
6:7269298 T C 0.047995 -1.9965e-05
6:7275203 A G 0.041666 -1.5892e-05
6:7281654 G A 0.819909 -1.2523e-05
6:7282297 A G 0.149912 5.6240e-05
6:7282451 A C 0.429978 -5.3743e-05
6:7288911 C T 0.033392 -3.4356e-05
6:7290360 T C 1.407871 -1.2526e-05
6:7297674 C T 0.071579 -1.6806e-05
6:7307215 G A 1.278778 2.1087e-04
6:7307261 C A 0.028494 -2.1752e-05
6:7307342 T C 0.628329 -6.4340e-05
6:7307555 G T 0.151693 1.1410e-04
6:7307699 C T 0.408121 -1.1758e-05
6:7310259 G A 0.539025 2.0771e-05
6:7313338 C G 0.114637 -1.7575e-04
6:7313758 C T 0.100897 -2.1949e-06
6:7314678 T C 0.179711 5.2552e-06
6:7324486 A G 0.025768 2.0111e-05
6:7327846 C T 1.113222 -3.9950e-05
6:7330169 C T 0.083159 -4.6326e-05
6:7332845 G A 0.405326 3.6001e-05
6:7333521 T C 0.035629 -2.4360e-05
6:7343591 G A 0.891124 4.3386e-05
6:7344049 G T 0.042484 4.8610e-05
6:7345283 T C 0.060248 4.1650e-05
6:7345492 A C 0.050893 1.7988e-04
6:7374207 G T 0.309667 -4.5753e-05
6:7374968 C T 0.139311 -1.6652e-05
6:7380267 G A 0.890193 -1.2389e-05
6:7383930 C T 0.525669 -1.7561e-06
6:7387236 A G 0.692351 -2.8382e-06
6:7390077 T C 0.687827 4.8622e-06
6:7391492 G T 1.860030 -8.1184e-05
6:7394820 G A 0.058589 1.4267e-04
6:7395350 A G 0.025353 -2.3008e-05
6:7411750 T A 0.050312 7.7894e-05
6:7412219 A G 0.042665 8.7704e-05
6:7414583 A G 0.020711 -5.3246e-05
6:7423537 T G 0.055256 -5.1812e-06
6:7427500 G A 0.033331 -1.5173e-06
6:7430310 A G 0.042948 7.6793e-06
6:7432630 T C 0.066973 1.4748e-05
6:7433177 C T 0.083663 4.4713e-06
6:7434752 T C 0.071497 -7.2289e-06
6:7443219 T C 1.143751 -9.2449e-05
6:7443257 G C 1.867677 -6.9532e-05
6:7443281 T C 0.139610 4.8596e-06
6:7445191 C T 1.138467 -6.9760e-05
6:7453713 C T 1.137386 -6.2109e-05
6:7466972 C G 0.085204 1.0749e-05
6:7473439 A G 0.044499 4.8437e-05
6:7476800 C A 0.309843 -4.3712e-05
6:7477882 A G 0.182298 9.1173e-05
6:7478803 T C 0.105419 -2.1430e-05
6:7479705 G A 1.322248 -2.0701e-05
6:7489953 C T 0.022873 -4.1929e-05
6:7493849 C G 0.306185 -3.9372e-05
6:7496677 G T 0.923056 -3.2217e-06
6:7500605 T C 0.315808 4.2816e-05
6:7503423 C T 0.745991 -5.1629e-05
6:7505543 G A 0.720492 -8.5576e-05
6:7515296 T G 0.062630 1.6210e-05
6:7517239 A G 0.287817 -5.3070e-06
6:7526190 C T 1.079011 -2.4349e-05
6:7529685 A G 0.495260 8.4666e-06
6:7530033 A G 0.960642 -3.9616e-05
6:7532966 G T 0.067041 5.3293e-06
6:7542840 C T 0.192197 -1.8551e-05
6:7543468 G A 0.556140 -8.5778e-06
6:7544160 A G 0.749311 3.2785e-04
6:7552020 G A 0.483007 1.3722e-05
6:7557048 C T 0.319564 -2.1218e-04
6:7563756 A G 0.521553 -7.8831e-06
6:7565727 T A 0.085775 -1.3573e-05
6:7565885 A G 0.580357 6.2430e-05
6:7572262 G A 1.528850 -1.9509e-05
6:7574852 C T 0.107441 -1.3665e-05
6:7576527 A G 1.582791 1.4982e-05
6:7580958 G A 0.077057 -1.3493e-05
6:7581032 T C 0.035291 -3.0060e-05
6:7581196 A G 0.040023 1.1861e-07
6:7581636 A G 0.262669 1.3329e-05
6:7583885 C T 0.036434 2.8532e-05
6:7588353 A G 0.065103 2.9796e-05
6:7590624 T C 0.716756 -1.0312e-05
6:7591754 A G 0.474837 -9.8028e-06
6:7595717 A G 0.100216 8.2605e-06
6:7604106 A G 0.173505 -3.5253e-05
6:7606255 A G 1.275026 -4.4623e-05
6:7611118 G A 0.117220 5.0325e-05
6:7615480 C T 0.209614 -5.5442e-05
6:7616320 C A 0.341609 1.3983e-05
6:7620198 T C 0.062013 5.5433e-06
6:7620647 A G 0.530320 3.4438e-08
6:7628967 T G 0.195797 5.3925e-07
6:7638095 G A 0.533615 -2.5026e-05
6:7643070 C A 1.357133 -8.1851e-07
6:7648238 C A 0.447898 3.4142e-05
6:7652173 C T 0.330856 -1.3856e-05
6:7654163 C T 0.224645 -1.7609e-05
6:7659116 G A 0.788306 1.2108e-05
6:7668709 G A 0.129132 2.7112e-05
6:7668780 G T 1.447158 4.5561e-05
6:7668809 A G 0.492293 -3.4079e-05
6:7671022 T C 0.364511 3.3162e-05
6:7671369 C G 0.235489 -6.4396e-06
6:7673539 T G 1.001464 -1.0461e-05
6:7674875 G A 0.170477 -1.0099e-05
6:7676087 T G 1.744634 1.3915e-05
6:7676267 C T 0.432818 2.0048e-05
6:7678797 G C 0.143722 1.5692e-05
6:7679092 C A 0.349207 1.0414e-05
6:7690024 T C 0.046096 -2.3329e-05
6:7690758 G A 0.218079 3.0524e-05
6:7692278 G A 1.879411 1.1893e-04
6:7696058 A G 0.052182 -4.3041e-06
6:7707320 T C 0.365144 3.9206e-05
6:7707651 G T 0.164144 -2.5063e-05
6:7713704 G A 0.042743 2.5311e-06
6:7720059 A G 0.958162 -2.0936e-05
6:7729614 T C 1.453347 4.5131e-05
6:7730830 T G 1.075052 8.5202e-05
6:7730836 G A 1.850442 7.9231e-05
6:7732967 A C 0.285113 -2.2276e-05
6:7735788 G A 0.375482 3.2654e-05
6:7736743 T C 0.468463 1.6359e-04
6:7738585 C T 1.854678 3.4192e-06
6:7743663 A G 0.522612 -5.3379e-06
6:7745066 A G 1.537282 -4.9887e-06
6:7754307 T C 0.045155 9.9715e-06
6:7758245 T C 0.038183 1.1564e-04
6:7761728 C T 0.314958 1.4731e-05
6:7765452 A G 1.639491 2.1138e-06
6:7767741 G A 0.183749 4.5696e-05
6:7777879 T C 0.097473 -7.6833e-05
6:7780062 C T 0.108713 -3.9903e-05
6:7789943 G A 0.358561 2.7857e-05
6:7791277 A C 0.810841 8.0936e-06
6:7792095 A C 0.677203 2.1800e-05
6:7792955 A G 0.131310 -4.0710e-05
6:7798264 G T 0.031601 -3.1116e-05
6:7798423 C T 1.125221 3.6636e-05
6:7801112 C T 0.315954 4.2465e-05
6:7811148 G T 1.447018 5.4623e-06
6:7811326 T G 0.070488 7.8306e-05
6:7815618 A G 0.087327 5.4054e-05
6:7815654 G T 0.042876 1.0538e-06
6:7820496 C T 0.053172 -2.4734e-05
6:7823911 A G 0.555287 3.4569e-05
6:7825024 G C 0.033730 -2.1035e-05
6:7827026 G A 0.217261 2.5537e-06
6:7829280 A G 0.047648 -1.6732e-05
6:7829486 G T 0.035908 2.7716e-05
6:7835289 C T 0.068560 3.8463e-05
6:7847843 G A 0.841724 -1.4251e-06
6:7852860 G A 0.180298 1.1399e-05
6:7852987 G T 0.100469 2.8511e-05
6:7853794 C A 0.070251 -5.3544e-05
6:7854236 A G 0.771496 1.1466e-05
6:7857732 A C 1.596560 -5.1628e-06
6:7859216 G A 0.196644 -2.2932e-05
6:7859338 T C 0.022636 8.0656e-06
6:7868956 A G 0.217251 -1.0940e-05
6:7870544 A G 0.020899 -4.8662e-05
6:7874554 G A 1.974907 -4.0444e-05
6:7876339 A C 0.043824 1.5131e-06
6:7883468 T C 0.021188 5.7626e-05
6:7883865 T C 0.035577 2.4230e-08
6:7884135 T C 0.083679 -1.4081e-05
6:7886905 G A 0.216472 1.0090e-05
6:7887945 A C 0.762080 -2.0741e-05
6:7892233 C A 0.025911 -7.4995e-05
6:7897891 T C 0.033370 4.1978e-05
6:7898147 G A 0.179308 -2.0075e-06
6:7909459 A G 0.423769 1.3793e-05
6:7911982 A G 0.113994 1.5010e-05
6:7913546 G A 0.202934 -8.9039e-05
6:7915707 C T 0.940447 -2.7608e-05
6:7916054 T C 0.073111 5.0153e-05
6:7917086 A G 0.520528 -4.1783e-05
6:7917833 T A 0.045187 -5.5319e-05
6:7918311 A G 0.634071 -5.1708e-05
6:7922291 G A 1.258781 8.5128e-06
6:7923886 G A 0.090060 1.1509e-04
6:7924126 A C 0.304796 2.7425e-05
6:7924879 G A 0.154731 -8.7780e-06
6:7936441 A G 0.048391 2.5953e-05
6:7950433 G A 0.897678 6.0949e-06
6:7950465 A G 0.075623 1.3150e-05
6:7952104 A G 0.262007 -4.1961e-06
6:7956571 A G 0.368305 1.1416e-05
6:7963603 G A 0.154280 -2.4558e-05
6:7967573 A G 0.104861 -5.0015e-05
6:7967687 A G 0.022672 -2.6872e-05
6:7970210 G A 0.167809 -9.2474e-06
6:7970777 C T 0.104792 2.0906e-05
6:7972920 A G 0.033990 -9.5649e-05
6:7975831 T C 0.027566 1.8043e-05
6:7976745 A G 1.295961 1.2229e-05
6:7999506 G A 0.181545 -2.8167e-06
6:7999843 C T 1.670813 -6.3210e-05
6:8002471 G C 0.044272 1.1868e-05
6:8002502 T C 0.070624 1.6685e-06
6:8002600 C T 0.607316 4.9053e-06
6:8002757 T C 0.539366 1.4962e-05
6:8005381 T C 1.300550 -4.1459e-05
6:8010520 A G 0.338860 3.0017e-05
6:8016089 T C 1.639939 -1.7945e-05
6:8016157 G T 0.324221 -1.8233e-05
6:8026925 T C 0.370032 -3.4346e-05
6:8028980 A C 0.933709 -9.1215e-06
6:8066286 G T 0.539561 -7.5120e-06
6:8068584 G A 0.106373 1.4903e-05
6:8070685 T G 0.159350 7.1331e-05
6:8071728 T C 0.059134 3.1144e-05
6:8072033 T C 0.026183 6.4510e-05
6:8074377 T C 0.127691 -3.1522e-05
6:8081021 A G 0.665171 -7.0193e-06
6:8086500 T C 0.528697 4.2278e-05
6:8095042 G A 0.063893 7.3629e-05
6:8096304 A G 0.934059 -3.6661e-05
6:8100871 C T 0.338003 -3.5320e-04
6:8111791 T C 0.734105 8.4106e-06
6:8113692 G A 0.049374 7.4004e-06
6:8122563 G A 0.082137 -2.6328e-05
6:8125408 A G 0.882952 5.0279e-06
6:8129090 G T 0.142836 -1.7331e-04
6:8133745 A G 0.053669 2.2092e-05
6:8140480 A G 1.356189 1.1446e-05
6:8146990 G A 0.177195 1.8166e-06
6:8150758 T G 0.115844 -7.3900e-06
6:8154254 T C 0.080394 6.9042e-06
6:8155914 T C 0.070543 -2.5202e-05
6:8157968 A G 0.469417 2.4314e-05
6:8160452 A G 0.068222 1.0804e-06
6:8162337 G A 0.034236 5.6988e-05
6:8165986 C T 1.419617 1.4176e-05
6:8166573 G A 0.074983 -7.8872e-05
6:8169096 G A 0.031403 1.4282e-05
6:8180472 T C 0.066781 1.1988e-05
6:8188102 T C 0.025369 1.2703e-05
6:8188866 T C 0.067035 -6.1163e-05
6:8189626 G A 0.223921 3.8094e-04
6:8192418 C A 1.036982 9.6412e-05
6:8195365 A G 0.063672 -1.1452e-04
6:8199644 A G 0.051754 1.4965e-04
6:8209207 T G 0.111242 -4.1240e-05
6:8213137 G C 0.022399 -4.0621e-05
6:8218007 G A 0.041406 5.2292e-06
6:8233002 C T 0.489317 -4.6477e-06
6:8236482 G A 0.620279 1.0646e-06
6:8239817 C T 0.045109 -1.1642e-05
6:8243248 A G 1.095665 -8.5073e-06
6:8243523 C T 0.084198 -5.5862e-05
6:8244588 C T 1.180155 2.8245e-06
6:8247572 T C 0.067148 2.2255e-05
6:8250783 G T 0.055554 1.2812e-05
6:8251023 G A 0.248329 -1.4347e-05
6:8255627 G T 0.062669 -2.9550e-05
6:8256926 G C 0.417037 3.6653e-05
6:8257684 A G 0.090764 -2.5474e-05
6:8258235 C G 0.183823 2.5769e-05
6:8258458 A C 1.967650 8.4316e-06
6:8260055 G A 0.741602 -2.1526e-05
6:8260336 G A 1.444662 1.0186e-05
6:8260464 T C 0.028689 -1.6013e-05
6:8263195 T C 0.039722 5.7511e-05
6:8264514 T G 0.109726 3.8103e-06
6:8264609 A G 1.006251 3.4830e-05
6:8267895 T C 0.050040 -7.9522e-06
6:8269415 A G 1.015570 2.9437e-05
6:8273271 T G 0.092364 -4.6848e-05
6:8276095 T C 0.611357 3.9901e-06
6:8279028 T C 0.054392 1.7874e-04
6:8283678 G A 0.192090 4.8562e-05
6:8287182 G A 0.055528 1.6665e-05
6:8295542 C A 0.376079 -4.1098e-05
6:8318923 G A 0.937019 -1.0475e-04
6:8322587 A G 0.049507 4.5659e-05
6:8329434 C A 0.990821 -1.2052e-05
6:8336328 A G 0.048066 6.8066e-06
6:8337299 G A 0.579613 3.4381e-05
6:8344037 C T 0.036336 9.3085e-05
6:8348773 G A 0.817277 -2.8041e-04
6:8350917 T C 0.992590 9.9228e-06
6:8353148 T C 0.742631 9.9961e-07
6:8354216 G A 0.306597 1.0550e-04
6:8354480 G A 0.249939 2.0734e-05
6:8361130 T G 0.020821 -3.2878e-06
6:8362985 G A 0.409620 4.4924e-05
6:8363240 G C 0.644048 -3.3565e-05
6:8371359 C T 0.038147 -1.9619e-05
6:8375672 A G 0.135225 9.1088e-06
6:8378609 C T 1.025417 3.4390e-05
6:8379808 G A 1.804304 1.8888e-05
6:8380642 G A 0.419095 -3.2246e-05
6:8382320 G T 0.626924 -3.9706e-05
6:8389754 T C 0.082621 2.5348e-05
6:8413036 T C 0.026300 -3.1168e-05
6:8413412 G A 0.069303 3.9273e-06
6:8413640 T C 0.040221 -5.5500e-06
6:8428853 G A 0.331336 -9.9088e-06
6:8430396 A G 0.037703 -1.9011e-04
6:8433422 T G 0.812428 -3.6293e-05
6:8438623 G A 0.092517 3.6474e-05
6:8438674 T C 1.007741 -1.8893e-05
6:8448902 G A 0.342235 -2.7520e-05
6:8468407 C T 1.154063 -2.5743e-05
6:8468983 T C 0.028890 -1.7009e-05
6:8471090 G A 0.022863 1.8083e-05
6:8477423 A G 0.020283 5.4008e-05
6:8486659 T G 0.510687 -5.0936e-05
6:8498972 A G 1.491504 -6.7283e-05
6:8505401 T C 0.313504 -3.1182e-05
6:8508034 A G 1.461111 -5.7448e-05
6:8514143 A G 0.020481 -3.7618e-05
6:8535434 C T 0.029890 3.7790e-06
6:8541433 C A 0.074010 -1.6914e-05
6:8555071 C T 1.861958 -9.9842e-06
6:8556979 T G 0.265366 -1.7922e-05
6:8580730 C A 0.043808 -4.1166e-06
6:8589775 A G 1.421500 5.4699e-05
6:8603459 G A 0.530135 6.3204e-05
6:8606093 A G 0.029176 2.4013e-05
6:8607128 G A 0.887320 -9.3311e-06
6:8607995 G A 0.090417 5.7344e-05
6:8611545 T C 0.029189 2.1866e-05
6:8623113 G A 0.033285 -3.0545e-05
6:8634111 T C 0.065918 8.4851e-05
6:8638630 G A 0.095876 -2.5026e-05
6:8652162 C T 0.741525 -8.6472e-06
6:8655797 T C 0.047885 -8.4711e-05
6:8659112 A G 0.052098 1.8607e-04
6:8665287 G A 0.063010 4.0457e-05
6:8672579 T G 0.082160 8.6794e-06
6:8674783 A G 0.057077 -4.7756e-05
6:8677061 A G 0.069543 -5.0005e-05
6:8685804 C A 1.193664 -3.7277e-05
6:8688087 G T 1.725617 1.4663e-05
6:8692848 G A 0.030964 7.5563e-05
6:8696566 G A 0.529152 6.9482e-05
6:8711903 T C 0.036846 -1.6880e-04
6:8711986 T C 0.146348 6.1481e-06
6:8715470 C G 0.027641 -1.8682e-05
6:8716385 G C 1.773846 5.5416e-06
6:8717621 T C 0.059008 6.3087e-05
6:8724195 T G 0.053175 8.2408e-07
6:8730954 T G 0.128392 7.2206e-05
6:8745358 G A 0.380100 -6.1426e-05
6:8748340 T A 0.095461 -3.7917e-05
6:8752491 C T 0.127853 3.0673e-05
6:8754897 T C 1.425771 -8.3598e-05
6:8755035 T C 0.021883 -2.0314e-05
6:8765236 T G 0.032120 -4.8102e-05
6:8778583 G A 0.041137 6.9951e-05
6:8783766 A G 0.069852 -4.2184e-05
6:8790444 A G 0.226547 -1.3953e-06
6:8790806 A G 0.031773 -3.6158e-05
6:8791235 C T 0.050660 1.0858e-04
6:8791867 A G 0.029108 9.2823e-05
6:8794058 C T 0.063282 -1.8024e-05
6:8794122 T C 0.531878 -3.4241e-05
6:8794764 T C 0.038475 -7.0484e-05
6:8796344 T C 0.092988 1.0923e-05
6:8796375 C T 0.024879 7.6688e-05
6:8803288 A C 0.242276 -2.7577e-04
6:8807048 T C 0.064642 -1.1735e-05
6:8807636 C T 0.051254 -2.3919e-05
6:8810930 A G 1.280650 3.1871e-05
6:8818363 G T 0.754663 -3.6068e-05
6:8819774 T C 0.170837 -5.8060e-05
6:8819791 G A 0.108454 -3.5163e-05
6:8821350 G T 0.153625 -6.3677e-06
6:8821935 G A 0.080725 1.3375e-04
6:8822888 A G 0.063698 2.8948e-05
6:8826401 T C 0.202739 -2.5159e-05
6:8828519 G T 0.031519 -6.6060e-05
6:8828609 A G 0.048806 5.6111e-04
6:8828793 T C 0.115919 1.7174e-06
6:8837238 A G 0.070079 -2.8594e-05
6:8837555 T C 0.045639 3.2888e-05
6:8841246 G A 0.096110 1.0955e-04
6:8844901 G A 0.923728 2.8065e-05
6:8844908 A C 0.063136 -4.3530e-05
6:8846514 C T 0.183424 -4.6315e-05
6:8847299 A G 0.149334 1.3622e-05
6:8848886 G A 0.110605 -5.6882e-05
6:8849442 C A 0.176426 2.5759e-06
6:8851236 G A 0.295110 -1.7398e-05
6:8851904 G A 0.020977 7.2014e-06
6:8852984 T C 0.087785 -1.8254e-05
6:8854783 G A 1.350723 2.8900e-05
6:8859572 G A 0.253883 2.6520e-05
6:8859635 G T 0.221052 -7.9765e-06
6:8860179 T G 0.034181 -1.2573e-05
6:8861331 G A 0.023217 -2.5875e-05
6:8861859 T A 1.407595 9.7262e-06
6:8863325 T C 0.055291 -7.2789e-05
6:8865954 G A 0.840088 -2.5377e-05
6:8867663 A G 0.116795 5.8527e-06
6:8870769 C A 0.890436 -3.6503e-05
6:8870997 G A 0.178760 4.6183e-05
6:8871624 A G 0.790759 -1.4093e-04
6:8874902 T C 0.051757 -2.8419e-06
6:8875794 C T 0.099817 2.4023e-05
6:8876107 A G 1.958818 -3.7899e-06
6:8876257 G A 0.026579 4.2171e-05
6:8879782 T C 0.046132 -7.2942e-05
6:8888836 C G 1.662744 -1.2975e-04
6:8893293 T C 0.041153 1.2701e-05
6:8896028 A G 1.047044 -4.2649e-05
6:8901856 A G 0.087084 2.4379e-06
6:8905402 G A 1.766309 -5.5749e-05
6:8905431 C T 0.047797 1.0086e-04
6:8906088 T G 0.128490 5.3486e-05
6:8911284 G A 0.226109 -1.2323e-05
6:8921457 C T 0.082059 7.5910e-05
6:8924822 T C 0.039598 -3.6743e-05
6:8942466 A G 1.298064 8.2003e-06
6:8943687 A G 0.038904 -4.8544e-06
6:8953030 T G 0.483650 -2.0647e-05
6:8968781 T G 0.123397 6.8392e-05
6:8973373 C A 0.801087 -9.7501e-06
6:8980288 G A 0.374352 -1.4705e-05
6:8982464 C T 1.939259 -5.9547e-06
6:8983860 A C 0.158058 7.6703e-06
6:8990207 C T 0.763706 -9.0429e-07
6:8995233 A G 0.602762 -1.9346e-05
6:9003456 A G 1.028115 -1.0964e-05
6:9005610 A G 0.072468 2.2319e-05
6:9006665 A C 0.299710 -9.0826e-06
6:9016749 A G 0.139915 -2.3293e-05
6:9020424 G A 0.940833 1.1579e-07
6:9021418 G A 1.296162 2.2108e-05
6:9023443 G A 0.095490 -3.9560e-05
6:9025942 G A 0.065886 -9.3892e-06
6:9026844 C G 0.780389 4.0886e-05
6:9030336 A G 0.576407 -1.0085e-04
6:9030393 A G 0.065837 -3.7645e-05
6:9036923 T C 0.045096 3.9037e-05
6:9041953 T G 0.041266 5.9976e-05
6:9051633 C A 0.031802 -3.3952e-05
6:9056678 G A 0.085668 -7.9926e-06
6:9060163 G A 0.532083 6.9483e-06
6:9065016 G A 1.570120 1.4386e-04
6:9068180 A G 0.158779 -1.5574e-05
6:9069778 A C 1.038923 5.8174e-05
6:9075993 G A 0.069109 7.1825e-05
6:9092612 T C 0.159792 -7.0727e-05
6:9102386 A G 1.102959 -8.8514e-06
6:9106892 A C 0.791707 1.9094e-05
6:9118205 G A 0.101628 2.0352e-05
6:9122755 T C 0.109723 4.1436e-05
6:9131484 T C 0.074363 -4.1194e-05
6:9131931 G T 0.057356 -6.1817e-05
6:9132352 C G 0.042292 7.9806e-05
6:9133779 C A 0.038014 -7.9555e-06
6:9138264 G A 1.151495 -2.2155e-05
6:9138310 G T 0.040231 -1.1266e-04
6:9175057 A G 0.477434 -2.8941e-05
6:9176657 C T 0.031156 -1.4445e-04
6:9178954 C T 0.445119 -5.9926e-06
6:9188356 T C 0.494451 9.0146e-06
6:9189039 A G 0.141291 1.0012e-04
6:9193276 G A 0.083513 -1.1037e-04
6:9199207 T C 1.400957 3.6601e-05
6:9210402 T A 1.289911 1.3262e-04
6:9222347 G A 0.029630 -4.4870e-05
6:9239290 A G 1.219695 -2.3853e-05
6:9255500 C T 0.178964 5.8644e-05
6:9269394 T C 1.128821 -2.1709e-05
6:9275594 T C 1.478557 -2.3005e-05
6:9275783 C A 0.145763 -1.7923e-05
6:9277157 G A 0.312423 -3.9944e-05
6:9278486 A G 0.045957 6.9943e-05
6:9282739 T G 1.926315 -1.8695e-05
6:9282801 A C 1.623240 -3.7025e-05
6:9283168 T C 0.077272 1.7270e-05
6:9284429 C T 0.051559 -2.6940e-06
6:9299372 T G 0.096766 -3.1758e-05
6:9303228 C T 0.032331 3.7625e-05
6:9308127 G A 0.052055 7.5699e-05
6:9313277 T C 0.192158 3.2953e-05
6:9313621 C T 0.065012 4.6208e-05
6:9314807 A G 1.551330 4.8983e-05
6:9329793 C T 0.883351 2.0031e-04
6:9334479 T C 0.055402 -5.6608e-05
6:9337569 A C 0.197403 3.4451e-05
6:9340866 T C 0.772706 8.6963e-05
6:9348912 T G 0.431403 7.9118e-05
6:9349878 A C 0.077739 -5.3105e-05
6:9351546 G A 0.051939 3.1776e-05
6:9352058 A C 0.072400 8.0309e-05
6:9367611 G A 0.040679 2.2511e-04
6:9371582 T G 0.084662 1.5444e-05
6:9384993 A G 1.346166 3.2458e-05
6:9389312 C T 0.105704 -5.6070e-05
6:9393003 T C 0.914510 1.1227e-05
6:9393253 A G 0.081459 8.0367e-06
6:9395415 A G 0.105312 7.7014e-05
6:9398094 C T 0.270082 -2.2668e-06
6:9398815 T C 0.141333 -1.1065e-04
6:9413509 T C 1.273825 1.3587e-04
6:9419669 T C 0.032347 1.6974e-04
6:9423728 A G 0.042691 3.2498e-05
6:9427793 A C 0.025340 -3.8585e-05
6:9451197 A T 0.324660 -1.8435e-04
6:9461585 C T 0.104409 -6.3059e-05
6:9466182 A G 0.095500 -3.0417e-05
6:9471415 A G 0.146737 -2.7787e-05
6:9475919 A G 0.094033 -5.2107e-05
6:9487676 A G 0.088531 -2.5552e-06
6:9506817 A G 0.862987 4.7664e-05
6:9507852 G A 0.105984 -2.0452e-05
6:9512507 T C 0.153612 1.9859e-06
6:9517257 C T 0.203372 -5.4865e-05
6:9519341 C T 0.026485 -1.7747e-05
6:9521761 C A 0.190668 5.6699e-06
6:9522705 G T 0.088369 5.2731e-05
6:9542566 G A 1.399075 -5.3748e-05
6:9545130 G A 0.430741 -1.2121e-04
6:9545184 A G 0.057615 -1.4244e-04
6:9556396 T C 1.181976 -2.3030e-05
6:9564765 T C 0.062773 1.0722e-04
6:9582818 C T 1.104516 -5.3778e-06
6:9586813 A G 0.098849 6.5344e-05
6:9595871 T C 0.021925 6.3401e-05
6:9597901 A G 0.038569 -8.0817e-05
6:9608918 G A 0.042237 2.7730e-05
6:9612196 T C 0.210659 4.9045e-05
6:9623881 T C 0.021201 6.0015e-05
6:9635962 G A 0.194041 -6.0395e-05
6:9648749 G A 0.062059 4.1562e-05
6:9660254 G A 1.889943 -1.8560e-05
6:9662073 T C 0.503536 -1.1755e-04
6:9663057 G T 0.137201 -2.8344e-05
6:9674573 C T 0.118655 -4.1126e-06
6:9699819 T C 0.047187 2.0437e-06
6:9702092 A G 0.175131 2.9919e-05
6:9705483 A G 0.113108 1.1927e-05
6:9707805 A C 0.043886 1.5929e-04
6:9708121 A C 0.052007 -6.6456e-05
6:9708174 T C 0.080300 7.9828e-05
6:9734481 T G 0.125825 1.1142e-04
6:9751165 G T 0.599017 -5.2398e-06
6:9755112 G A 0.067878 -3.1897e-05
6:9763940 A G 0.048852 -6.6360e-06
6:9765893 T C 1.537682 -1.8913e-05
6:9770871 T C 0.031244 1.0250e-04
6:9771858 G C 0.300703 1.5706e-05
6:9772529 G A 0.303692 4.4623e-06
6:9775660 T C 0.036057 -2.0288e-05
6:9776058 A G 0.030442 6.5846e-05
6:9776194 G A 0.325604 7.9360e-06
6:9782801 A G 0.045515 2.0999e-06
6:9785801 C T 0.142193 -6.9615e-05
6:9788600 C T 1.006404 -8.6125e-06
6:9789093 A C 0.242607 2.7381e-05
6:9800997 C T 0.202029 1.2220e-05
6:9803296 C T 0.394388 -9.4894e-06
6:9804726 C T 0.200383 5.0766e-06
6:9805059 A G 1.725231 -2.8640e-05
6:9821302 A G 0.320401 -1.9466e-05
6:9821935 G C 0.821318 1.7902e-05
6:9822368 A G 1.476882 3.9717e-05
6:9823155 T C 0.151203 5.5246e-05
6:9826181 G A 0.380282 6.4759e-05
6:9828518 T C 0.659686 1.9020e-05
6:9845294 G A 0.309044 9.0207e-05
6:9848393 T C 0.459449 -1.5277e-05
6:9848771 T C 0.043737 1.5415e-05
6:9852464 G T 0.200435 1.8694e-05
6:9873912 A G 1.737983 7.1050e-05
6:9877876 A G 0.271579 -6.8403e-05
6:9879633 G A 0.306986 8.8153e-05
6:9889439 C A 0.029426 -8.5683e-05
6:9901631 G C 0.106720 2.2573e-04
6:9903504 G A 0.231782 -1.2929e-04
6:9903626 T C 0.228744 -1.2368e-04
6:9913210 T C 0.344391 -6.7967e-05
6:9914419 A G 0.162236 2.0868e-05
6:9923023 C T 0.335410 -3.8362e-05
6:9933492 A G 0.045259 1.3396e-05
6:9942221 T C 0.357779 8.2644e-05
6:9949293 A G 0.041429 -3.1841e-05
6:9949384 A G 1.762651 1.6227e-05
6:9952011 A G 0.124549 -4.7999e-05
6:9975778 T C 0.056765 5.2185e-06
6:9976215 T C 0.651468 3.9049e-05
6:9977413 T C 0.187390 3.7472e-05
6:9983924 G T 0.043795 -3.8881e-06
6:9985007 G A 0.030942 -3.5833e-05
6:9985600 C T 0.133202 4.9914e-05
6:9987474 T C 0.230114 -1.2814e-07
6:9993424 G A 0.160402 7.9588e-05
6:10000870 A G 0.124728 -4.4089e-05
6:10007664 G C 0.327733 6.9506e-05
6:10014934 G A 1.482153 2.6715e-04
6:10016627 G A 1.801568 1.9461e-04
6:10020243 G A 0.691598 4.1258e-06
6:10020945 C T 0.245447 1.4432e-05
6:10025117 C T 0.041426 -1.0279e-05
6:10032373 G T 0.065324 -4.7152e-05
6:10034107 G T 0.535312 9.0188e-05
6:10036652 T C 0.035190 -3.3401e-05
6:10039382 G C 0.299528 1.1909e-04
6:10040579 C T 0.056869 1.6932e-05
6:10044516 T C 0.632656 2.1268e-05
6:10048422 G A 1.361924 5.8661e-05
6:10048851 T C 0.991701 1.0291e-04
6:10053682 T G 0.580133 -9.2387e-05
6:10065843 G A 0.535854 6.4320e-06
6:10073893 T C 0.513867 6.6963e-05
6:10091425 C T 0.229001 4.6769e-05
6:10091869 A G 0.648018 3.8275e-05
6:10095619 C T 0.261442 -9.5797e-06
6:10098626 A G 0.237982 2.1693e-05
6:10099016 A C 0.211328 -1.9083e-05
6:10099925 G A 0.188393 -8.3750e-06
6:10106326 G T 0.046505 -4.7122e-05
6:10107264 A G 1.460806 1.3220e-05
6:10109641 A T 0.289485 2.7262e-05
6:10110372 G A 1.587225 8.6234e-06
6:10110470 A G 0.052357 -1.0253e-05
6:10110675 C G 0.685753 -2.7241e-05
6:10111700 G A 0.488745 -1.2045e-05
6:10112607 T C 0.538409 1.0564e-05
6:10114925 T C 1.894192 -2.1571e-05
6:10116849 C T 0.550716 -2.6934e-05
6:10118125 T C 1.077700 -4.7324e-05
6:10120947 G T 0.154004 1.0083e-05
6:10122851 A G 0.643834 8.2446e-05
6:10126207 G A 1.301112 9.2908e-06
6:10128387 A G 0.071040 1.7785e-04
6:10137100 C T 0.646194 -5.7004e-05
6:10138017 C T 0.041273 5.2335e-05
6:10143651 T G 0.534325 -7.3362e-05
6:10148486 C T 0.599081 -7.2875e-05
6:10160723 G C 0.093870 1.5292e-05
6:10162200 C G 0.179691 2.1517e-05
6:10162797 A G 0.393956 -2.9758e-04
6:10163968 G A 0.293504 2.3951e-05
6:10166394 T G 0.573573 9.0016e-06
6:10174370 G A 0.042370 -4.4018e-06
6:10176036 A G 0.077872 1.6868e-05
6:10178094 C A 0.451461 -1.2795e-04
6:10179425 A G 0.037206 2.0896e-04
6:10180750 G T 1.057843 -4.6405e-05
6:10184123 G A 1.973443 6.9345e-05
6:10185189 A G 0.028115 -1.2203e-05
6:10188010 C T 0.435304 5.3528e-05
6:10191252 A C 0.206018 7.2739e-05
6:10191574 A G 1.569016 3.0626e-05
6:10192388 C T 0.056989 9.3815e-06
6:10198189 C T 0.067713 9.6335e-05
6:10205811 G A 1.047171 -1.9297e-06
6:10210339 T C 1.895114 -5.6456e-05
6:10215084 A G 0.254214 3.6432e-05
6:10218264 A G 0.067346 4.4490e-06
6:10223434 T G 0.074607 6.5232e-05
6:10225397 C T 0.032643 1.2192e-05
6:10227916 G A 0.328668 -2.2437e-05
6:10233927 C T 1.088583 -9.9385e-06
6:10236775 G A 0.431565 -2.3658e-05
6:10239788 C T 1.717246 -1.1730e-05
6:10243211 C T 0.279930 -1.3617e-05
6:10246691 A G 1.617933 4.1704e-05
6:10248106 T C 0.068352 8.9518e-07
6:10250712 C G 0.053065 -3.8840e-05
6:10258205 A G 1.974748 -3.3790e-05
6:10258797 C T 1.621013 3.4473e-05
6:10259823 C T 0.886473 -2.1458e-05
6:10262199 T C 1.659388 4.3511e-05
6:10268701 A G 0.090965 -6.7326e-05
6:10273963 C T 1.213583 -1.7466e-05
6:10275673 C A 0.887282 5.1007e-06
6:10288367 A C 0.151379 6.9473e-05
6:10292049 A C 0.041172 -9.1581e-05
6:10293495 C T 1.209215 -4.8022e-06
6:10296130 A G 0.334793 -6.5295e-06
6:10297906 G A 1.095756 1.8844e-05
6:10298301 G A 1.316685 -1.1338e-05
6:10313664 C T 0.625508 -4.3474e-05
6:10313803 A G 0.042646 2.6656e-06
6:10315503 C T 0.068385 2.0269e-05
6:10318550 T C 0.048245 7.1079e-06
6:10319002 A C 1.324984 -1.7418e-05
6:10323671 A G 0.081835 -2.3967e-05
6:10324531 A G 0.736065 4.4614e-06
6:10333718 A G 0.135653 -1.9996e-05
6:10337251 G A 0.618394 -2.7215e-05
6:10342773 T C 0.654295 2.7099e-05
6:10344460 T C 0.039592 -2.2633e-05
6:10349672 T G 1.481124 4.1410e-05
6:10353362 C T 0.074834 2.8380e-05
6:10361465 T C 1.456817 6.4475e-05
6:10363435 A C 0.095714 3.7564e-05
6:10364893 A C 0.030150 4.3308e-06
6:10366023 T C 0.049673 6.6461e-05
6:10375970 A G 0.653474 -1.0170e-05
6:10378670 T C 0.472137 -1.8510e-05
6:10379761 C T 0.080089 2.1173e-05
6:10382559 A G 1.445090 2.5033e-05
6:10383295 C T 1.503997 7.2249e-05
6:10383339 G A 0.104280 -3.9595e-05
6:10384979 G A 0.056148 -2.0013e-05
6:10387251 T C 0.265353 1.3613e-05
6:10388968 G A 1.176436 6.3051e-05
6:10389338 G A 0.083682 3.4263e-05
6:10390935 T C 0.053039 7.3251e-05
6:10391782 G A 0.116818 9.0348e-05
6:10395572 G A 0.718668 5.9446e-05
6:10401947 G A 0.233019 -3.5159e-05
6:10409786 A G 0.033704 2.0725e-05
6:10416134 T C 0.048115 -2.7983e-05
6:10417917 C T 0.182879 -4.0448e-04
6:10423532 G A 0.129561 -4.1891e-05
6:10424309 G C 0.826453 6.6503e-05
6:10424629 G T 1.938642 -5.5002e-05
6:10424933 C T 0.503569 4.9977e-05
6:10430171 C T 0.466275 -3.0051e-06
6:10433404 G T 0.054840 -3.9556e-06
6:10433825 G A 0.426901 1.5851e-05
6:10435220 G A 0.272854 3.7834e-05
6:10443889 T C 0.061475 -5.6407e-05
6:10452463 G A 0.887749 -6.9589e-06
6:10453056 A G 0.208556 -4.2645e-04
6:10458070 T C 0.027485 2.9402e-05
6:10458472 G T 0.140064 -9.8961e-05
6:10458667 A C 0.035132 -1.7250e-05
6:10458854 A G 0.149045 -5.7475e-05
6:10459068 T C 0.708603 3.6288e-05
6:10460314 T C 0.043480 -4.7938e-05
6:10460693 C T 0.595248 4.1410e-05
6:10464059 A G 0.910391 5.6780e-05
6:10464791 T C 0.172025 -1.8776e-05
6:10466038 A G 0.682961 7.7148e-05
6:10468312 T C 0.568347 -4.0537e-05
6:10468971 C T 0.182785 3.4150e-05
6:10469826 C T 0.477762 -2.2638e-05
6:10476959 A G 0.745075 -2.2488e-05
6:10478106 T C 0.020942 -3.6332e-05
6:10483813 G A 0.469651 -4.7952e-06
6:10485322 G A 0.656194 -1.6362e-05
6:10485353 G A 0.108593 -1.4512e-05
6:10489099 T C 0.046239 -2.2598e-05
6:10490717 T C 0.079719 9.2706e-05
6:10491393 G A 0.186679 -2.1170e-05
6:10493771 C T 0.444970 -1.3705e-05
6:10493844 C T 0.096633 -8.8052e-05
6:10497404 T C 0.197166 -3.0377e-05
6:10497744 G A 0.069505 -4.9273e-05
6:10503010 C T 0.324079 -8.7302e-05
6:10513762 A G 0.027888 1.4045e-04
6:10513838 C A 0.031627 7.6323e-05
6:10514910 T C 1.077797 2.1881e-05
6:10518216 T C 0.147633 1.3383e-05
6:10523902 T G 0.060339 -2.8989e-05
6:10526131 G A 0.189662 5.9766e-05
6:10526798 G C 0.867278 8.5275e-06
6:10528434 G A 1.054370 3.5095e-05
6:10534811 C G 1.018270 1.7805e-05
6:10536236 T C 0.057658 -1.2254e-05
6:10539289 G T 1.097483 4.5935e-05
6:10542527 C A 0.220150 9.3356e-06
6:10544051 C T 0.524419 5.0433e-05
6:10545446 T G 0.091673 -2.7688e-05
6:10550149 G A 0.674143 5.5022e-05
6:10554610 T C 0.692338 1.9002e-05
6:10555415 A G 0.033477 6.0175e-05
6:10555982 T G 0.395573 9.3312e-06
6:10556986 A G 0.056642 -1.0057e-05
6:10566078 C T 0.146890 5.9756e-05
6:10569804 C T 0.061319 2.5212e-05
6:10571128 C G 1.327847 2.3103e-07
6:10576634 C T 0.325763 -4.0166e-05
6:10576878 G A 1.148646 2.2516e-05
6:10584671 A G 0.797179 9.1055e-05
6:10587056 G A 0.317467 -3.6691e-05
6:10587836 G A 0.031890 2.3190e-05
6:10593463 C T 1.066314 1.5195e-05
6:10596347 A C 0.309236 -3.2929e-05
6:10599534 A G 0.863860 4.4327e-05
6:10600880 A C 1.080095 1.6278e-05
6:10601696 T G 0.074065 2.8302e-06
6:10602483 A G 1.201863 -3.4184e-05
6:10608093 G A 0.114617 -1.7894e-05
6:10614118 T C 0.024265 1.3424e-04
6:10624071 G A 0.084656 1.6160e-05
6:10628014 C T 0.212610 2.6414e-05
6:10642259 G T 0.983304 1.4058e-05
6:10643429 A G 0.032311 -3.8237e-06
6:10648672 A G 0.025567 -8.1026e-07
6:10661364 T C 0.056223 7.8474e-05
6:10661971 A G 0.039553 -6.7428e-05
6:10664968 A G 0.049121 4.0658e-05
6:10671667 A G 0.046924 8.9418e-05
6:10683305 A G 0.051348 -8.7294e-06
6:10686061 T C 1.099080 3.5121e-05
6:10687746 T G 0.033460 -1.8652e-05
6:10697296 C T 0.035710 -1.1782e-05
6:10700922 T C 0.048268 -4.2176e-05
6:10702799 A G 0.025684 1.1951e-05
6:10702849 A G 0.072594 5.9285e-06
6:10705962 C A 0.061371 3.5435e-05
6:10709632 A G 0.026362 8.9223e-05
6:10722033 T C 0.123851 -3.6166e-06
6:10723449 C A 0.278505 3.3566e-05
6:10732533 G A 0.743628 3.8407e-05
6:10738813 T C 0.706840 2.1723e-05
6:10739432 G A 0.626024 5.9242e-05
6:10746227 C T 0.468158 4.5516e-05
6:10746644 A C 0.035515 -1.5008e-05
6:10747254 A G 0.058252 3.9612e-06
6:10747996 C T 0.043957 2.8877e-05
6:10755216 T C 0.048044 -1.1570e-05
6:10757846 T C 0.039722 4.8650e-05
6:10758323 T G 0.439942 1.6972e-05
6:10760086 G A 0.041062 1.9503e-05
6:10775446 C T 1.507094 -6.3205e-06
6:10775600 A G 0.044012 -4.2704e-05
6:10779802 C T 0.061092 -1.5803e-05
6:10790751 G T 1.539077 -8.3172e-06
6:10801242 C T 1.636281 -4.8073e-06
6:10801596 G A 0.111024 -8.5881e-05
6:10810416 C T 0.107457 9.3115e-06
6:10811678 C T 1.217644 -4.9577e-04
6:10817574 C A 0.031075 3.2099e-06
6:10828970 T G 0.122748 -1.3643e-05
6:10829319 T C 1.357481 -1.3471e-03
6:10830066 T C 0.047352 3.2610e-05
6:10831171 T C 0.041974 -1.8095e-05
6:10834641 A G 0.041912 8.6896e-05
6:10837271 A G 0.081248 1.0211e-05
6:10838160 C G 1.593950 -6.9976e-05
6:10839191 A G 0.064418 -1.1652e-05
6:10843282 G T 0.071088 3.7716e-05
6:10848110 G A 0.082595 1.8174e-04
6:10850468 C T 1.946899 -1.6274e-05
6:10861551 A G 0.434304 3.6565e-05
6:10865383 G A 0.746312 -2.0587e-05
6:10865872 G A 1.221685 -4.1703e-05
6:10869622 C T 0.027813 2.3209e-06
6:10872864 A G 0.080605 2.0306e-05
6:10875903 G T 0.299729 -3.3758e-05
6:10877971 T G 0.175933 1.2169e-05
6:10887147 C G 0.040277 2.3504e-05
6:10892220 A G 0.759652 1.5292e-05
6:10894381 A G 0.138736 4.9109e-06
6:10897153 C T 0.048849 4.0718e-05
6:10897488 A G 0.996751 3.3128e-05
6:10898308 T C 0.022152 3.7623e-05
6:10899254 G A 0.561044 -1.4765e-05
6:10904781 C A 0.076545 -8.1466e-06
6:10906046 T C 0.288544 7.9697e-06
6:10922552 A G 0.593619 -1.3884e-05
6:10922956 T C 0.481111 -2.4431e-05
6:10925803 G A 0.414074 1.0902e-04
6:10926412 T C 0.147179 4.2621e-06
6:10942964 G A 0.108295 -3.1300e-05
6:10952637 T C 0.538058 -1.7329e-05
6:10958329 T C 0.033473 -1.1629e-05
6:10962637 T C 0.040325 -4.5270e-05
6:10963847 A G 0.103919 -5.3151e-06
6:10964015 A G 0.043516 -1.0360e-04
6:10965616 A G 0.032818 4.4558e-05
6:10968240 C T 0.048738 -1.8027e-04
6:10969141 T G 0.900930 -2.7584e-05
6:10982359 A G 0.458398 -4.9397e-05
6:10982973 C T 0.846288 -4.3936e-05
6:10989942 A G 0.364991 -2.8136e-05
6:10995015 C G 0.836761 -3.3570e-05
6:10997712 G A 0.034269 8.4458e-05
6:11003144 C A 0.378231 1.8709e-06
6:11003875 T G 1.557205 -1.4871e-04
6:11005842 C T 0.857096 -1.3017e-05
6:11008622 C G 0.850854 -2.4729e-05
6:11030588 T C 0.025142 6.3102e-05
6:11040423 G A 0.489826 -1.8733e-05
6:11042909 A G 0.467781 -3.2937e-05
6:11045014 T C 0.184872 4.6829e-05
6:11045242 G A 0.038641 -4.4389e-05
6:11052646 G A 0.040400 2.9329e-06
6:11067011 A G 0.196897 5.8829e-05
6:11074347 T C 0.851004 -2.8122e-05
6:11076026 G T 0.836440 -2.1747e-05
6:11079549 G A 0.080160 -1.8893e-04
6:11084585 A G 0.055119 4.0670e-06
6:11086144 A G 0.366786 -1.2447e-05
6:11088903 A G 0.449699 -1.8095e-05
6:11089184 T C 0.285204 1.5217e-05
6:11092858 A C 0.341651 1.9632e-05
6:11104469 T C 0.046950 -1.1682e-05
6:11105763 T C 0.317613 -1.6175e-05
6:11109727 A G 0.046210 -5.4038e-05
6:11122023 A G 1.397725 -1.5949e-06
6:11123560 G T 0.073718 -1.6043e-05
6:11131136 T C 0.069813 1.4713e-05
6:11144293 G A 0.113325 -2.2703e-05
6:11146095 A G 0.039858 1.5436e-06
6:11158187 G T 0.082611 -2.4245e-05
6:11161390 T C 0.042526 -1.4823e-05
6:11168822 C A 0.062202 -7.0731e-05
6:11170245 G A 0.799627 -3.1908e-06
6:11176025 C T 0.086107 1.0847e-04
6:11177069 T C 0.069683 4.2987e-05
6:11180912 A G 0.050173 -2.4288e-05
6:11184090 A G 1.114835 -2.2267e-05
6:11185533 A G 1.106918 -1.6798e-05
6:11186221 T C 0.262925 1.1501e-05
6:11190215 A G 0.045230 -5.1762e-05
6:11190626 G A 1.742878 2.4575e-05
6:11191434 C T 0.032308 -1.4547e-05
6:11193860 A G 0.388299 3.5980e-06
6:11198498 T C 1.001522 3.8133e-05
6:11210568 G C 0.717681 -2.5648e-05
6:11211894 C T 0.560947 6.8682e-05
6:11213347 G A 0.439751 7.8207e-06
6:11213832 C T 0.842863 2.1090e-05
6:11214216 G T 1.709297 3.5181e-05
6:11214705 A G 1.334592 7.6850e-06
6:11217264 G A 0.058927 -5.7028e-06
6:11217843 A G 0.977676 3.5846e-05
6:11220172 T C 1.882393 3.7511e-06
6:11221165 G A 0.028683 -5.1530e-05
6:11221930 A G 0.076012 4.1341e-05
6:11224677 C G 0.194888 2.0798e-05
6:11227328 T C 0.455827 3.5857e-06
6:11227987 A G 1.067693 1.7508e-05
6:11231112 T C 0.285688 -2.1092e-05
6:11232252 C A 0.070517 2.2463e-05
6:11232462 G T 0.034655 -9.0616e-05
6:11233801 T C 0.066759 -8.5478e-05
6:11234014 C T 0.030604 3.1281e-05
6:11234035 T C 0.305461 -8.7421e-07
6:11236410 A G 0.779370 -2.2177e-05
6:11236469 T C 0.024736 4.0375e-05
6:11236781 A G 0.061497 -1.2441e-05
6:11237042 A G 0.067739 -6.0077e-05
6:11238023 G A 0.536860 1.3111e-05
6:11238292 T C 0.579844 -9.1612e-05
6:11239024 G A 1.084581 -3.5837e-05
6:11239518 A G 0.817628 1.9384e-05
6:11241958 C T 1.791649 -2.9216e-05
6:11242203 A G 0.588913 -7.2094e-05
6:11242686 A G 0.188974 1.9747e-05
6:11243136 A G 0.819780 -4.4388e-05
6:11243891 A G 1.893273 4.0050e-05
6:11247387 A G 0.411912 5.9047e-05
6:11253990 A G 0.680891 5.3566e-06
6:11255657 G A 0.253503 1.9208e-05
6:11255770 G A 1.033129 6.3531e-05
6:11255897 T C 0.818601 7.2465e-04
6:11261297 T C 0.064143 6.4136e-06
6:11265465 T C 0.322446 -2.2947e-05
6:11266765 G A 0.593687 -4.0911e-05
6:11266984 C G 0.043470 1.9382e-05
6:11267435 A G 0.028468 -4.0391e-05
6:11270884 G A 0.611195 -3.7063e-05
6:11271231 G A 0.025924 4.3190e-05
6:11271736 A G 0.032402 8.4836e-05
6:11277356 T C 0.021166 1.3992e-05
6:11277906 C T 0.261559 2.2621e-05
6:11289034 C T 0.484269 -1.5204e-04
6:11289116 A G 0.027417 -7.3806e-05
6:11290558 T C 0.030367 -3.8205e-05
6:11296040 G A 0.021140 -9.6359e-05
6:11296124 T C 0.181947 1.3854e-05
6:11305230 G A 0.309375 -1.4510e-04
6:11310419 T C 0.273490 -2.2355e-04
6:11311851 G T 0.157980 2.4317e-05
6:11314553 C G 0.930086 -2.5648e-04
6:11314769 G A 0.050566 -9.8938e-06
6:11315277 T C 0.244253 1.1597e-04
6:11317071 T C 0.025288 -1.6873e-05
6:11317723 T C 0.060296 -5.2993e-05
6:11318560 A G 0.065580 3.2390e-05
6:11322090 G A 0.274639 2.4258e-06
6:11323902 C A 1.936880 6.1134e-05
6:11326631 C T 0.208481 -7.0012e-05
6:11328897 T C 0.116260 -6.1151e-05
6:11332333 G T 0.057281 -3.1750e-05
6:11333684 C T 1.232415 7.2532e-05
6:11334294 T C 0.111462 5.6817e-05
6:11339769 C T 0.782512 1.1145e-04
6:11345774 A G 0.059611 1.3806e-05
6:11346719 T C 0.017681 -3.0143e-06
6:11350265 C T 0.622561 1.0116e-04
6:11352094 G C 0.417047 -1.0515e-05
6:11356849 T C 1.038719 3.4780e-05
6:11356945 T G 1.215573 6.1835e-05
6:11360214 C T 0.060498 -1.8116e-05
6:11365119 G A 0.354829 -2.2552e-05
6:11377382 T C 0.147159 -3.3248e-05
6:11391921 A G 0.837115 -1.7908e-04
6:11393074 T C 0.669105 -7.9665e-05
6:11394287 A G 0.103092 1.1201e-04
6:11397324 C T 0.365102 -2.2767e-05
6:11397900 T G 0.045298 -1.4888e-05
6:11398421 T G 0.067203 -5.6127e-05
6:11398891 G C 0.065217 -4.4701e-05
6:11401519 A G 0.247310 1.8086e-04
6:11401908 A G 1.195706 -4.5920e-04
6:11405891 A G 0.060702 4.9722e-05
6:11412475 C G 0.023756 -5.0272e-05
6:11413646 C T 1.355631 1.2884e-04
6:11416510 C T 1.116970 1.8839e-04
6:11418979 C T 0.061147 6.1757e-06
6:11420453 G A 0.032782 -1.0843e-05
6:11429737 C T 1.000247 1.2112e-04
6:11433813 G A 0.036258 -6.8991e-06
6:11435656 C T 0.028929 -1.0390e-04
6:11437487 A G 0.023587 -2.7737e-05
6:11437766 G A 0.069436 -9.7271e-06
6:11437885 C T 0.084818 -7.5523e-05
6:11440572 T C 0.058203 1.5951e-04
6:11441123 G A 0.030611 -5.4144e-05
6:11446918 A C 1.016177 9.4317e-06
6:11447898 G T 0.415365 -2.3368e-05
6:11450468 A C 0.637346 -4.5979e-05
6:11456554 T C 0.138756 9.2926e-06
6:11463219 T C 0.080258 1.8460e-05
6:11466011 G T 0.183314 -3.5753e-06
6:11467806 A G 0.115107 -1.5182e-05
6:11467864 T C 1.581798 3.3041e-05
6:11473575 A G 0.034746 4.1250e-05
6:11481086 A G 1.466768 7.2996e-05
6:11481554 C A 0.060514 6.4411e-05
6:11490307 A G 1.969993 4.3112e-05
6:11490537 C T 0.161944 1.2391e-05
6:11495196 C T 1.159253 1.0064e-04
6:11509259 G A 0.047365 -6.1962e-06
6:11514686 T C 0.023428 -4.5094e-05
6:11515363 C T 0.166296 1.8897e-06
6:11515799 C T 0.931911 -2.0230e-04
6:11519651 T C 0.024888 -7.0945e-05
6:11540409 C T 0.222425 -3.0572e-05
6:11557280 G A 0.105224 -5.7726e-06
6:11570477 T C 0.067677 1.6293e-05
6:11576175 C T 0.070267 -1.4586e-05
6:11577085 T C 0.527133 -6.4753e-05
6:11583741 G T 0.160197 -8.2043e-05
6:11585389 T C 0.034337 1.8321e-05
6:11590471 A C 0.031883 1.0505e-04
6:11596308 A G 0.326484 4.3384e-05
6:11597295 G A 0.538957 3.7928e-05
6:11598931 A G 1.482770 -1.8519e-05
6:11605243 A G 1.954144 -1.8889e-05
6:11610020 T C 0.023480 -1.1674e-04
6:11610581 T C 0.427728 -4.7688e-05
6:11613708 G T 0.030208 -7.2051e-05
6:11615305 A G 0.076733 -9.5358e-06
6:11615989 C T 0.453399 4.8145e-05
6:11616740 A G 0.105341 -2.6969e-05
6:11622104 G A 1.244162 -1.4562e-04
6:11623403 T C 0.155566 -6.1622e-05
6:11625927 G A 1.885879 2.5216e-05
6:11630685 C T 0.774544 -2.1128e-05
6:11633151 T C 0.035736 -7.7639e-05
6:11634722 T C 0.075788 3.2945e-05
6:11635216 G A 0.839085 -1.6630e-05
6:11636532 A G 0.052003 -5.6024e-06
6:11640004 G A 1.089826 2.1543e-05
6:11640104 G A 0.072624 5.8883e-06
6:11640861 A G 0.226638 4.0345e-06
6:11643888 T G 0.028063 -8.2621e-06
6:11646633 T C 0.039043 -3.4619e-05
6:11647960 G A 0.787413 3.1609e-06
6:11656064 G A 1.316165 -7.5643e-06
6:11658168 A G 1.321761 -1.9451e-05
6:11660245 T C 0.087986 -5.8719e-06
6:11670662 A G 0.152128 -3.4482e-05
6:11691712 G T 0.829105 1.1888e-05
6:11709707 G A 0.142443 -8.9114e-05
6:11710320 A C 1.966861 2.4168e-05
6:11710405 G A 0.311443 -5.3111e-05
6:11711539 C T 0.022435 -4.6934e-05
6:11712343 T C 1.624087 -1.9173e-05
6:11713593 T G 0.037761 1.3688e-05
6:11717573 C G 0.022009 -5.1614e-05
6:11719478 C G 0.131278 6.9154e-05
6:11721221 A G 1.350058 3.1474e-07
6:11723636 T C 0.043269 -2.5561e-05
6:11731887 C A 0.144790 9.8429e-05
6:11732075 T C 0.029384 1.0939e-05
6:11732823 T C 0.887703 -5.7038e-05
6:11736145 G C 0.024934 -9.9950e-05
6:11740036 A G 1.618919 2.2915e-07
6:11741649 C T 0.872487 -3.0091e-05
6:11742589 G A 0.296113 -2.4572e-07
6:11751769 T C 0.070952 2.3500e-05
6:11754578 T C 0.387653 2.2391e-05
6:11761177 T C 0.313803 -4.8678e-05
6:11762546 C T 0.087768 -2.0301e-06
6:11763008 A G 0.104627 7.8422e-05
6:11768932 T C 0.102744 3.0868e-05
6:11771259 C T 0.185138 4.8341e-06
6:11773522 G C 0.971791 -1.0119e-05
6:11774583 G A 1.232383 1.5668e-05
6:11774792 T C 1.216099 7.6323e-06
6:11775456 C T 0.170048 -1.2600e-04
6:11775721 T C 1.477259 -1.2718e-05
6:11779088 T C 0.772356 -6.5732e-06
6:11779157 T C 0.038397 4.2321e-05
6:11782972 T C 0.476301 -4.6300e-05
6:11783247 T C 1.669401 9.8795e-06
6:11786631 T C 1.687285 1.9409e-05
6:11790023 G A 0.166241 3.1729e-05
6:11792273 A G 1.474746 -3.3357e-06
6:11798414 T C 1.138973 2.7851e-05
6:11798478 T C 0.055535 -3.7909e-06
6:11802028 G A 1.250507 -1.2470e-05
6:11810211 G A 0.167088 -1.1585e-05
6:11814857 A G 0.097204 -6.0024e-05
6:11815702 C T 0.107460 -9.3759e-05
6:11816048 G A 0.668502 -2.4168e-05
6:11825096 T C 0.036638 -3.2326e-05
6:11825864 C T 1.675396 2.2675e-05
6:11825912 C T 0.558613 9.8725e-07
6:11828261 C G 0.040241 -4.6882e-05
6:11829240 G A 0.626054 -2.4513e-06
6:11834477 T C 1.317675 1.4989e-05
6:11836685 A C 1.685191 -1.4107e-05
6:11843627 T C 0.038060 -1.7160e-04
6:11846592 T C 0.118911 5.4109e-05
6:11859627 G A 0.032714 1.4405e-06
6:11860270 G T 0.531083 -3.0202e-05
6:11860757 T C 1.309729 7.0958e-06
6:11868514 C T 0.180785 -7.0964e-05
6:11870256 T C 1.635220 -4.4946e-05
6:11870567 T C 0.086392 1.0356e-05
6:11871008 A C 1.869709 -1.0295e-05
6:11872268 T G 1.782307 6.4013e-05
6:11875071 G A 0.785105 -1.4243e-05
6:11876225 A C 0.117480 5.5430e-05
6:11878076 C A 0.049465 -2.9944e-06
6:11878279 T C 1.057093 -2.0513e-05
6:11878447 C A 0.022701 6.9658e-05
6:11879562 G A 0.042656 1.0782e-04
6:11881875 C T 0.032545 1.9753e-05
6:11894076 G A 1.859112 1.1099e-04
6:11894739 C T 0.056840 1.3078e-05
6:11898420 T C 0.101832 4.1606e-05
6:11900486 A C 0.024262 1.6283e-05
6:11901464 A C 1.860205 9.6091e-05
6:11902765 C T 0.036365 -1.1753e-05
6:11908166 A C 0.978562 7.1202e-05
6:11912050 A C 0.064412 -1.1579e-04
6:11917633 T C 0.148091 -1.4495e-04
6:11918227 T C 0.039102 2.6464e-05
6:11919414 T C 0.446580 -2.1223e-05
6:11920400 C T 0.045148 -2.6245e-05
6:11922452 C T 0.255012 -6.3671e-05
6:11924341 C T 0.050731 8.0031e-05
6:11924539 T C 0.130940 4.0517e-05
6:11931887 C A 0.341057 -1.5642e-05
6:11932250 T C 1.881968 -2.6720e-05
6:11940593 G C 0.336253 -2.2238e-05
6:11942760 T C 0.237339 2.9523e-05
6:11950844 T C 0.081339 -2.3525e-05
6:11953887 A G 0.236950 2.1928e-05
6:11957086 T C 0.111112 2.1684e-05
6:11958983 T C 0.147260 -4.0480e-05
6:11961970 A C 1.520135 9.2613e-06
6:11972606 C T 1.453636 2.4980e-05
6:11976833 G A 0.029621 1.2565e-04
6:11978824 A G 0.226648 9.2685e-05
6:11979086 T C 0.076558 1.6162e-05
6:11988081 G T 0.305984 4.3104e-05
6:11999563 C T 0.091426 2.9470e-05
6:12001257 G A 0.405625 -3.3673e-06
6:12001579 A G 0.033853 3.7211e-06
6:12010839 A G 0.089372 1.4557e-04
6:12015296 G A 1.515029 2.9091e-05
6:12016836 A G 0.056054 -1.1562e-05
6:12020191 T G 0.088937 -4.5300e-05
6:12027538 G A 0.041286 1.5688e-04
6:12029416 G T 1.184859 1.4710e-05
6:12036657 T G 0.487775 9.4239e-06
6:12043176 A C 0.381405 -2.6345e-06
6:12043200 T C 0.073802 9.8111e-05
6:12048827 G A 1.536137 2.6924e-05
6:12049059 C T 0.510593 2.5688e-05
6:12058438 A G 0.129158 -7.9661e-06
6:12063868 A G 0.106616 -7.8532e-05
6:12064037 C T 0.465571 -8.3443e-06
6:12066395 A G 0.070410 1.3165e-04
6:12078686 G A 0.634837 -2.8083e-05
6:12080585 C A 0.262299 -1.4366e-04
6:12081146 C T 0.084266 1.1641e-04
6:12084150 G A 0.106776 -7.4401e-05
6:12085303 G A 0.052834 -6.1639e-06
6:12090563 A G 0.113299 4.5191e-05
6:12092906 G A 0.046512 -2.5719e-05
6:12093331 C T 1.617089 -4.6542e-05
6:12099738 T C 0.095328 3.7934e-05
6:12117555 A G 0.237943 1.0378e-05
6:12122174 G A 0.707840 -7.1785e-05
6:12123249 G A 0.185702 -5.3643e-06
6:12123538 T G 0.089761 -3.8723e-05
6:12124587 G C 0.719158 2.9995e-05
6:12124855 A G 0.694623 -1.0806e-04
6:12125772 G A 0.203126 1.2434e-05
6:12153115 G A 0.055080 5.7888e-05
6:12158218 G C 0.149100 -1.0480e-04
6:12164612 G C 0.089904 -4.0889e-05
6:12165363 T C 0.692562 9.2914e-06
6:12170830 C T 1.976926 -6.4376e-05
6:12173498 C T 0.095639 -9.3555e-05
6:12174132 G A 0.114474 7.5270e-05
6:12179747 T C 0.237949 -9.7694e-06
6:12182790 A G 0.166131 -1.8810e-05
6:12183050 A G 0.593427 -8.0488e-05
6:12183291 T C 0.084480 -4.3620e-05
6:12192188 C T 0.916260 -5.8259e-06
6:12197141 A G 0.040449 8.7127e-06
6:12197213 A C 0.427219 3.1499e-05
6:12199517 C T 1.905614 7.9708e-06
6:12200277 A G 0.900527 -3.6718e-06
6:12201780 G A 0.470245 -2.6704e-05
6:12203769 T A 0.888187 -4.0153e-06
6:12205124 C A 0.103332 -5.8088e-05
6:12205259 A G 1.686928 3.8199e-05
6:12205356 A G 0.028478 -9.4061e-05
6:12208819 T G 0.863451 1.3071e-05
6:12210721 G A 0.036103 2.8124e-05
6:12212265 A G 0.447469 2.7331e-05
6:12212792 A G 1.847427 1.3958e-05
6:12213495 G A 1.037622 2.6518e-05
6:12215535 T C 0.037047 2.8094e-05
6:12216459 G A 0.537204 -3.1218e-05
6:12217120 T G 0.242704 1.0432e-04
6:12217786 A G 0.644256 -7.0682e-06
6:12220993 T C 0.035155 3.1617e-05
6:12221764 G A 1.891923 -2.1827e-05
6:12226277 A G 0.652257 -3.4365e-06
6:12233261 C T 0.256853 5.0548e-05
6:12241673 A G 0.784278 -1.6696e-05
6:12258113 T C 0.076584 -6.4908e-05
6:12263693 G A 0.843977 8.5466e-07
6:12264625 C A 0.508554 2.4230e-05
6:12272060 A G 0.117269 -6.1497e-05
6:12273540 T C 1.135335 -1.5023e-05
6:12278693 A G 0.033642 -2.1937e-04
6:12279686 C G 1.064441 -6.8224e-05
6:12286335 G A 0.067236 -4.0588e-05
6:12286622 A G 0.066249 -8.4749e-05
6:12289639 C A 0.339330 5.6912e-05
6:12291112 C T 1.084915 -3.7484e-04
6:12291188 A G 0.100904 2.8991e-05
6:12292772 T G 0.935299 -1.0543e-04
6:12292989 A G 0.071381 -1.4926e-04
6:12295876 G A 1.754498 -1.4981e-05
6:12296255 T G 0.437440 5.3674e-05
6:12297028 C T 0.130499 -7.5755e-05
6:12298984 A G 0.875636 -3.0315e-05
6:12304829 C A 0.214265 2.0253e-05
6:12308082 C G 0.450368 5.6778e-05
6:12313635 A G 0.043597 1.0363e-04
6:12318072 C T 0.067953 -1.5230e-04
6:12326719 G A 0.704107 1.2562e-06
6:12327232 T C 0.271416 -1.0575e-05
6:12338159 T C 0.368286 5.3596e-05
6:12339240 T C 0.413632 1.6137e-05
6:12341753 C T 0.300054 -1.2906e-05
6:12342789 A G 0.498528 2.7395e-05
6:12344262 T C 0.783534 8.1035e-06
6:12349334 T C 0.030737 -1.4508e-04
6:12350026 G A 0.067616 -1.3848e-04
6:12354387 C T 0.500320 2.9008e-06
6:12354681 C T 0.380178 4.1339e-05
6:12355174 G T 0.176695 2.2418e-04
6:12357003 A G 0.543108 3.9396e-05
6:12357594 T C 0.020137 -1.3394e-04
6:12358849 T C 0.753060 2.9918e-05
6:12359466 C T 0.151752 1.3506e-04
6:12361419 C T 0.341180 -2.9695e-06
6:12366743 T C 0.610951 -1.2803e-05
6:12366819 T C 1.269518 -5.3165e-05
6:12367580 G A 0.041331 1.5591e-05
6:12368221 C A 0.101306 5.0134e-05
6:12368685 C T 0.939700 -2.5870e-05
6:12369148 G A 0.724754 9.6367e-04
6:12373110 A G 0.091761 7.6191e-05
6:12376328 T C 0.052883 2.0279e-05
6:12376828 G A 1.115682 9.6780e-06
6:12377239 G T 0.056729 -7.9002e-06
6:12378907 T A 0.034298 1.0309e-06
6:12382966 A G 0.078060 7.2136e-05
6:12387889 A G 0.022801 -4.6650e-05
6:12388165 T C 0.629575 4.9490e-05
6:12390572 T C 0.040380 8.4585e-05
6:12390573 A G 0.168575 -4.3504e-05
6:12393751 G A 0.237326 4.6521e-05
6:12395494 A G 0.130885 4.1386e-05
6:12396939 C T 0.062611 5.2996e-05
6:12397127 T C 0.049335 3.3921e-05
6:12399213 G A 0.025320 -1.9653e-05
6:12402338 A C 0.069875 -2.7438e-05
6:12405482 G A 0.241202 -2.0926e-04
6:12406520 C T 0.707882 6.2964e-05
6:12417093 T C 0.204934 -1.4181e-05
6:12421620 G A 0.679109 -1.9491e-05
6:12430628 A G 0.175371 -2.3296e-05
6:12439699 A G 0.821811 -1.3185e-05
6:12445921 G A 0.243170 -1.5131e-05
6:12447141 G A 0.067781 1.1123e-04
6:12449203 A G 0.041630 -8.9454e-05
6:12453599 C T 0.122134 -2.4730e-05
6:12457450 A C 0.036671 -1.6060e-04
6:12458796 T C 0.301624 -2.5356e-05
6:12462171 T C 0.380535 -2.5497e-07
6:12463572 T C 0.107785 -2.6326e-05
6:12464705 C T 0.026820 9.3266e-07
6:12472012 T C 0.196806 -2.7436e-05
6:12472256 C T 0.610133 -4.2116e-06
6:12477063 C T 0.337224 2.3671e-05
6:12478460 A G 0.415424 9.7736e-06
6:12504967 C T 0.545578 1.1338e-04
6:12510913 G A 0.051650 4.1022e-06
6:12513795 A G 0.856648 4.8768e-05
6:12516585 C T 0.925224 3.6721e-05
6:12519432 G A 1.807673 3.9606e-05
6:12520064 T C 1.960298 -2.3724e-05
6:12520288 C T 1.317246 4.0585e-05
6:12521061 T G 0.944485 6.3640e-05
6:12525672 A G 0.206547 2.2168e-05
6:12527323 A G 0.050335 -3.4415e-05
6:12527537 T C 0.153621 -6.2553e-05
6:12529581 A C 0.121401 1.5579e-05
6:12530835 T G 0.096905 6.8494e-05
6:12532296 T C 0.659741 8.0123e-06
6:12532617 G A 0.083075 5.7161e-06
6:12534864 C T 0.147451 -4.7220e-05
6:12534977 A G 0.073951 1.2688e-04
6:12536108 G A 0.096792 -7.1508e-05
6:12544169 T C 0.584378 3.9698e-06
6:12544548 A G 0.046200 -1.5809e-04
6:12544779 A C 0.032701 -3.2750e-06
6:12546260 G T 0.100167 -8.1763e-05
6:12548283 T C 0.038258 5.4810e-05
6:12569231 A G 0.225249 1.8189e-05
6:12570866 T G 0.028621 2.3030e-05
6:12571289 G T 0.034308 -1.2935e-04
6:12575449 C T 0.367828 5.3953e-06
6:12576211 C T 0.468975 8.1289e-06
6:12577203 C T 0.157370 1.0664e-04
6:12579537 A G 0.049391 -2.0610e-04
6:12580740 C T 0.500884 -3.4777e-05
6:12581864 C T 1.659190 -2.3995e-05
6:12586596 T C 0.023749 6.5445e-05
6:12592062 A G 0.071559 2.1664e-05
6:12593460 G A 1.788724 1.4067e-05
6:12593554 C G 0.289661 6.9000e-06
6:12594668 G A 0.125942 -5.2474e-05
6:12600368 T C 0.041439 -9.3155e-05
6:12603525 A G 0.433256 -2.7329e-04
6:12604081 T G 0.033918 -8.3813e-05
6:12619397 A G 0.069699 1.1931e-04
6:12622800 A G 1.731099 9.6633e-06
6:12623148 C A 1.574560 9.9774e-05
6:12629759 C T 1.175910 8.7355e-06
6:12644940 A C 0.071222 -1.6849e-04
6:12651314 A G 0.041779 2.0141e-04
6:12659840 A G 0.504364 -1.2504e-05
6:12661039 T C 0.111508 1.2062e-04
6:12661041 T C 0.057424 2.5692e-05
6:12665996 A G 0.228167 1.8331e-06
6:12679594 G A 0.027702 7.2774e-05
6:12686089 G A 0.571979 -7.7920e-06
6:12686856 T C 0.769730 -3.0134e-05
6:12693886 T C 0.267135 -2.8410e-05
6:12696034 T C 0.116149 -6.4988e-05
6:12702022 T C 0.054688 2.1991e-05
6:12709639 G T 0.031584 -6.8558e-05
6:12711789 T C 0.215658 8.3859e-06
6:12712516 A G 0.819179 -2.1263e-05
6:12713424 T C 0.069336 -1.8286e-04
6:12716743 A C 0.030377 5.8967e-05
6:12718493 T C 0.142962 -3.2214e-06
6:12719542 A G 0.753690 -1.9371e-05
6:12720811 A G 0.057859 3.3061e-04
6:12734571 G C 1.169483 4.4999e-05
6:12743081 G A 0.164803 -1.1898e-05
6:12752767 G A 0.121790 1.4281e-06
6:12753056 G A 0.042045 1.2085e-06
6:12753781 T C 0.098573 2.8579e-05
6:12768218 T C 0.363391 -1.1827e-04
6:12770194 C T 0.043938 -1.2013e-05
6:12773481 C T 0.088223 8.5080e-05
6:12777026 G T 0.093942 3.1846e-05
6:12779850 G T 0.060400 2.7748e-06
6:12785796 A C 0.020809 -4.0099e-05
6:12787633 C T 0.033772 -5.1975e-05
6:12789112 G A 0.047369 8.1931e-05
6:12789322 C T 0.185371 -2.4698e-05
6:12803116 G A 0.062539 -2.3044e-05
6:12803416 C T 0.690206 2.1981e-05
6:12813944 G A 0.037716 1.3580e-04
6:12817590 G A 0.884967 2.7514e-06
6:12826640 T C 0.021935 1.0811e-05
6:12828547 G T 0.020624 -5.2331e-05
6:12828870 T G 0.023343 -3.4231e-05
6:12838483 A G 0.023324 1.0519e-04
6:12843906 C T 0.048063 8.2749e-05
6:12844712 G A 0.321514 1.4961e-05
6:12850294 T C 0.914241 7.6244e-06
6:12855262 A G 0.056924 1.4231e-04
6:12865503 G C 0.232662 1.6277e-05
6:12873775 G A 1.010656 -5.1314e-05
6:12873791 T C 0.043405 1.1229e-05
6:12874672 G T 0.518412 2.4674e-05
6:12878216 G T 0.088372 -1.0061e-04
6:12881507 T C 0.091313 -8.2471e-05
6:12887465 A G 0.095461 -1.0858e-04
6:12889004 T C 1.280917 -1.3289e-05
6:12899336 A G 0.062776 -9.3383e-05
6:12901441 A C 1.274639 -1.5183e-05
6:12902731 C T 0.027693 2.1566e-05
6:12903957 G A 0.810659 -1.7261e-04
6:12904138 T G 0.119664 1.3722e-05
6:12909467 A G 1.948259 -3.2289e-05
6:12913624 A G 0.048498 -1.0584e-04
6:12927544 G C 0.665123 2.0927e-05
6:12930022 C T 0.053889 3.8180e-05
6:12944411 A G 0.021529 8.2620e-05
6:12950520 G A 0.120632 1.3339e-05
6:12950685 G T 0.029030 2.8264e-05
6:12955104 T C 0.466957 -1.7952e-05
6:12963417 A G 0.050592 1.3406e-04
6:12965438 A G 0.041494 -2.6238e-06
6:12966224 A G 0.060446 -4.8674e-06
6:12972739 A G 0.061270 -1.7075e-04
6:12976314 G A 0.032311 4.9935e-05
6:12983504 C A 0.793421 -1.4874e-05
6:13007733 C T 0.805949 -1.4302e-05
6:13020282 A G 0.050183 2.9758e-05
6:13024536 A G 1.607890 -5.5465e-06
6:13025211 G A 0.106250 -4.7291e-05
6:13025723 T C 0.049115 2.5173e-04
6:13037041 G A 1.134900 3.3641e-06
6:13041732 A G 0.053782 7.0745e-06
6:13043100 A G 0.068028 2.8459e-05
6:13047180 A G 0.023353 1.6637e-05
6:13049461 A G 0.061896 -2.2145e-04
6:13049961 A G 0.028842 1.9503e-04
6:13063361 G T 0.444168 -1.8597e-05
6:13066144 C T 0.110213 -5.3000e-05
6:13067462 G T 0.497652 -4.3221e-05
6:13068959 G A 1.552755 -1.3561e-05
6:13073294 A G 0.111157 1.2287e-05
6:13079735 T C 0.029546 -8.1369e-05
6:13080467 A G 0.033337 7.3206e-05
6:13089994 T C 1.552606 2.8463e-06
6:13098302 A G 0.249433 -3.1954e-05
6:13119403 G A 0.555277 -3.8064e-05
6:13120079 G A 0.111381 -4.9096e-05
6:13120625 T C 0.065580 1.5026e-05
6:13124567 C T 0.030672 -3.6927e-05
6:13137913 T C 0.034833 5.6656e-05
6:13141664 A G 0.630085 1.1113e-04
6:13144340 G A 0.447365 -5.7296e-05
6:13146456 G A 0.352524 -1.0372e-06
6:13149492 A G 1.158831 8.1282e-05
6:13159525 T C 0.030702 -3.2313e-05
6:13171426 G A 0.429166 -3.6627e-05
6:13175855 T C 0.047631 7.7426e-07
6:13178610 G A 0.581236 -2.2548e-05
6:13181513 G A 0.077908 4.1007e-05
6:13183570 T G 0.079884 -3.3149e-05
6:13191517 C G 0.135299 6.9871e-05
6:13193110 G T 0.848021 5.5066e-05
6:13195470 G A 0.075243 -2.6389e-04
6:13202091 G A 1.547802 -7.8681e-07
6:13202215 C T 0.578942 4.8810e-06
6:13205035 T C 0.048492 4.6336e-05
6:13206385 A G 0.053484 -1.0010e-04
6:13209099 G C 1.243724 2.2108e-05
6:13209822 G A 0.062403 6.3485e-06
6:13211894 T C 0.032230 -9.2121e-07
6:13215483 C G 1.797050 -2.1250e-05
6:13216058 G A 1.350389 1.4745e-05
6:13224079 T C 0.124890 -6.7931e-05
6:13228008 C G 0.191460 -1.1961e-05
6:13229080 A G 0.039371 -1.6575e-04
6:13238443 G A 0.123442 1.3261e-04
6:13247499 T C 0.058777 1.4563e-05
6:13259241 T G 1.254165 -1.7796e-05
6:13266065 C T 0.201009 -7.1662e-06
6:13270111 C T 0.058271 1.2376e-04
6:13270945 C G 0.403583 -4.8763e-05
6:13274123 C T 1.827086 -1.6766e-05
6:13278262 C T 1.559925 -4.1136e-05
6:13279507 A G 0.389526 -3.5406e-05
6:13279906 T G 1.699440 -2.8027e-05
6:13283964 A G 0.157461 1.6569e-05
6:13284204 T C 0.202158 -2.7116e-05
6:13295536 T C 1.762330 -8.9187e-05
6:13302285 C T 0.217972 7.3077e-05
6:13302931 A G 0.540882 -7.3863e-05
6:13311823 A G 0.549957 -7.6070e-05
6:13320526 G A 0.035502 7.9521e-05
6:13328984 C G 0.035872 7.9469e-05
6:13329343 T A 0.027680 2.3335e-05
6:13332467 A G 0.515348 -3.5592e-05
6:13334608 T C 0.094500 5.6056e-05
6:13336030 G A 0.178224 9.8722e-05
6:13345402 G A 0.181639 1.2538e-04
6:13346023 A G 0.046940 1.6869e-05
6:13346138 T C 0.105461 7.1003e-05
6:13346660 T C 0.642295 -4.0968e-06
6:13351842 T C 0.055110 4.2357e-07
6:13353734 C T 0.211740 1.1520e-05
6:13356166 G A 1.101105 -2.0961e-05
6:13358705 C T 1.935179 1.3103e-05
6:13358885 G A 0.045970 6.1120e-05
6:13359331 C T 0.047550 4.7363e-05
6:13364712 G T 0.045012 1.0784e-04
6:13365940 T C 0.045924 -9.3623e-05
6:13371707 A C 0.095152 -7.5086e-06
6:13374132 G A 1.917626 1.7217e-05
6:13378961 C T 0.032279 -7.8162e-05
6:13381056 A G 0.049381 5.6952e-05
6:13381133 T C 0.236865 2.9019e-05
6:13382058 T C 1.046515 7.9244e-05
6:13384746 C T 1.083598 7.7187e-05
6:13392268 T C 0.156981 9.5432e-06
6:13397500 T C 0.070579 -1.9706e-05
6:13397998 A G 0.060345 -3.0858e-05
6:13401346 A G 0.131349 -8.6025e-05
6:13401442 A G 0.118214 -3.8354e-05
6:13407734 T C 0.081851 -2.4539e-05
6:13408672 C T 1.493212 6.0230e-05
6:13413649 T C 0.053506 -3.7524e-05
6:13415866 T C 0.422616 -4.6192e-05
6:13418600 G T 1.922900 3.4778e-05
6:13420174 A G 0.027654 2.2148e-05
6:13428041 T C 1.503595 5.4663e-05
6:13429888 G A 0.084458 -2.8657e-05
6:13438112 G A 0.083426 -5.5546e-06
6:13438399 T C 0.021886 -2.6843e-06
6:13446046 C A 0.640731 -4.5661e-05
6:13454603 G A 1.124228 2.3797e-04
6:13456816 T C 0.075863 2.6020e-05
6:13457347 T C 0.048310 1.9891e-05
6:13462198 C T 1.540074 3.8971e-05
6:13462405 A G 0.300028 -1.0114e-04
6:13464172 A C 0.032571 7.0943e-05
6:13468085 G A 0.056291 3.6940e-05
6:13471445 T C 1.825775 5.5287e-05
6:13483260 A C 0.299654 -9.5969e-05
6:13487174 T C 0.042555 -5.3744e-05
6:13489554 A G 1.523011 3.1137e-04
6:13491335 A G 0.283812 -2.7133e-05
6:13491916 C T 0.073708 1.2479e-04
6:13494003 A G 0.044389 5.2707e-05
6:13498680 C T 1.452714 1.7449e-04
6:13502868 T C 0.042870 8.8547e-06
6:13509823 G C 0.028819 5.2095e-05
6:13512039 A G 1.496366 1.2725e-04
6:13513044 A G 0.077317 -3.9366e-05
6:13513432 C T 0.108700 4.8220e-05
6:13513622 T C 0.219663 -3.7168e-05
6:13514073 G A 0.059212 5.0685e-05
6:13514297 G A 0.177614 -1.9078e-05
6:13514747 G A 0.035278 2.5518e-05
6:13516148 A C 0.060575 -1.8818e-05
6:13516384 G C 0.146370 9.2776e-07
6:13517912 G A 0.076386 8.0354e-06
6:13519372 G A 1.386640 8.5209e-05
6:13521802 T G 0.089667 -1.1555e-05
6:13529231 T C 0.046953 -2.6021e-06
6:13542802 T C 0.042649 -2.0592e-05
6:13544736 T C 1.353135 6.3150e-05
6:13554535 A G 0.098288 -5.8579e-05
6:13554592 G C 0.061364 -1.5836e-05
6:13561029 A G 0.585764 -6.1279e-06
6:13564057 G C 1.268349 1.4318e-05
6:13566383 G A 0.057093 -3.6000e-05
6:13567010 G C 1.365952 -6.8301e-05
6:13572442 T C 0.113822 -1.3993e-05
6:13587355 T C 0.027290 7.1661e-05
6:13599303 T C 0.457589 -7.6886e-05
6:13604710 T A 0.040247 -7.2211e-05
6:13604918 C T 0.041731 -7.8359e-05
6:13612078 G A 0.111560 -3.4869e-05
6:13613783 G A 1.154469 2.4949e-06
6:13623820 G A 0.055739 -9.9744e-05
6:13627151 G A 0.197056 9.4009e-06
6:13628357 G A 1.522332 2.7435e-05
6:13631555 C A 0.124705 -4.7810e-04
6:13636138 A G 0.067255 -1.0848e-05
6:13640445 T C 0.107996 -6.1328e-05
6:13643835 G A 0.042575 7.4260e-05
6:13650814 A G 0.121089 -2.0010e-05
6:13652006 T C 0.753735 -2.0934e-05
6:13657811 T C 0.042626 3.9322e-05
6:13679167 T C 0.030789 1.3158e-04
6:13685283 T C 0.048144 -2.0316e-05
6:13705183 T C 0.320190 -3.2259e-05
6:13708149 C T 0.077979 9.7409e-06
6:13711279 G A 0.955050 2.7715e-05
6:13716170 A G 0.052104 1.8346e-06
6:13716592 G A 1.141560 -3.8069e-06
6:13732267 T C 0.059472 4.1658e-05
6:13732840 T C 0.465704 2.2691e-05
6:13733992 A G 0.145562 7.8772e-05
6:13741201 A G 0.080144 -6.0124e-06
6:13744356 G A 0.093666 5.9357e-05
6:13749051 G A 0.036193 -2.4399e-05
6:13749161 T A 0.247677 8.1226e-05
6:13751732 T G 0.618131 6.2591e-05
6:13754563 C T 0.052016 1.0920e-05
6:13755516 A G 0.479660 1.8711e-05
6:13761169 T C 0.105039 2.3853e-05
6:13767716 A C 0.637794 -1.2150e-05
6:13771450 A G 0.601334 3.6334e-05
6:13773570 T C 0.104977 3.3738e-05
6:13774155 C T 0.336127 8.8747e-06
6:13787578 A G 0.493812 -8.2644e-06
6:13789002 G A 0.089372 -1.2990e-05
6:13792600 A G 0.465967 5.3212e-05
6:13801615 C T 0.313442 1.2161e-05
6:13805164 C G 0.242672 2.0179e-06
6:13805189 C T 0.989857 1.7387e-05
6:13817359 C T 1.135088 4.0347e-05
6:13823934 A G 0.193963 -7.3969e-05
6:13824573 G A 0.067979 -5.4788e-05
6:13830987 T C 1.152018 -3.6013e-05
6:13834212 A G 1.057567 -2.5777e-05
6:13835126 T C 0.081199 -1.2857e-05
6:13836495 T C 0.218141 1.2475e-05
6:13836706 C T 1.128097 6.7008e-05
6:13837671 T C 0.029290 2.3897e-05
6:13838858 T G 0.790685 1.3569e-04
6:13842072 G C 0.389156 -1.0064e-04
6:13847687 T C 0.732170 6.6235e-04
6:13854106 T C 0.040429 2.7325e-05
6:13855082 T C 0.257249 -1.8568e-06
6:13860043 C T 0.043373 -4.4806e-06
6:13861333 A G 0.095717 -3.7196e-05
6:13862642 T C 0.102368 -2.6797e-05
6:13862649 A G 0.273987 -4.1157e-07
6:13868348 T C 0.039871 -2.2236e-05
6:13870944 C T 0.977182 2.4248e-05
6:13873302 C T 0.102290 -3.4798e-05
6:13882458 G A 0.028712 -7.0783e-05
6:13897337 C T 0.310395 -1.6534e-05
6:13897986 T C 0.601315 -8.8935e-06
6:13909717 T C 0.972924 -3.3050e-05
6:13920926 T C 0.716714 7.6970e-05
6:13924160 T C 0.058092 3.6596e-05
6:13925726 T C 0.411584 2.4389e-06
6:13943955 T C 0.285315 1.1410e-05
6:13954294 A T 0.100115 1.8292e-05
6:13956119 G A 0.060718 3.7361e-05
6:13957762 A G 0.043003 -2.0408e-05
6:13963098 T C 0.974255 6.5142e-06
6:13977698 T C 0.087515 -5.7765e-05
6:13980891 G A 0.025862 -1.2040e-05
6:13984373 C T 0.143108 5.2514e-07
6:13989964 T C 0.038787 6.4770e-05
6:13992056 G A 0.757922 -4.0302e-05
6:14004818 C T 0.074607 -1.7227e-05
6:14009291 T G 0.702413 -2.6854e-05
6:14009619 G A 0.159503 -4.9040e-05
6:14016648 A G 0.035823 2.3394e-05
6:14019240 A G 0.662150 1.0331e-05
6:14019645 G A 0.082384 -4.2451e-05
6:14024234 G A 0.053753 2.5726e-05
6:14030871 A G 0.026138 2.2005e-05
6:14033856 T C 0.656359 -7.3838e-05
6:14033885 C T 0.076220 3.7204e-05
6:14034433 T C 0.150759 -1.7775e-06
6:14038791 C T 0.404106 -1.8632e-05
6:14044928 A G 0.310112 -2.1875e-05
6:14049193 T C 0.648582 -3.2516e-05
6:14056150 A G 0.084153 6.7010e-05
6:14058676 T C 0.104026 5.5666e-05
6:14060248 G A 0.088719 -6.5784e-05
6:14064273 G A 0.979951 -1.1469e-05
6:14065168 C T 1.517091 -5.4159e-05
6:14071632 G A 0.810513 1.6653e-05
6:14078745 A G 0.047190 -7.8759e-05
6:14082534 T C 0.107197 -3.6606e-05
6:14086264 T C 1.171129 -1.6425e-04
6:14089561 G A 0.201759 -4.0494e-05
6:14092542 G A 0.348620 -1.7982e-05
6:14093319 T C 0.471494 -3.7700e-05
6:14096658 C T 0.092413 1.7437e-05
6:14100750 A G 0.132592 5.0069e-05
6:14106020 T C 0.079738 -3.6581e-05
6:14106221 C G 0.548470 -2.0847e-05
6:14108031 A G 0.054103 -3.2986e-05
6:14109560 A G 0.434635 -3.0811e-05
6:14120421 A C 0.036164 6.2790e-05
6:14120453 T A 0.028462 1.0487e-04
6:14126422 C T 0.559409 -2.2603e-05
6:14131416 G C 0.022850 -1.4884e-05
6:14131854 G A 0.063214 -4.5162e-05
6:14132241 A G 1.085032 -4.2933e-05
6:14142685 A C 0.131573 -6.4480e-06
6:14150230 G A 0.789935 -1.1508e-05
6:14151436 G T 0.036615 1.7418e-05
6:14155192 T C 0.089184 -2.4098e-05
6:14158731 G C 0.377822 -3.2428e-05
6:14162949 A G 0.164199 6.9294e-05
6:14165205 C T 1.532524 2.7298e-05
6:14173428 A G 0.424814 1.1901e-05
6:14176988 A G 0.426690 1.6331e-05
6:14189148 G A 0.036330 7.0686e-05
6:14194384 T G 0.059277 1.5420e-05
6:14194416 C A 0.139548 6.5213e-05
6:14199950 C T 0.075827 -2.5137e-05
6:14203502 T C 0.376202 -1.0743e-04
6:14205277 G A 1.668167 -5.7175e-05
6:14207570 A G 0.034288 -2.4137e-05
6:14218624 C T 0.021208 3.1094e-05
6:14227001 G A 0.082708 -9.9790e-05
6:14228183 T G 0.050637 -2.5239e-05
6:14228977 C G 0.055794 1.3791e-06
6:14238900 A G 1.956033 -7.6970e-05
6:14242433 C G 0.139022 4.3396e-05
6:14244449 G A 0.054766 -2.5666e-05
6:14249640 G A 0.128454 -5.1709e-05
6:14250304 G A 1.765442 -4.4152e-05
6:14259968 T C 0.044986 8.0537e-06
6:14268324 C T 1.224580 -1.3014e-05
6:14270412 A G 0.061004 1.5965e-05
6:14270862 A G 0.041085 5.6516e-05
6:14275210 C A 0.546689 3.8613e-06
6:14275555 C A 0.096344 3.2140e-06
6:14282657 A C 0.239572 -6.3493e-04
6:14285635 A G 0.145098 1.9313e-04
6:14291881 G A 0.066346 -4.0184e-05
6:14307001 A G 0.042506 -8.0821e-05
6:14310129 C T 0.381739 5.7673e-05
6:14311488 C A 0.147094 1.6577e-04
6:14314883 T C 0.522881 3.2795e-04
6:14325638 T C 1.067242 1.4389e-05
6:14327702 T C 0.048339 2.9704e-05
6:14327890 C T 0.106922 3.8155e-05
6:14328155 C T 0.855210 3.1805e-06
6:14329647 T G 0.697769 -1.6986e-04
6:14333235 G C 0.456161 -1.4013e-04
6:14334854 C T 0.024119 -2.8074e-05
6:14337193 T G 0.473516 5.1570e-05
6:14338545 A G 0.040682 4.8728e-05
6:14340220 C G 0.066911 1.6223e-05
6:14343817 T C 0.038771 1.6766e-05
6:14348105 A C 0.755358 8.8256e-06
6:14350801 C T 1.128331 -5.0272e-06
6:14351583 A G 0.062585 -2.3159e-04
6:14355492 C T 0.914435 3.8140e-05
6:14358920 C T 0.804602 3.9759e-05
6:14359572 G A 0.034807 8.8292e-05
6:14362028 T C 0.127707 9.2285e-06
6:14381433 T C 1.065827 -5.1850e-06
6:14383584 C A 0.161262 -5.9195e-05
6:14390517 T C 0.023483 -3.6277e-05
6:14405513 T C 0.029939 8.6333e-05
6:14409960 G A 0.052685 -1.6222e-05
6:14412074 G A 0.100518 2.2969e-05
6:14412151 C A 0.260881 -3.2944e-05
6:14425239 G T 0.443058 4.3562e-06
6:14426867 A G 0.026365 2.0036e-06
6:14427384 A G 0.090326 -3.0593e-05
6:14451276 C T 1.812103 -6.5856e-06
6:14458263 T C 0.072487 -1.7356e-05
6:14459629 C T 0.122832 -3.2058e-05
6:14465620 C T 0.070991 -6.6335e-05
6:14466154 C T 0.816375 -3.6955e-05
6:14486578 T C 0.099463 1.9067e-05
6:14501270 G A 0.822078 -7.7445e-05
6:14506419 C A 1.962190 2.7882e-05
6:14508714 C T 0.041351 2.2266e-05
6:14517033 A G 0.143031 -1.8470e-04
6:14524529 A G 0.034921 8.2221e-05
6:14525006 A G 0.336419 -9.5060e-05
6:14527625 T C 0.060556 -7.1220e-05
6:14531989 C T 0.349152 -7.0840e-05
6:14536767 A G 0.119622 2.2111e-05
6:14551593 C T 0.225090 -1.5476e-04
6:14551687 C T 0.044460 4.3522e-05
6:14559080 A C 0.455249 6.5624e-05
6:14560233 G A 0.118600 1.0344e-05
6:14574161 A G 0.110998 1.5550e-05
6:14580385 T C 0.043276 -7.1588e-05
6:14582055 T C 0.048190 1.0025e-05
6:14584208 C T 0.303384 -1.2006e-05
6:14587003 G A 1.298648 7.2529e-06
6:14594217 A G 0.070154 9.8751e-05
6:14596365 G A 1.625187 -8.4394e-06
6:14598820 C T 0.410273 -1.0675e-04
6:14599084 C T 0.191671 -6.4185e-05
6:14599142 G C 0.083432 -9.4507e-05
6:14599471 A G 0.081689 -3.7226e-06
6:14599737 C T 0.120216 -4.1879e-05
6:14603738 C T 0.092760 -1.0115e-05
6:14615057 T C 0.239270 3.5291e-05
6:14615332 G A 0.044292 -4.1192e-05
6:14617592 A G 0.032753 3.1883e-06
6:14619148 C T 0.206599 -1.9617e-04
6:14621293 T C 0.097097 5.7877e-05
6:14624986 A C 1.686869 3.8730e-06
6:14625569 C T 1.508382 4.2680e-05
6:14640599 A G 0.246249 -1.0664e-05
6:14642101 A G 0.569724 -1.1993e-06
6:14649283 T C 0.870491 -5.6876e-05
6:14650274 T G 0.071767 1.4038e-05
6:14653169 A G 0.880657 2.0709e-05
6:14657861 G A 0.045609 3.9650e-06
6:14662922 C T 0.048518 4.5665e-05
6:14663049 T G 0.076019 5.1336e-05
6:14663938 A G 0.027371 2.9789e-05
6:14665413 A G 0.344946 1.9517e-05
6:14666198 C T 0.769409 -5.5709e-05
6:14671159 T C 1.966705 8.9051e-06
6:14671614 G A 0.455970 -1.4040e-05
6:14680107 C T 1.975719 1.9255e-05
6:14681975 T C 0.071533 -1.1236e-05
6:14683133 T G 0.261812 9.3486e-06
6:14684913 C A 0.046771 6.9943e-05
6:14693952 C T 1.732641 -3.5131e-07
6:14695783 T C 0.130570 4.6929e-05
6:14702667 T C 0.454029 -2.9398e-05
6:14703223 T C 0.385754 -3.5451e-05
6:14704591 G T 0.741002 -9.6181e-06
6:14704668 C T 0.253058 -7.4920e-07
6:14705475 G A 0.069446 -4.0528e-05
6:14712493 T C 1.448193 -3.6858e-06
6:14713138 T G 0.025291 -2.1596e-05
6:14716037 T C 1.615567 7.8480e-05
6:14717840 A C 0.021260 2.9112e-05
6:14719496 A G 1.609822 5.0155e-05
6:14720800 C T 0.029046 2.6938e-06
6:14724910 C T 0.377562 -9.1218e-05
6:14725018 T G 0.052494 -2.3989e-05
6:14728872 G A 0.052698 2.1730e-05
6:14730892 T C 0.059073 -1.5979e-05
6:14733033 C T 0.372797 -7.0352e-05
6:14736650 C T 1.668885 -2.2858e-06
6:14739809 A G 0.131015 5.0031e-06
6:14742228 G T 0.041805 -2.2482e-04
6:14742484 C T 1.795755 1.6267e-05
6:14742507 G A 1.795664 1.5695e-05
6:14756407 C T 0.044330 4.0176e-05
6:14757243 C T 0.120518 1.2113e-05
6:14758304 T C 0.059488 7.1381e-06
6:14763162 A G 1.695461 9.3530e-06
6:14765431 A G 0.069099 4.9100e-05
6:14766630 T C 0.091400 -3.9885e-05
6:14767419 A G 1.707567 4.0062e-06
6:14767912 T C 1.443805 -1.1733e-05
6:14772668 C T 0.136036 -4.0757e-05
6:14778082 C T 0.040419 6.4278e-05
6:14781758 T C 0.178990 -3.4216e-05
6:14787728 G T 0.234989 1.3403e-05
6:14792476 C A 0.181035 -4.8558e-05
6:14793092 A G 0.142667 2.0153e-05
6:14793507 T C 0.032334 1.6336e-05
6:14801077 G A 0.053315 -6.5702e-06
6:14805569 A G 0.035840 4.2008e-05
6:14808811 G A 0.643172 7.2620e-05
6:14814367 T C 0.389153 3.0189e-05
6:14821871 T C 1.726704 -7.9496e-06
6:14831980 T G 0.112498 -1.4726e-05
6:14832101 A G 0.617326 -3.8863e-05
6:14844740 C G 1.709327 -2.3183e-04
6:14856357 T G 0.914903 1.4418e-04
6:14859540 C T 0.182483 5.0073e-05
6:14869412 A G 0.025132 3.0205e-05
6:14869699 T C 0.025405 6.5097e-05
6:14874767 A G 0.083994 4.2896e-05
6:14881729 C T 0.150979 -1.6467e-05
6:14883070 A G 0.067469 -5.5454e-06
6:14904639 C T 0.043052 -3.8242e-05
6:14906120 C A 0.222350 -1.7295e-05
6:14908749 T C 0.512735 8.2380e-05
6:14913060 T C 0.072848 -5.7653e-05
6:14918945 C T 0.391798 6.1575e-05
6:14926320 G A 0.415933 2.4670e-05
6:14935466 A G 0.353397 -7.5489e-07
6:14945431 A G 0.032360 6.0417e-05
6:14946025 A G 1.534913 2.8070e-05
6:14947256 T C 0.302517 3.4917e-07
6:14949150 G A 0.145095 2.2704e-06
6:14950198 A G 0.028835 9.4338e-05
6:14954461 C T 0.470663 5.5325e-05
6:14957782 C A 0.080832 -2.9645e-05
6:14964884 A G 1.911333 -5.0642e-06
6:14977563 T C 1.544787 1.1673e-05
6:14982161 C T 0.993483 -4.4134e-05
6:14984316 G T 0.044071 -2.4022e-05
6:14986070 A G 0.025424 2.2504e-05
6:14991430 A C 0.037823 -2.2310e-04
6:14991919 T C 0.090667 2.9631e-05
6:15001664 G A 1.020098 -3.7729e-05
6:15008189 A G 0.023834 3.5886e-05
6:15012899 C T 0.245898 2.3033e-05
6:15014891 C G 0.890089 -3.0935e-06
6:15017691 T C 0.374839 2.1489e-05
6:15024245 A G 0.052101 1.8056e-05
6:15024760 T C 0.084889 -4.2087e-05
6:15027286 C T 1.188091 -1.0364e-05
6:15028425 G T 0.087541 3.5000e-06
6:15037252 T C 0.875496 2.0153e-05
6:15041943 A G 0.490965 2.1988e-04
6:15044804 C T 0.997368 6.9415e-05
6:15049550 A G 0.184862 8.2649e-05
6:15062971 T C 0.332492 4.3115e-05
6:15063444 C T 0.569681 4.9463e-05
6:15065843 T G 0.407189 -2.5419e-05
6:15066103 T C 0.080952 -3.6425e-05
6:15066593 G A 1.682280 -5.3639e-06
6:15066724 C T 0.893257 1.3628e-04
6:15067032 G A 0.135841 2.0260e-05
6:15067521 T C 0.655217 6.6564e-05
6:15067667 C T 0.230809 5.1321e-05
6:15069228 G T 1.943365 -9.5962e-06
6:15081230 A G 0.047995 3.3265e-05
6:15089151 C T 0.805833 9.6148e-06
6:15094935 A G 0.078320 -5.1578e-06
6:15112321 C T 0.186141 -9.1252e-07
6:15127704 C A 0.206780 1.0081e-05
6:15129463 G A 0.143375 -1.0730e-04
6:15133366 G A 1.444892 -1.6250e-05
6:15135772 A G 0.072809 7.3601e-06
6:15138850 T C 0.056577 -2.4700e-06
6:15138938 C A 0.426547 -7.2304e-05
6:15157289 G A 0.308814 -9.4391e-05
6:15160774 A G 0.364268 -1.2471e-04
6:15166191 T C 0.118321 -8.8989e-06
6:15171094 G A 0.093306 -2.0276e-05
6:15171113 T C 0.054720 -1.4035e-04
6:15172186 A G 0.060283 -2.0111e-05
6:15191842 T C 0.141119 -7.0460e-05
6:15194250 G A 0.394518 3.0536e-05
6:15202161 G A 0.061231 -2.1972e-06
6:15204855 A C 0.056593 2.0356e-05
6:15205861 A G 0.034035 -2.1056e-04
6:15207560 T C 0.073227 -4.1058e-05
6:15209194 A G 0.042415 6.5422e-05
6:15210488 C G 0.025531 -8.8380e-06
6:15218671 C A 0.469703 5.4678e-05
6:15242005 A G 0.114338 -4.9276e-05
6:15243052 T C 0.591691 4.4167e-05
6:15244249 T C 0.201370 7.5779e-05
6:15246896 A C 0.291556 -1.5602e-04
6:15247332 C G 0.059715 3.5974e-05
6:15252696 T C 0.136406 -7.9441e-05
6:15252758 G A 0.269238 8.7307e-06
6:15253012 C T 0.063776 -2.9787e-05
6:15253167 A G 0.186907 -8.8825e-05
6:15255911 T G 0.092799 -2.5250e-05
6:15257945 G A 0.174320 -1.1115e-04
6:15259300 A G 0.075535 -4.2757e-05
6:15260506 T C 0.029880 4.2113e-05
6:15269455 A G 0.179422 -8.9349e-05
6:15275305 G A 0.969600 -5.8132e-05
6:15283550 C G 0.225103 -7.4463e-05
6:15296993 T C 0.120083 3.5212e-05
6:15300772 T C 0.051205 -6.0663e-06
6:15301954 A G 0.709603 6.5471e-06
6:15305479 A G 0.076606 -7.0271e-06
6:15316259 T C 0.132949 1.0258e-05
6:15320324 G A 0.176871 5.0250e-05
6:15329042 T C 0.044778 -7.1933e-05
6:15334789 C T 1.744274 2.2857e-05
6:15358786 C T 0.094941 -2.3534e-05
6:15365714 T C 0.061760 -2.9391e-05
6:15366460 T G 0.097373 -1.7740e-04
6:15367851 A G 0.034652 7.2625e-05
6:15374428 C T 0.109512 -1.0282e-04
6:15375365 C T 0.029793 -1.2546e-05
6:15381983 G A 0.053883 5.1210e-05
6:15385454 C A 1.047420 -9.2290e-05
6:15398879 T C 0.822629 -8.4803e-05
6:15401909 G C 0.260147 -1.6191e-06
6:15403344 G A 0.105052 -2.2863e-05
6:15425497 G A 0.724510 -4.8289e-05
6:15430608 A G 0.082118 5.7678e-05
6:15441185 G A 0.033613 -2.6341e-05
6:15441643 C T 0.247450 1.3327e-05
6:15447181 A G 0.078180 -2.8234e-05
6:15463228 G T 0.044392 1.3922e-05
6:15475704 T C 1.216871 -1.8939e-06
6:15480898 T C 1.519262 4.2282e-05
6:15496930 T C 0.029738 -1.1559e-05
6:15501726 A G 0.310213 3.3897e-05
6:15503919 A C 1.351015 3.0024e-05
6:15513482 A G 1.523381 3.0819e-05
6:15516633 A G 0.072026 1.2585e-05
6:15523448 A G 0.110323 -2.6280e-05
6:15524679 A G 0.041286 1.0101e-05
6:15524698 C T 0.088684 -2.1135e-05
6:15525157 T C 0.269664 5.4820e-05
6:15525176 T C 0.046826 -1.2707e-05
6:15525604 T G 0.028043 -3.3677e-05
6:15528206 C T 0.053935 4.1811e-05
6:15533840 A G 0.040322 8.5518e-06
6:15540177 T C 0.084497 3.9505e-06
6:15550949 G C 0.074506 -1.4557e-05
6:15552920 C A 0.125929 -3.6497e-04
6:15563831 C T 0.106175 -3.0786e-05
6:15598513 C T 0.096944 9.3362e-05
6:15598880 T C 0.085519 5.9603e-05
6:15620855 G C 1.058242 2.6559e-05
6:15623407 A G 0.469186 1.0864e-04
6:15624586 A C 0.186027 -1.2999e-04
6:15626691 G A 0.030724 -2.6372e-05
6:15628102 C T 0.239699 9.3728e-06
6:15660871 C T 1.265077 3.2036e-05
6:15665209 T A 1.126649 2.2391e-05
6:15684445 T C 0.503322 -3.6318e-05
6:15687305 A C 0.636508 6.5928e-05
6:15694811 A G 1.036878 1.8128e-04
6:15703296 T C 1.146757 9.6444e-05
6:15722102 G A 0.034434 1.5746e-05
6:15733655 T C 0.130687 -7.5563e-05
6:15734884 A G 0.070540 3.5775e-05
6:15735285 A C 0.031948 3.5217e-05
6:15736433 A G 0.076885 1.1385e-05
6:15743433 G T 1.624752 8.7455e-06
6:15747233 T C 0.025463 5.7064e-06
6:15756006 A C 0.723712 7.9290e-05
6:15757982 T C 0.041585 -1.8284e-05
6:15758346 G C 0.040961 9.0553e-06
6:15766186 A G 1.973128 -3.2924e-05
6:15769508 T C 1.168821 -2.7854e-05
6:15769538 A G 1.143670 -1.3853e-05
6:15773083 G A 1.628504 1.2750e-05
6:15780845 A G 0.043402 7.1918e-05
6:15788497 T C 0.022259 4.5956e-05
6:15797687 A G 0.181817 -2.1199e-05
6:15801889 A G 0.382100 1.1282e-05
6:15803550 G A 1.953933 -2.8254e-05
6:15803741 A C 1.154968 3.0981e-05
6:15805428 A C 0.058313 2.8500e-05
6:15811775 T G 0.066794 1.0697e-04
6:15819270 A G 0.288340 -2.8497e-05
6:15819385 T C 1.162388 4.9048e-05
6:15819455 G T 0.855992 -1.6122e-05
6:15820237 T C 0.020948 6.3699e-05
6:15821380 A C 0.029906 -3.3746e-05
6:15830255 G A 0.562985 -1.3378e-06
6:15830453 G A 0.801870 -8.6735e-06
6:15830542 A G 0.238439 -1.8109e-05
6:15834753 C T 0.155407 7.8243e-06
6:15838644 A G 0.136877 -5.7956e-05
6:15849887 A G 0.033840 1.0264e-05
6:15850845 T A 0.186608 -2.2103e-05
6:15852965 G A 1.597361 -2.8261e-05
6:15857309 C T 0.102741 -4.5526e-05
6:15864761 G T 0.118999 4.3664e-05
6:15865566 G A 0.020198 -2.5672e-05
6:15870778 C T 0.742261 1.7143e-05
6:15873854 A G 1.379162 2.0731e-05
6:15874151 C T 0.022211 3.1691e-05
6:15876770 G A 0.056246 7.4508e-06
6:15879121 C T 0.081864 5.3411e-05
6:15880753 A G 0.037992 6.2789e-05
6:15887076 T C 1.951642 -3.3242e-05
6:15887560 C T 1.840212 3.4545e-06
6:15894493 T G 0.194424 -1.6729e-05
6:15897645 T C 0.070842 6.3271e-06
6:15910420 G C 0.113984 4.5741e-06
6:15920550 T C 0.037303 2.8255e-05
6:15922523 C T 0.125069 2.5972e-06
6:15931538 C T 0.739009 3.0187e-06
6:15943062 A T 0.035502 -6.1348e-06
6:15943934 T C 0.038066 9.7222e-06
6:15948873 A G 0.100459 -9.5183e-06
6:15955687 A C 1.840896 -1.2979e-05
6:15963661 C T 0.026816 1.5778e-05
6:15965836 A G 0.115377 -1.4132e-04
6:15966535 A G 0.818770 1.1352e-05
6:15969582 G A 0.150142 9.4328e-07
6:15972131 C T 1.968052 1.1443e-05
6:15974931 G A 0.822071 -1.1324e-05
6:15976991 T G 0.798358 -4.9773e-08
6:15981550 A G 0.026170 8.2644e-05
6:15981754 T C 0.029147 -3.5417e-05
6:15992363 T C 0.063445 1.6640e-04
6:15998377 A G 0.029523 -4.6173e-05
6:15998406 A T 0.214018 -2.0888e-05
6:15999438 T C 1.656531 3.1904e-05
6:16001457 T C 0.226255 -2.0817e-05
6:16003164 T C 0.059579 -3.1548e-05
6:16003716 T C 0.067684 2.0937e-07
6:16008602 C T 0.718603 1.5485e-05
6:16017042 G A 0.782668 -7.1041e-06
6:16019115 C T 1.894666 2.1976e-05
6:16024400 T C 0.763735 1.8491e-05
6:16025535 T C 0.347623 -1.0964e-05
6:16028261 G T 0.045457 -2.3816e-06
6:16031163 G T 0.197329 -6.5571e-06
6:16036102 G A 0.928214 -7.9503e-06
6:16048116 A G 0.035869 1.7360e-06
6:16051721 T C 0.817667 -1.0535e-05
6:16058639 A C 0.046508 -2.5490e-04
6:16059645 G A 0.717097 2.9656e-06
6:16060200 C T 1.290693 -4.4293e-05
6:16062683 A G 0.048264 -2.3570e-04
6:16063457 C T 0.196764 3.9228e-05
6:16068024 G A 1.083497 7.5662e-05
6:16068570 C T 0.044960 -3.8992e-04
6:16070094 G A 0.021558 -4.3731e-05
6:16072203 A G 1.000841 1.8336e-04
6:16078812 T C 0.045859 2.2289e-05
6:16081474 T G 0.641062 1.2656e-04
6:16083413 A G 1.657411 1.6599e-06
6:16086250 C T 0.701576 -5.6845e-05
6:16092944 C G 0.242169 4.3720e-05
6:16096128 T C 0.021870 -2.1783e-05
6:16096596 T C 1.007806 2.6330e-05
6:16098388 A G 0.039978 -8.4288e-05
6:16104631 A G 0.829121 -3.7819e-05
6:16108431 T C 0.941161 -4.8449e-05
6:16115795 G T 0.205248 -1.6250e-05
6:16116748 A G 0.315912 -1.8780e-05
6:16126970 G A 0.128155 5.7999e-05
6:16127173 G A 0.171755 -6.9337e-05
6:16127407 T C 0.403875 -5.0479e-05
6:16133732 T G 0.056090 -1.5672e-04
6:16133820 G C 0.407920 -1.5999e-03
6:16142997 G T 0.416803 -5.7825e-06
6:16143390 C A 0.038855 1.9113e-04
6:16144234 A G 0.041215 7.1358e-05
6:16144614 C T 0.612457 -5.5185e-05
6:16145325 G A 0.924176 -8.8545e-05
6:16148744 A G 0.612035 -6.2777e-05
6:16150251 C G 0.062487 -1.0369e-05
6:16152543 T C 0.400438 2.0917e-05
6:16154141 T G 0.053399 -2.8030e-05
6:16161425 G A 0.387715 1.6077e-05
6:16176210 G C 0.105467 -2.6801e-05
6:16181790 A G 0.023295 -5.8562e-05
6:16190386 A G 0.336016 6.3141e-05
6:16197194 A G 0.520589 -2.2975e-06
6:16199281 G T 0.033366 -3.5232e-05
6:16200774 C T 0.064581 -2.0560e-04
6:16210431 G T 0.079268 1.7230e-05
6:16213460 T C 0.212788 -1.9044e-04
6:16217590 C T 0.363067 -3.2645e-06
6:16218474 C T 0.060128 -5.3776e-05
6:16223119 A C 0.055824 -4.3407e-05
6:16226667 T C 0.037008 -3.4463e-06
6:16236915 A G 0.036521 -1.4013e-05
6:16240053 A G 0.115286 -1.2003e-04
6:16240903 A G 0.340590 1.1547e-05
6:16245381 G A 0.028517 -8.2695e-05
6:16254095 C T 0.756270 -1.2197e-04
6:16273226 G A 0.187465 -2.4931e-05
6:16274779 A C 0.027433 -4.8893e-05
6:16275204 C A 0.064688 -8.1295e-05
6:16277858 G A 0.067372 -2.4498e-05
6:16278390 G A 0.744670 -5.0286e-05
6:16281187 T C 0.525672 -1.9105e-05
6:16289452 G C 0.047651 7.3053e-05
6:16290761 A T 0.762236 -7.9394e-05
6:16295861 C T 0.324108 -3.0927e-05
6:16306202 G A 0.771824 5.7095e-05
6:16306751 A G 0.386699 4.8925e-05
6:16307295 G C 0.578507 1.4308e-05
6:16310644 G A 0.043181 -5.1399e-05
6:16315658 A G 1.210386 1.9419e-05
6:16321827 T C 0.332326 -1.2837e-05
6:16324322 G A 0.809987 3.1192e-05
6:16326294 C T 0.389782 -7.0418e-06
6:16327330 C T 0.418429 -4.5294e-05
6:16327615 G A 1.371544 1.7195e-05
6:16329255 C A 0.054568 5.2496e-06
6:16338221 C T 1.353709 3.5453e-05
6:16338904 G A 0.135306 6.8991e-05
6:16343056 G A 0.108181 -1.9975e-05
6:16345398 C A 0.823584 8.5148e-05
6:16349847 C T 0.052088 8.7357e-05
6:16351420 C T 0.134342 4.3723e-05
6:16362965 G A 1.504695 1.9197e-05
6:16366662 A G 0.026148 -2.4897e-05
6:16372858 T C 0.085448 3.1770e-06
6:16374609 G A 0.066135 -2.8785e-05
6:16376624 T C 0.462221 -3.6761e-05
6:16376950 C T 1.583612 -7.0348e-05
6:16384665 T C 0.494533 -5.0515e-05
6:16386689 C T 0.265246 1.2564e-05
6:16387521 C T 0.060348 -8.3141e-05
6:16391928 A G 0.172142 -5.1028e-05
6:16392159 T C 0.264220 2.0617e-06
6:16398318 A G 0.133835 -3.8357e-05
6:16399557 T C 0.663510 -2.2262e-05
6:16399590 A G 0.515935 -2.2893e-05
6:16399841 T C 0.169188 -2.1984e-05
6:16401510 C T 0.028618 -8.5407e-05
6:16401797 A G 0.036995 1.4010e-05
6:16404209 A G 0.040309 2.7068e-05
6:16404530 G A 0.177513 8.9574e-06
6:16405185 T C 0.294617 2.5169e-06
6:16405231 A G 1.959678 -5.7730e-05
6:16410186 A G 0.610354 2.8972e-05
6:16411068 A G 0.315718 7.9193e-06
6:16412749 T C 0.031766 2.8402e-05
6:16414510 C A 0.243003 8.5485e-05
6:16414553 A G 0.286376 -1.1795e-04
6:16418331 C G 0.297658 9.7817e-06
6:16420522 A G 0.293711 -6.3433e-06
6:16421122 C G 0.295023 3.6844e-05
6:16423336 A C 0.061552 2.7135e-06
6:16424530 A G 0.158526 -7.9120e-06
6:16425403 C A 1.219991 -5.9173e-06
6:16427264 C T 0.495016 -1.0505e-05
6:16429116 A G 0.052020 -2.4554e-06
6:16438650 G T 0.030718 -1.6955e-05
6:16439100 A G 0.764280 9.2119e-05
6:16441704 G A 1.103020 5.3487e-06
6:16449125 A C 0.865175 1.3839e-05
6:16449540 C T 0.067291 -1.2375e-05
6:16452491 A C 0.154047 -6.7767e-05
6:16456512 C T 0.677265 7.9954e-05
6:16459641 T C 0.046986 -1.9440e-05
6:16461576 T C 0.043052 6.8077e-05
6:16477111 C T 0.402240 2.3260e-05
6:16478072 T C 0.980805 7.3208e-06
6:16480011 A G 0.040585 -1.5159e-05
6:16487125 T C 0.097061 -4.8926e-05
6:16488433 T C 0.058787 -7.3256e-06
6:16490848 G C 0.322835 6.6466e-05
6:16491873 T C 1.783846 -2.5302e-05
6:16493362 G T 1.036774 -1.6595e-04
6:16493863 A G 1.254960 -1.2562e-05
6:16494994 A G 0.033707 -1.7055e-04
6:16496509 A G 0.071705 -5.0134e-05
6:16496803 G C 0.042243 -2.5327e-05
6:16497883 G A 0.708045 6.6036e-05
6:16508441 T C 0.328632 -1.3944e-05
6:16516049 C G 0.311972 1.0379e-04
6:16520065 G A 0.186579 7.0146e-05
6:16521023 A G 0.171499 -5.0254e-05
6:16522874 A G 0.042393 -1.0897e-07
6:16524359 C T 0.686334 2.1115e-05
6:16524471 G A 1.232555 2.4975e-04
6:16526146 T C 0.038410 -8.5747e-05
6:16543263 G A 0.170899 -5.3086e-06
6:16545951 T C 0.252182 6.8077e-05
6:16547628 T C 0.079729 -2.5360e-05
6:16550913 G T 0.230656 -3.1451e-07
6:16552128 G T 0.035960 6.7330e-05
6:16553452 T C 0.168231 -2.8109e-05
6:16553666 T C 0.051497 -8.1508e-05
6:16554430 G A 0.024561 -6.6114e-05
6:16559215 C T 0.141275 -9.1464e-05
6:16560159 C T 0.977793 1.2685e-05
6:16563501 G A 0.467424 -4.7940e-05
6:16568173 G C 1.134705 6.0504e-05
6:16577468 A G 0.542573 1.0403e-04
6:16578180 A G 0.051371 -9.4698e-05
6:16583147 G T 0.154079 -5.1589e-05
6:16586676 C T 0.129376 -7.1505e-06
6:16595948 A G 1.430984 -2.3333e-06
6:16599180 A G 0.037041 5.0968e-05
6:16599602 A G 0.063477 1.4120e-04
6:16603932 A G 0.048628 6.2037e-06
6:16605411 T C 1.478563 4.5267e-05
6:16607734 C T 0.087898 -4.5603e-05
6:16608943 C T 0.021899 -5.2616e-05
6:16619193 C G 0.634843 8.4348e-06
6:16621532 T C 1.951018 8.2240e-05
6:16622199 C T 0.071618 -3.9448e-06
6:16626066 A G 0.322550 -2.5015e-05
6:16632806 G T 0.056989 1.9061e-04
6:16633925 G A 0.111297 9.9881e-06
6:16633968 C A 1.220451 5.9630e-05
6:16645228 G A 0.028748 3.1750e-05
6:16645643 T C 0.401707 6.9117e-05
6:16658619 G A 0.056265 3.9774e-05
6:16663101 G A 1.193158 4.7911e-05
6:16669236 A G 0.028189 1.4866e-04
6:16673629 G A 0.349730 5.0746e-05
6:16675228 T C 0.044856 8.8051e-05
6:16682920 G A 0.710518 1.3376e-06
6:16693086 C T 0.433873 -7.2639e-05
6:16694177 C T 0.259553 -8.6746e-05
6:16701334 A G 0.113277 5.4121e-05
6:16703739 G A 0.780266 -4.5755e-05
6:16705542 G T 1.031941 -6.9389e-05
6:16705651 T G 1.652542 -1.7721e-04
6:16708459 C G 0.182996 2.0454e-05
6:16712608 G A 1.017177 -3.2691e-05
6:16716279 T C 0.039442 -5.8129e-05
6:16719673 T C 0.022889 -2.6870e-05
6:16724881 C T 0.578419 -5.9996e-06
6:16729433 T C 0.106399 3.0672e-05
6:16731227 A G 1.190672 -9.4655e-06
6:16737046 A G 0.240793 -5.1014e-04
6:16741316 G A 0.059394 8.4268e-05
6:16742033 T C 0.602937 -3.7565e-05
6:16743770 A G 0.038586 -4.0016e-05
6:16746100 A C 0.054714 -8.3646e-05
6:16752379 C T 1.118580 -1.2851e-05
6:16752793 C T 0.135877 4.2086e-05
6:16756227 T C 0.028212 -6.5607e-06
6:16758112 C T 1.154611 -4.7259e-05
6:16759395 A G 0.123287 -2.1756e-05
6:16765502 T C 0.115886 -3.3346e-05
6:16769728 A G 1.260329 -6.1931e-04
6:16770073 C G 0.581704 -4.1445e-04
6:16771780 A G 1.341073 1.1690e-05
6:16772252 T C 1.357977 1.8410e-05
6:16773382 T C 0.590552 -2.0797e-05
6:16776326 T C 0.477671 -1.2408e-06
6:16776746 T C 0.048436 3.4522e-05
6:16779633 T C 1.020591 1.7769e-05
6:16792224 T C 0.146565 2.6607e-05
6:16793870 A C 0.600026 2.6665e-05
6:16795564 T C 0.810068 3.0215e-05
6:16797627 G C 0.024431 -5.0844e-05
6:16798261 T C 0.044762 -5.2627e-06
6:16800444 C T 1.918123 7.6110e-05
6:16800917 C T 0.071319 1.2598e-05
6:16806220 T G 0.479287 -2.7037e-05
6:16806341 T C 1.685006 6.7392e-05
6:16807092 G A 0.438540 2.3302e-05
6:16808550 G C 0.217202 -5.1404e-05
6:16809107 G T 0.226245 -2.0085e-05
6:16814304 A C 0.524802 -3.3301e-05
6:16814646 G A 0.682942 -8.4907e-05
6:16816622 T C 0.027203 8.3807e-05
6:16816674 A G 0.074912 -1.6971e-05
6:16823187 T C 0.149636 -1.8345e-04
6:16832316 G T 0.154550 3.0597e-05
6:16832605 C T 0.054464 -5.3898e-06
6:16832649 C T 0.043782 5.4586e-06
6:16833699 C T 0.154491 -8.6508e-05
6:16836322 C T 1.752904 6.8385e-05
6:16838048 A C 0.059209 1.0806e-04
6:16844863 T C 0.023152 -9.3995e-06
6:16846256 T C 0.056411 7.2362e-05
6:16850110 G C 0.117412 1.2760e-05
6:16852418 G A 0.068810 1.7777e-05
6:16856088 G A 0.319690 -3.4558e-05
6:16856171 T C 0.045804 6.9806e-05
6:16859852 A G 0.036109 1.0586e-04
6:16869138 G A 0.135371 1.3233e-05
6:16874250 A G 0.217017 -1.2002e-04
6:16881844 C A 0.051380 -1.2578e-04
6:16882702 T G 0.461809 -3.0535e-05
6:16894167 T C 0.071423 3.6590e-05
6:16899120 A G 1.330197 7.0368e-05
6:16899190 G A 0.136864 1.0321e-04
6:16900535 A G 0.052503 -1.5573e-05
6:16900872 A G 0.862760 1.7890e-04
6:16903712 T C 0.707217 8.9326e-05
6:16908497 A C 0.037657 1.1243e-05
6:16909994 G A 0.168257 1.5088e-04
6:16912514 G A 0.096103 -2.4173e-05
6:16916380 T C 0.052370 -1.0049e-05
6:16921131 A C 1.550256 4.1741e-05
6:16921147 G A 0.640666 -3.1239e-05
6:16923618 A C 0.096269 5.6893e-04
6:16925960 C T 0.462578 -5.2015e-05
6:16925993 A G 0.063237 -5.7418e-05
6:16932157 A G 0.122767 -4.5680e-05
6:16948451 A G 0.475538 -6.3275e-05
6:16952676 A G 1.465931 1.3687e-05
6:16954142 A G 0.644090 -1.4790e-05
6:16955561 A C 0.135601 -2.2931e-05
6:16960978 A G 0.364410 1.3831e-03
6:16962420 A G 0.032591 2.3973e-05
6:16969777 A G 0.062740 2.7614e-05
6:16978085 C T 0.406235 -9.0093e-05
6:16991655 C T 0.068261 -4.5774e-05
6:16992933 T C 0.093299 7.1965e-05
6:17015485 G T 0.274607 5.7731e-05
6:17015638 A G 0.621643 -4.6109e-05
6:17019751 A G 1.765108 1.8560e-07
6:17019973 A G 0.034080 -1.2547e-05
6:17022123 G A 0.036395 -1.7408e-04
6:17026277 A G 0.121940 -4.0430e-05
6:17030394 A G 0.463448 -1.1764e-04
6:17034315 T C 0.852253 -1.3315e-05
6:17047317 G A 1.702128 1.2963e-05
6:17048176 A G 0.190967 8.4406e-05
6:17054240 T C 1.438303 2.8599e-07
6:17060744 T C 0.249060 7.6085e-05
6:17067146 A G 0.178955 2.8152e-06
6:17080623 C T 1.790074 -6.0547e-05
6:17080712 A G 0.334497 2.8117e-05
6:17083865 G A 1.979870 5.2262e-05
6:17091294 C T 0.572989 1.0236e-05
6:17092537 T C 0.052182 4.9932e-05
6:17096314 G C 0.032279 2.7343e-05
6:17104432 C A 0.441387 6.1729e-05
6:17107550 G T 1.902783 4.1684e-05
6:17113320 C A 0.430663 1.1254e-03
6:17132311 T C 0.036151 2.1955e-05
6:17167392 G A 0.024473 -1.4693e-05
6:17170329 G A 0.180571 -1.0676e-04
6:17173376 A G 1.750444 7.6576e-06
6:17185863 T C 0.392509 2.9615e-05
6:17192800 C T 0.561226 -2.3838e-05
6:17201514 T C 0.033590 -1.0250e-04
6:17207917 C T 0.094980 1.2509e-06
6:17208327 C T 0.058615 -4.1899e-05
6:17224079 T C 0.086457 2.4762e-05
6:17226085 A G 1.212584 -1.1761e-05
6:17230446 A G 0.068781 8.7354e-06
6:17233891 T G 0.186034 -4.1883e-05
6:17237051 C T 0.355153 -4.9847e-05
6:17237650 T G 0.118960 -6.5032e-05
6:17241154 C T 0.879787 1.9508e-06
6:17250362 T C 0.192837 -2.5385e-05
6:17256093 C G 0.071056 -9.8686e-05
6:17263913 C T 0.182986 -2.7252e-05
6:17266749 G A 0.038183 9.7358e-05
6:17268270 A G 0.166861 -1.9337e-04
6:17277198 G A 0.488424 -7.6926e-05
6:17278010 T C 0.520184 8.6316e-05
6:17278707 G A 1.199292 -5.7429e-06
6:17278900 A C 0.238151 4.2310e-05
6:17290535 C T 0.863441 -3.5631e-06
6:17295417 A G 0.040354 1.5482e-05
6:17299385 A C 0.047385 -1.8495e-05
6:17301368 A C 0.061471 1.1426e-04
6:17302983 T C 0.377835 -2.0562e-04
6:17310325 A G 0.274208 3.8831e-06
6:17311846 A G 0.573593 -2.1280e-05
6:17315954 C T 0.783219 -4.0092e-05
6:17317176 T C 0.859589 1.1656e-06
6:17318351 C T 0.022883 -9.6904e-06
6:17319592 A G 0.065340 6.3976e-05
6:17324101 T C 0.065340 8.3258e-05
6:17325881 A C 0.034191 1.7667e-05
6:17325940 A G 0.354219 1.1350e-05
6:17327182 G A 0.081511 1.3347e-05
6:17330001 A G 0.449089 -5.6554e-05
6:17336209 C T 0.851997 3.1607e-05
6:17337292 T C 0.155403 -3.5454e-05
6:17343655 G A 1.311719 -8.5516e-06
6:17346894 A C 0.126792 8.7681e-06
6:17353962 G A 0.252510 -4.0887e-05
6:17357120 C A 0.051033 -1.2982e-05
6:17364146 C A 1.108204 -1.9769e-06
6:17373351 A C 0.090206 6.4151e-05
6:17386944 G C 0.030890 2.0117e-05
6:17387077 G A 0.317882 -3.6584e-05
6:17388005 C T 1.642101 1.4871e-04
6:17388729 T C 0.875301 -2.9926e-06
6:17393525 G T 0.639079 6.3270e-06
6:17394768 A G 0.591808 3.9792e-06
6:17398530 G A 1.605885 6.4720e-06
6:17405106 C T 0.044902 -2.3565e-06
6:17415535 C A 0.042344 6.0291e-05
6:17427865 A G 0.199490 -4.7491e-06
6:17431157 G A 0.055931 1.3365e-04
6:17431886 C G 0.844207 -2.6630e-05
6:17442059 A G 1.109304 1.1296e-04
6:17458261 G C 0.049147 -5.9581e-06
6:17458773 A G 0.073562 8.1319e-05
6:17466909 C T 1.091410 1.0981e-04
6:17467343 T C 0.113997 3.9160e-05
6:17469321 G A 0.053315 -1.3494e-04
6:17470277 C A 0.055515 4.0307e-05
6:17477497 C G 0.139931 -3.4252e-04
6:17483875 T C 1.479011 6.6260e-05
6:17491716 C T 0.048631 4.0672e-06
6:17494103 A G 1.095928 9.6069e-06
6:17494565 A G 0.949866 -6.3493e-06
6:17504568 C T 0.021682 -2.8586e-06
6:17505389 G T 0.042243 5.0498e-05
6:17507048 G T 0.050053 7.5760e-06
6:17507670 G A 1.412581 -2.7275e-05
6:17512120 T G 0.164579 2.0494e-05
6:17521983 T C 0.936214 -1.0700e-04
6:17522851 T C 0.432626 -2.5943e-04
6:17523312 T G 0.327393 5.2298e-05
6:17535019 C T 0.142729 2.2159e-05
6:17541324 G A 0.041880 3.7837e-05
6:17554013 T C 0.919603 6.1159e-05
6:17554899 A G 0.743404 -1.6740e-04
6:17572745 A G 0.084834 1.1846e-04
6:17572793 A G 0.113462 -5.8043e-05
6:17575334 T C 0.024174 -6.8178e-05
6:17589307 A T 0.244058 -8.7310e-06
6:17592757 G A 0.073769 2.1725e-05
6:17611293 C T 0.183800 -1.3649e-04
6:17612391 A G 0.028631 8.5119e-06
6:17616556 T C 0.759613 -1.1876e-04
6:17619259 C T 0.030111 1.3440e-05
6:17630306 A G 0.132534 5.8349e-05
6:17633033 C G 0.277700 -2.1020e-05
6:17633061 T C 1.546049 4.6807e-05
6:17640216 G T 0.024710 2.1390e-05
6:17640545 A G 0.046891 2.4105e-05
6:17655305 C T 0.039527 -1.1057e-04
6:17665479 C G 0.620101 2.7717e-04
6:17672479 G A 0.057541 2.7131e-05
6:17674579 C A 0.163748 -9.5292e-06
6:17675246 C T 0.628468 2.7001e-04
6:17677103 C G 0.043970 6.2863e-05
6:17680115 C G 0.243870 -8.8071e-05
6:17688693 T C 0.181788 -1.1154e-04
6:17691436 C T 0.041562 1.3845e-06
6:17699322 T G 0.615894 4.3198e-04
6:17706524 T C 0.021201 1.1632e-05
6:17709551 G A 1.541216 4.4887e-05
6:17710052 T C 0.037164 -3.8180e-05
6:17710974 A G 0.223723 -1.8618e-04
6:17721741 G A 0.387066 1.8347e-06
6:17722587 A C 0.020721 2.4077e-05
6:17724827 C T 0.111560 2.4807e-05
6:17725183 A G 1.439319 -1.2725e-06
6:17731413 T C 0.243201 2.7517e-05
6:17738957 G A 0.021802 3.5659e-05
6:17743946 G T 0.023464 -1.7798e-05
6:17744329 A G 1.690544 9.0256e-05
6:17744849 A G 0.033399 -8.1093e-05
6:17744866 C T 0.311612 4.2969e-06
6:17747572 T C 0.441130 1.1474e-05
6:17754673 G T 0.480144 -9.0662e-06
6:17755884 C T 1.227076 -4.0161e-06
6:17756615 G C 0.067567 1.3413e-05
6:17760132 A G 0.634343 2.6115e-05
6:17764279 C A 0.440880 -1.6093e-06
6:17764731 C G 0.153203 3.0466e-05
6:17766391 A G 1.847304 7.5053e-05
6:17771246 C A 0.136808 3.7515e-05
6:17773790 C T 0.076123 2.5066e-05
6:17775070 C T 0.071497 3.5923e-05
6:17780785 C T 0.922732 2.1309e-05
6:17781563 C T 0.037378 3.4398e-05
6:17791306 G A 0.085357 -2.1204e-04
6:17797208 G A 0.185063 -2.8145e-06
6:17799767 A G 0.061036 -6.2054e-06
6:17805912 G A 0.090339 -1.5766e-05
6:17813825 T C 0.881339 7.7110e-06
6:17828187 A C 0.425947 -5.5736e-08
6:17829932 T C 0.946539 3.6234e-07
6:17831193 A G 0.087282 -1.7628e-05
6:17845161 G A 0.837716 2.9300e-06
6:17850180 C T 0.145903 -6.4272e-05
6:17872329 T G 0.037823 1.6950e-05
6:17873560 C A 0.281102 -1.9642e-05
6:17906329 C T 1.616391 9.1550e-07
6:17908149 C T 0.146383 8.5577e-06
6:17916874 A G 0.096587 -1.0649e-04
6:17922411 G A 0.091322 -1.9036e-05
6:17944565 G T 0.263130 -1.6020e-05
6:17944994 A G 0.035450 -6.1329e-05
6:17961236 G A 0.166316 9.2198e-06
6:17975603 C T 0.052101 -5.4328e-06
6:17975793 G A 0.180853 5.1205e-05
6:17979853 A G 0.222688 -7.2337e-06
6:18006061 A G 0.452266 -1.6343e-05
6:18009289 T C 0.110729 6.7241e-05
6:18011991 C A 0.358678 -3.7366e-05
6:18021075 G A 0.663893 -3.5438e-05
6:18023100 C T 0.511800 4.7914e-05
6:18025124 C A 0.146958 -7.1876e-05
6:18025551 C G 0.028235 3.3092e-05
6:18027907 G A 0.083224 -3.0345e-05
6:18029889 C T 0.112693 1.6138e-05
6:18033233 G A 0.081092 -6.5439e-06
6:18040644 A G 0.802882 2.5833e-05
6:18043351 A G 0.043214 -5.5885e-05
6:18047503 A G 0.036456 3.9253e-05
6:18049107 C A 0.484156 5.6251e-05
6:18058608 A G 0.179763 3.4590e-05
6:18070650 T C 0.032620 1.4864e-06
6:18072184 A G 0.770691 2.2681e-05
6:18077834 T C 0.125711 -3.3857e-05
6:18088963 T G 0.069638 -4.0607e-05
6:18089043 C T 0.292533 -3.0326e-05
6:18093173 A G 0.033288 1.1502e-04
6:18098938 G C 0.295474 1.3528e-04
6:18099594 A G 1.706487 1.4148e-05
6:18100865 A G 1.510859 1.1647e-04
6:18103661 G A 0.995917 -1.7429e-05
6:18106076 G T 0.795884 1.0460e-05
6:18115990 A G 0.054204 1.7245e-05
6:18117368 G T 0.199403 -6.0816e-05
6:18118894 T C 0.077145 1.0652e-05
6:18127067 T C 0.097038 2.1252e-05
6:18135520 C T 0.101031 -8.1063e-05
6:18139214 A G 1.589201 -6.1266e-06
6:18141308 G T 0.266629 3.0636e-06
6:18152421 A G 0.131875 2.6298e-05
6:18156661 A C 0.046028 -3.3598e-05
6:18157866 C T 0.103965 -4.4617e-05
6:18161330 G T 0.698158 -5.5830e-06
6:18162229 C A 1.810240 -4.0501e-05
6:18180584 G T 0.294156 -2.2437e-05
6:18187584 G T 0.066113 -1.4297e-06
6:18188091 C T 0.490193 9.2548e-06
6:18190435 A G 0.056982 2.1678e-06
6:18191828 G T 0.023314 2.6984e-05
6:18191921 G A 0.106545 1.7869e-05
6:18204945 C A 0.055441 7.2077e-05
6:18206807 G T 1.594502 5.6022e-05
6:18207333 C T 0.723696 1.5033e-05
6:18208415 A G 0.054944 -1.2148e-05
6:18209525 C T 0.037878 5.9452e-05
6:18209582 T C 0.835330 -9.0485e-05
6:18212578 C T 0.058193 1.3646e-04
6:18212794 T A 0.058167 1.5240e-04
6:18243029 T C 0.034866 7.5269e-07
6:18258085 G A 0.452844 2.2144e-05
6:18262119 C T 0.809445 9.6278e-06
6:18264210 A G 0.416842 2.7630e-05
6:18265698 T C 1.265509 4.2662e-06
6:18267893 T C 0.033610 -2.7295e-05
6:18269171 G T 0.021039 3.0777e-05
6:18270644 C T 0.233743 -7.3129e-06
6:18270760 G A 0.392915 -1.1896e-05
6:18271083 T C 0.122848 9.9511e-05
6:18272400 G A 0.147591 -8.3573e-06
6:18278577 A G 0.548279 2.8278e-05
6:18291757 T C 0.146461 6.2441e-06
6:18293832 A G 1.846732 -7.5366e-05
6:18300782 A G 1.755689 8.8175e-06
6:18301503 G A 0.900735 -6.7484e-06
6:18308817 A G 1.807634 5.9191e-06
6:18313375 T C 0.100972 8.3735e-05
6:18315771 A C 0.747627 2.4104e-06
6:18315828 T C 1.866450 -2.2606e-05
6:18317967 A G 0.060812 -3.3165e-04
6:18323876 A C 1.122378 1.9908e-05
6:18323909 G A 0.055437 -8.1006e-06
6:18326873 G A 0.108837 1.5716e-05
6:18327214 C A 0.587260 -3.0566e-05
6:18327489 T C 0.046593 -4.3218e-05
6:18334298 C T 1.763995 -2.3340e-06
6:18338338 C T 0.334478 4.9660e-06
6:18340298 T C 0.199951 -9.0640e-05
6:18340961 C T 0.667986 8.2568e-05
6:18351530 C T 0.379906 -1.2395e-05
6:18351756 G A 1.549178 1.8020e-05
6:18352263 C T 0.055100 2.5141e-06
6:18362830 C A 0.447943 -2.8878e-05
6:18370329 T C 0.828047 -3.7191e-05
6:18373559 C A 0.262705 -9.8432e-05
6:18375516 T C 0.066437 2.8662e-05
6:18385352 T C 0.508833 9.0960e-05
6:18387176 C T 0.104731 3.2890e-05
6:18387752 A G 0.037122 2.4981e-05
6:18387815 C A 0.262727 -1.0220e-04
6:18390099 C T 0.571911 4.6447e-05
6:18399394 T C 1.328292 1.1025e-05
6:18399750 C T 1.502621 9.4481e-06
6:18399837 A G 0.041481 -1.5076e-04
6:18403259 G A 0.330466 -2.9222e-05
6:18404450 T C 0.220237 -1.1818e-04
6:18405044 T C 0.993745 9.4246e-05
6:18405771 A G 1.799552 -1.5554e-05
6:18406387 A G 1.409630 2.0542e-05
6:18409003 G T 1.016196 1.2134e-04
6:18416877 A G 0.117548 2.1842e-05
6:18423748 G A 0.024885 -4.0008e-05
6:18426737 C T 0.161833 -2.9023e-05
6:18428055 T G 0.386569 9.7870e-06
6:18434090 A G 0.330132 -3.8978e-05
6:18436525 G T 0.816118 9.4419e-06
6:18437834 C T 0.308973 -5.5721e-05
6:18452235 C A 0.118395 5.8373e-05
6:18454163 G A 0.253643 -1.1758e-05
6:18469972 T C 0.089050 -4.8344e-05
6:18474106 G T 0.023561 4.6285e-05
6:18475465 A G 0.072082 -6.8263e-05
6:18480400 G A 1.897029 -3.5848e-05
6:18483256 C A 0.094107 2.5159e-05
6:18486862 T C 1.460040 -3.3915e-05
6:18492233 G A 0.058833 -1.4332e-05
6:18498474 T C 0.030137 6.1498e-05
6:18501345 C A 1.117558 7.6579e-05
6:18505092 T G 0.058946 -4.9387e-05
6:18511090 A G 0.023045 2.9310e-05
6:18525852 A G 0.088625 7.5791e-05
6:18528399 T C 0.027654 1.9730e-05
6:18529497 C T 0.706217 4.4557e-05
6:18537800 G A 1.626174 2.1156e-05
6:18539284 T G 0.030588 4.1577e-05
6:18539668 T C 0.188172 -3.1186e-05
6:18539869 T C 0.611633 -2.2839e-05
6:18542918 A G 0.028391 -1.9982e-05
6:18556711 C G 0.883364 2.1093e-05
6:18558912 T C 1.313842 1.5707e-05
6:18561264 C T 0.647135 -1.6204e-05
6:18561688 G C 0.069664 8.5100e-05
6:18561884 T C 0.069975 2.4405e-05
6:18568859 T G 1.339554 2.4683e-05
6:18570744 G A 0.083481 -1.1139e-06
6:18581172 A G 0.310872 -2.4272e-05
6:18584976 A G 0.059972 -5.7567e-05
6:18592709 T C 0.105367 -3.7778e-05
6:18593042 T C 0.032152 1.5342e-05
6:18596034 A G 0.225943 7.3391e-06
6:18611754 G A 0.059777 4.7948e-05
6:18617129 A G 0.024879 7.9946e-05
6:18618735 A C 0.645048 -8.6306e-06
6:18637174 A G 0.030088 -2.6548e-05
6:18637193 G A 0.098940 4.6992e-05
6:18640315 C T 0.071474 -7.3183e-05
6:18642745 A G 0.046083 4.8846e-05
6:18663756 G T 0.125491 2.9163e-05
6:18665956 T G 0.088817 2.5493e-05
6:18673651 T C 0.072098 -1.8828e-05
6:18673711 T C 0.636719 -1.3163e-05
6:18675340 A C 0.112913 -9.3709e-06
6:18676091 G A 0.038994 2.3221e-05
6:18676595 T C 0.074922 -3.7198e-05
6:18682674 C T 0.023145 3.6561e-05
6:18691367 A G 0.055356 1.4636e-05
6:18693694 G A 0.022399 5.0447e-05
6:18696714 T C 0.062568 8.0377e-05
6:18697259 T G 1.490475 -1.9633e-06
6:18699885 T C 0.166043 -1.4563e-05
6:18701781 G A 0.085506 3.0827e-05
6:18711553 C T 0.066613 -3.3573e-05
6:18711848 A G 0.045934 6.9056e-05
6:18711925 T C 1.416495 2.3285e-05
6:18715879 G A 0.059547 -5.7520e-05
6:18716933 A G 0.126708 2.1001e-05
6:18727242 T C 0.061861 3.9237e-05
6:18742062 G C 0.061887 -2.9903e-05
6:18744916 G A 0.999825 3.9130e-05
6:18747432 A G 0.063461 -6.1983e-05
6:18748165 C T 0.079475 3.7177e-05
6:18750655 A G 0.104971 2.4223e-05
6:18753382 A G 0.108311 5.3858e-06
6:18767825 T C 0.103105 -2.8676e-05
6:18778753 T C 1.124390 4.8724e-05
6:18780110 T G 1.157955 4.8565e-05
6:18783640 A G 0.053298 -4.4614e-05
6:18789683 A C 0.144605 6.9062e-05
6:18791723 T C 0.358243 -5.3528e-06
6:18795461 G A 0.030361 4.3115e-06
6:18804323 G A 0.116811 -1.1900e-04
6:18804959 T C 0.038375 -3.1159e-06
6:18806284 C T 0.141547 -3.4830e-05
6:18830485 C G 0.041708 -4.4284e-05
6:18834656 T C 0.126967 -1.9228e-05
6:18837098 G A 0.249267 -3.3412e-06
6:18837934 T C 0.057596 -2.0733e-05
6:18840663 T C 1.164612 4.7490e-05
6:18851537 G A 0.093822 2.9711e-05
6:18852674 C T 1.119151 1.7153e-05
6:18854293 A G 0.126192 -5.3113e-05
6:18862265 G A 0.021919 5.8130e-05
6:18863538 C T 0.054691 3.1356e-06
6:18877733 C T 1.706545 3.0574e-05
6:18894537 C T 0.095334 4.0617e-05
6:18895250 A C 1.708067 3.7928e-05
6:18898049 A G 0.028108 5.0440e-05
6:18901207 A G 0.617212 -2.4097e-05
6:18915092 T G 0.986014 5.7152e-05
6:18919637 G A 0.748081 2.9609e-05
6:18935714 T C 0.218364 1.0028e-04
6:18938507 G A 0.063701 -4.3009e-05
6:18944448 C T 1.003281 4.3254e-05
6:19006713 C T 0.932719 6.0045e-05
6:19012044 G A 0.046622 1.7946e-05
6:19013071 T C 0.220649 -5.3526e-05
6:19025125 A G 0.023347 8.3425e-05
6:19030279 A G 0.121180 2.0621e-05
6:19036227 C T 0.024220 6.8291e-05
6:19051664 A G 0.089476 9.7398e-06
6:19059402 G A 0.034674 -9.1129e-05
6:19071311 A G 1.699911 1.0393e-04
6:19073370 T C 0.133569 1.3525e-05
6:19083385 A G 0.076139 1.8013e-05
6:19088617 A G 0.620503 3.4476e-06
6:19103094 A G 0.038413 1.7521e-05
6:19106781 T C 0.025450 4.2958e-05
6:19112654 C G 0.215528 7.1547e-05
6:19123176 G A 1.891459 1.1483e-04
6:19138483 C G 0.124624 5.2653e-05
6:19142909 T C 0.056366 -4.3407e-06
6:19146978 G A 0.134150 2.2521e-05
6:19150969 C T 0.041448 -1.0049e-05
6:19164436 T C 0.042523 2.2149e-05
6:19167150 A G 0.218825 6.3225e-05
6:19168445 A C 0.217998 7.9451e-05
6:19171097 A C 0.275688 -1.5039e-04
6:19171741 C T 0.352946 8.1947e-05
6:19172951 G A 0.130281 -1.3697e-05
6:19175873 A G 0.056658 4.8516e-05
6:19177227 T G 0.022548 2.0778e-05
6:19178727 T G 0.288356 -2.9890e-05
6:19187440 A G 1.458524 8.7769e-05
6:19194185 G A 0.043896 1.2291e-04
6:19206425 C T 0.050971 -7.1026e-06
6:19212088 G A 0.030536 1.1385e-04
6:19220652 G A 0.425989 -4.0017e-05
6:19232296 T C 0.027151 2.4893e-05
6:19233910 C G 0.082410 -2.7976e-05
6:19237406 A C 0.087067 1.3057e-05
6:19245366 C T 0.076003 2.6535e-05
6:19253687 C T 1.327324 4.4462e-05
6:19254718 G A 0.079748 -6.3789e-05
6:19256851 A G 0.595634 2.9521e-04
6:19266181 G A 0.156754 -1.5010e-04
6:19270573 T C 0.143209 -2.5949e-05
6:19284483 C T 0.071345 -8.1317e-06
6:19293315 A G 0.060686 -7.5853e-05
6:19299370 A G 0.297145 -1.6381e-04
6:19303164 C T 0.028180 -5.5028e-05
6:19304147 G A 0.068700 -1.7729e-06
6:19304833 T C 0.040974 -2.4639e-05
6:19305354 C T 0.029984 6.3767e-06
6:19308062 C A 0.272413 1.1016e-04
6:19334386 C T 0.406735 -2.1847e-05
6:19336717 A G 0.030315 3.9710e-05
6:19338723 G A 0.030260 5.5894e-05
6:19339306 T A 0.054941 -1.1658e-05
6:19353117 A G 0.176926 -4.8633e-06
6:19361907 G C 0.039403 1.2343e-04
6:19368281 G A 0.141869 -1.1959e-04
6:19368837 G A 0.031360 -7.8726e-05
6:19372268 A G 0.024934 -1.9261e-05
6:19373653 T C 0.170444 1.4297e-05
6:19375144 A G 0.061634 -6.3418e-05
6:19377015 A G 0.589977 -3.2448e-05
6:19381386 C T 0.738253 1.5892e-05
6:19389651 T C 0.247394 2.5955e-06
6:19398138 C T 0.168974 -4.5159e-05
6:19398446 G A 1.239952 -9.2711e-06
6:19400053 C T 0.520521 -3.7458e-06
6:19408035 C T 0.403249 -3.3322e-05
6:19427187 C A 0.243564 -1.7984e-05
6:19432363 A C 0.456223 -1.8843e-05
6:19438843 G A 0.044759 4.8535e-06
6:19441130 A G 0.116454 2.6044e-06
6:19448722 T C 0.261809 -2.2975e-04
6:19449616 T C 0.044308 1.9185e-06
6:19449968 T C 1.423490 -1.0854e-04
6:19450674 C T 0.043474 5.3615e-05
6:19452627 T C 0.056599 2.1109e-05
6:19452769 T C 0.037307 4.1566e-05
6:19453276 G A 0.085451 1.3990e-05
6:19455905 C T 1.119888 3.7202e-05
6:19456474 G A 1.829939 2.8415e-05
6:19456769 G T 0.062283 7.1807e-05
6:19457709 C T 0.215398 -5.6571e-06
6:19457944 C T 0.136552 5.1418e-05
6:19462946 A G 0.074474 -2.4616e-05
6:19468243 T C 1.085013 1.3475e-04
6:19472030 A G 0.026940 4.9169e-05
6:19477791 A C 0.226093 -3.5731e-05
6:19491726 A G 0.306733 -1.5859e-05
6:19511450 A G 0.115159 -3.4238e-05
6:19511780 A G 0.034859 4.8951e-05
6:19520425 T C 0.093978 2.7356e-05
6:19520904 T C 0.312819 -1.8756e-05
6:19522222 T C 0.272747 -1.0411e-04
6:19534362 T C 1.693108 -1.9059e-05
6:19534924 A G 1.075733 6.4950e-05
6:19538436 T C 0.066061 1.4101e-05
6:19547712 A G 0.276694 8.6918e-06
6:19552949 T C 1.063166 1.0564e-04
6:19556168 A G 0.763216 -1.1236e-04
6:19559488 C T 0.131599 -1.5383e-05
6:19559996 C T 1.947455 8.4341e-05
6:19561987 C T 1.449813 -3.5264e-05
6:19569186 A G 0.135958 -1.4654e-04
6:19571542 G A 0.133845 -1.2759e-05
6:19580116 A C 0.036054 4.1782e-05
6:19586951 T C 0.141930 5.4072e-05
6:19587285 A G 0.220753 -2.9301e-05
6:19589595 C T 0.160275 -6.0746e-06
6:19595760 A G 0.077979 -3.0255e-05
6:19596431 C A 0.089803 -2.2322e-05
6:19599033 T C 0.090105 -8.4512e-06
6:19609364 A G 0.047076 -6.1404e-05
6:19610388 T C 0.032175 -2.1884e-05
6:19610766 G T 0.173599 -3.3286e-05
6:19610835 C A 0.993035 3.8941e-04
6:19611851 C A 0.056979 -3.1052e-05
6:19632865 A T 0.033600 2.0981e-05
6:19633015 T C 0.057645 5.8088e-05
6:19634533 T G 0.654250 2.0796e-04
6:19635232 C T 0.322456 1.8874e-05
6:19636344 C T 0.040101 -1.1670e-04
6:19644906 C T 0.207881 2.2814e-06
6:19650665 A G 1.436768 -3.2207e-05
6:19651377 T C 0.028942 -3.0012e-05
6:19660584 C T 0.045729 3.6355e-05
6:19660872 T C 1.248459 -4.1890e-05
6:19665957 A C 0.126776 -1.4761e-05
6:19667419 G A 1.264016 -5.6825e-05
6:19668969 C T 0.277405 -1.5390e-05
6:19669083 C T 1.370743 -3.5191e-05
6:19670343 T C 0.149658 2.5319e-05
6:19670701 A G 0.023817 4.3617e-05
6:19671292 A G 1.620026 2.5483e-05
6:19672376 C T 0.032367 1.4121e-05
6:19673257 C T 0.588471 1.5780e-05
6:19673412 A G 1.510151 3.5256e-05
6:19673765 A G 0.525958 1.1247e-05
6:19676003 T G 0.922618 1.1697e-05
6:19680802 A G 0.241585 4.6973e-05
6:19687502 A G 0.149077 2.1522e-05
6:19688331 G A 0.336740 1.0216e-05
6:19691268 T G 0.071420 -9.5986e-06
6:19693784 A C 0.273731 1.5225e-06
6:19698464 T G 1.788309 8.4972e-06
6:19705389 G T 0.232961 1.8441e-05
6:19708229 G A 0.327698 -2.6377e-05
6:19718698 T C 0.045557 -3.1408e-05
6:19719752 T C 0.035294 -1.1466e-04
6:19729381 C T 0.254558 2.7451e-05
6:19736085 T C 0.045671 -1.3777e-05
6:19736727 T C 1.035882 -7.1685e-06
6:19742243 C T 1.916357 1.5632e-05
6:19752736 C T 0.071546 4.9401e-05
6:19759362 T C 1.716292 -9.9275e-06
6:19761215 C T 0.853428 -6.0192e-05
6:19764251 G A 0.076730 -5.2754e-05
6:19781834 G A 0.147753 -9.9310e-05
6:19783093 C T 0.025194 -5.4207e-05
6:19785588 T C 1.039446 -2.6074e-05
6:19793162 T C 0.522306 5.1104e-05
6:19796332 T G 0.048060 -3.4021e-05
6:19804839 T C 0.218530 -6.2630e-06
6:19805702 G T 0.081842 -9.5829e-06
6:19813120 A C 0.296668 1.9501e-05
6:19818707 G A 0.608234 1.0203e-05
6:19823252 T C 1.160580 2.5653e-05
6:19827421 C T 0.084656 -7.0099e-04
6:19828213 C T 1.076249 -1.2962e-05
6:19831020 G T 0.042419 6.3817e-05
6:19831177 A G 0.313631 -1.2228e-05
6:19831818 G T 0.544962 3.6877e-05
6:19835389 A G 0.638043 -1.4283e-04
6:19835631 C T 0.023262 1.9093e-06
6:19835915 C A 0.068670 -5.1041e-05
6:19836015 A G 0.926646 -8.9028e-06
6:19838957 A T 0.047722 -1.0748e-06
6:19839415 T C 0.103582 9.0800e-05
6:19840492 G A 0.656246 -3.0083e-05
6:19841388 C T 0.734790 2.8733e-06
6:19841966 T C 0.368334 -1.2069e-05
6:19842661 T C 1.693604 3.2330e-05
6:19843400 G A 0.056794 -1.4655e-04
6:19845911 C G 0.440260 -3.2350e-05
6:19851608 T C 0.064500 2.0389e-05
6:19855461 G A 0.380217 6.8467e-06
6:19856058 G A 0.332381 7.7209e-06
6:19858176 G A 0.210993 1.7439e-04
6:19860298 T C 0.431276 8.8928e-06
6:19864165 T G 1.305588 1.3696e-04
6:19867244 C A 0.057002 -1.1337e-04
6:19869396 A G 0.320531 -3.7177e-05
6:19873870 C T 0.349727 7.1143e-05
6:19883664 A G 0.100154 5.2319e-04
6:19887256 T C 0.067528 6.2437e-05
6:19891315 A G 0.195066 -8.1063e-05
6:19893852 C A 0.608923 -1.1975e-04
6:19905168 A G 1.581139 1.6440e-04
6:19912331 A G 0.120456 -2.4452e-05
6:19914365 T C 0.020146 1.1320e-04
6:19923212 T C 0.360282 1.2613e-05
6:19928775 C T 1.766520 -2.5574e-04
6:19929121 G A 1.373015 -7.0353e-05
6:19930830 A G 0.040043 5.3956e-05
6:19933273 G A 0.173245 -7.8001e-06
6:19942797 G A 0.091533 -3.8282e-05
6:19944399 G T 0.031143 3.8395e-05
6:19965722 A G 0.134342 -7.6165e-05
6:19969638 C T 0.077450 -5.3472e-05
6:19972602 A G 1.457979 1.9032e-04
6:19977207 G A 0.042247 -5.0324e-05
6:19978200 A G 0.038082 -4.1225e-05
6:19979602 C G 0.585027 -6.7812e-06
6:19983114 A G 0.041779 2.8413e-05
6:19988704 T C 0.067291 -1.2531e-04
6:19990972 T G 1.205498 4.5637e-05
6:19992691 T G 0.175650 3.1113e-05
6:19993751 A C 0.078810 -1.4330e-05
6:19996020 G A 0.039244 -4.6477e-05
6:19996377 A G 0.028407 2.7575e-05
6:20003304 A G 0.386115 2.3017e-05
6:20003785 T C 0.068453 3.8284e-05
6:20005664 C T 0.176780 7.4305e-05
6:20007570 T C 0.110093 4.0558e-05
6:20009085 C T 0.063828 -6.8558e-05
6:20012160 C T 0.062857 1.1185e-05
6:20014225 T G 1.966877 1.7998e-05
6:20015683 C T 0.786576 4.1941e-05
6:20017642 T G 0.842237 3.7024e-05
6:20024021 C T 0.048011 -3.2578e-05
6:20036142 A G 0.044762 1.5266e-06
6:20041024 C T 0.055717 -2.5373e-05
6:20042320 G A 0.036868 -1.3676e-04
6:20042852 T C 0.102407 4.4571e-05
6:20044587 G A 0.795755 1.2578e-04
6:20044954 G A 0.457713 5.2737e-05
6:20050161 C T 0.499028 -3.5696e-05
6:20050634 T C 0.137338 -1.1104e-04
6:20053560 T C 0.621172 7.8973e-05
6:20066608 T C 1.561268 -2.8431e-05
6:20068671 G C 0.031899 5.3016e-05
6:20084107 G A 0.057684 -4.8392e-05
6:20084630 T C 1.193405 -1.1615e-05
6:20089434 C T 0.091050 3.2250e-05
6:20090000 G A 1.534257 -9.7116e-05
6:20093810 C T 0.123069 -2.6712e-05
6:20095204 C T 0.187092 -6.5628e-05
6:20097963 T C 1.067641 6.3042e-06
6:20099913 C T 0.136744 3.1297e-05
6:20109956 G A 0.045720 -4.8443e-05
6:20110043 G C 0.169347 -4.0737e-05
6:20115512 C T 0.128993 3.8274e-06
6:20115611 C T 0.322238 -6.5256e-06
6:20116178 T C 0.720982 -3.8463e-05
6:20117431 A G 0.759525 3.5568e-05
6:20120980 A G 0.366987 -2.4401e-05
6:20126405 G A 0.245606 -3.6104e-05
6:20126496 C T 0.060845 -3.7100e-05
6:20128852 C T 0.155186 1.6231e-05
6:20129410 G T 0.076902 5.8766e-05
6:20135427 C T 0.085555 1.8464e-05
6:20135825 A G 1.391305 3.4772e-05
6:20136950 T C 1.881339 1.8173e-05
6:20142972 T C 0.307895 -4.6950e-06
6:20146181 A G 0.540350 2.4643e-06
6:20148118 G A 0.088194 -1.7567e-05
6:20150406 G T 0.064233 1.5254e-04
6:20156174 C T 1.820783 -9.3578e-06
6:20160671 A G 0.162249 -8.1714e-05
6:20162878 A G 0.616329 5.6027e-04
6:20163682 A G 0.322803 -4.4535e-05
6:20164098 A G 0.105776 3.6879e-05
6:20164940 A C 0.726088 -4.7196e-05
6:20170971 A G 0.086243 3.2959e-05
6:20172781 A C 0.201107 -2.5239e-05
6:20174416 C T 0.856797 -3.4264e-05
6:20177424 T C 0.807147 2.0430e-05
6:20178930 C T 0.079294 -2.2149e-06
6:20182669 T C 1.004736 4.2640e-06
6:20183921 T C 0.159636 -2.5635e-05
6:20184735 C T 1.341602 -2.4874e-05
6:20187207 A G 0.061169 -3.0937e-05
6:20187933 C A 0.908200 -1.1747e-05
6:20191644 G C 1.143917 -1.0854e-05
6:20192373 C T 0.041286 -6.4296e-05
6:20192677 T C 0.031614 -1.0004e-07
6:20196423 C T 1.126568 -1.2841e-05
6:20197753 G A 0.071436 -3.7271e-05
6:20198845 A G 1.224583 -3.6387e-05
6:20200409 G A 0.332839 1.2720e-04
6:20202690 C G 1.345640 -3.6146e-05
6:20202967 G C 0.043691 -1.0115e-04
6:20203455 A G 0.213382 9.2644e-05
6:20204644 A G 0.119411 2.3115e-05
6:20204711 A G 0.619127 -5.6439e-05
6:20205616 C T 0.503481 -7.8526e-05
6:20207013 A C 0.318392 -1.5915e-04
6:20208124 C T 0.182996 -1.6419e-04
6:20209344 G T 1.594943 -1.2684e-04
6:20210836 A C 0.139600 2.2801e-05
6:20210922 C T 0.077126 -3.9738e-05
6:20212966 A C 1.693474 -3.1101e-04
6:20213608 A C 0.036245 8.9878e-05
6:20226098 C G 0.099090 3.3394e-05
6:20231516 C G 0.701066 -2.5079e-05
6:20234578 G A 0.069985 1.5262e-04
6:20235814 G A 0.729694 3.1417e-07
6:20236756 C A 1.042227 2.2872e-04
6:20237014 C T 0.714017 -5.5854e-05
6:20237388 C T 0.173696 -2.9105e-06
6:20238407 C G 0.194203 6.8975e-05
6:20240172 A G 0.923624 3.7493e-05
6:20240272 C T 0.254512 1.2133e-04
6:20250913 G C 0.224372 -1.8603e-05
6:20258514 A C 1.344485 -3.0548e-04
6:20261048 C A 1.458881 -5.3775e-05
6:20264528 T C 0.034717 -1.9086e-05
6:20264569 C G 0.153297 -5.7092e-06
6:20271014 C T 0.029546 1.7195e-05
6:20274662 G A 1.869894 -6.1827e-05
6:20274815 C T 0.100839 5.3219e-05
6:20277241 A G 0.576575 -1.1553e-04
6:20278116 C T 0.035758 6.3025e-05
6:20280973 A G 1.441893 -5.0118e-05
6:20288450 G T 0.123092 -1.0447e-05
6:20290963 T C 0.052279 -5.3644e-05
6:20295707 A G 0.061783 -2.4688e-05
6:20297823 T C 0.140924 -1.3041e-04
6:20303294 G T 1.374858 -3.9237e-05
6:20307040 C A 0.092663 1.0467e-04
6:20312278 C T 0.035077 1.1165e-04
6:20316420 A G 0.064639 4.1085e-05
6:20317875 G A 0.093296 -2.4047e-04
6:20325205 A G 0.493153 9.0621e-05
6:20335438 T C 0.030043 -1.2768e-06
6:20337626 C T 0.034132 6.7374e-05
6:20339927 T C 1.210974 1.1367e-04
6:20350364 G A 0.590617 2.1305e-05
6:20357195 T C 0.544718 -5.1659e-04
6:20366580 A G 0.442571 6.7545e-05
6:20368246 G T 0.223227 3.3947e-04
6:20370420 A G 0.042477 -1.3923e-04
6:20374040 T C 0.382096 -2.0136e-05
6:20374128 G A 0.824548 5.7387e-05
6:20377910 C A 0.070676 1.1756e-05
6:20382600 A G 1.155608 4.6267e-05
6:20382715 G A 0.061092 -7.5137e-05
6:20396149 T G 0.204589 -1.7805e-04
6:20397255 C T 0.035726 2.3716e-05
6:20398567 C T 0.083133 3.8618e-05
6:20399684 G A 0.053415 4.6332e-06
6:20401909 G A 0.325552 -5.0090e-07
6:20409775 C A 1.331713 2.6291e-04
6:20413370 G A 0.042032 -1.1730e-04
6:20414686 G A 0.766212 9.7583e-05
6:20415223 G A 0.097353 1.1389e-04
6:20416350 T C 0.263925 -1.0869e-04
6:20418329 T C 0.540437 9.2959e-06
6:20419501 G A 0.268657 -1.2553e-04
6:20422869 T C 0.221383 -8.2432e-06
6:20428781 A G 1.843873 -1.0477e-04
6:20443682 C T 0.037235 -7.0569e-05
6:20447863 A G 1.833473 -1.7863e-04
6:20454464 C T 0.041828 7.3197e-05
6:20458179 T C 0.046615 1.1197e-05
6:20463674 G C 1.844950 -3.0889e-04
6:20463964 G A 0.066518 3.9345e-05
6:20467363 G A 1.584534 -1.8672e-05
6:20469245 A G 0.056035 4.2448e-05
6:20469762 A G 1.938425 2.2709e-05
6:20473543 G A 0.081868 1.5776e-05
6:20483230 G A 0.082958 -4.9233e-06
6:20483407 T C 0.406310 -1.9179e-04
6:20483603 T C 0.270491 1.7943e-05
6:20483770 G A 0.056294 5.2773e-05
6:20486408 T C 0.025304 -8.0532e-06
6:20490428 A G 0.027115 -8.4917e-06
6:20502545 A G 0.374021 1.4833e-05
6:20502706 C A 0.387257 1.1281e-04
6:20511951 G A 0.029702 -9.7458e-06
6:20513072 C A 0.399192 -8.8132e-05
6:20524382 G A 1.056593 4.6293e-05
6:20526361 C T 0.416466 -4.5874e-06
6:20529653 A C 0.158153 6.0663e-06
6:20535710 G T 0.042863 6.2019e-05
6:20535774 C T 0.082935 5.4189e-05
6:20536879 A G 0.087652 -1.3701e-05
6:20553878 A G 0.037492 -1.5690e-05
6:20562210 G A 0.065548 -3.5803e-06
6:20577781 A G 0.037375 -4.8010e-05
6:20599031 A G 0.025973 6.1202e-05
6:20605157 A G 0.021915 -3.8027e-05
6:20608278 A G 1.506347 5.0721e-05
6:20620003 G A 0.576595 1.2986e-04
6:20625941 C T 0.042906 3.1950e-05
6:20631047 G A 0.022720 -2.7889e-06
6:20641900 A G 1.345650 -1.2018e-04
6:20644494 A G 0.453344 -2.2230e-05
6:20652717 G C 0.625392 1.1468e-04
6:20658587 C T 0.124958 4.0947e-07
6:20661250 C G 0.622305 1.7607e-04
6:20663335 A G 1.598348 -1.1145e-05
6:20667724 T C 0.072069 -4.9120e-06
6:20679709 G A 0.530022 4.3144e-04
6:20685486 C T 0.613905 9.6642e-05
6:20686996 A C 0.523650 4.8928e-04
6:20690311 G A 1.925111 -7.6423e-07
6:20694884 T C 0.350473 2.7647e-04
6:20698008 T C 0.027070 -7.3337e-05
6:20706418 T C 0.240737 -7.4465e-05
6:20717255 C T 0.353303 4.1873e-04
6:20725423 C G 0.442730 1.3558e-04
6:20728731 C T 1.566361 -1.5721e-06
6:20730082 T C 0.025174 -7.1545e-06
6:20731524 C A 0.270423 3.2056e-04
6:20732910 T C 0.069229 -2.3679e-04
6:20736237 A C 1.688301 -2.2363e-05
6:20739907 T C 0.424616 -2.2267e-05
6:20739958 A G 0.099813 -3.6369e-05
6:20740296 T C 0.790350 2.4818e-05
6:20765206 G A 0.214395 4.2682e-05
6:20771960 C T 0.845820 -1.2895e-05
6:20772317 A G 0.037566 -2.7023e-05
6:20819821 A G 0.053383 -3.8259e-05
6:20822505 T C 0.035979 1.4327e-05
6:20823506 G A 0.655071 1.3322e-05
6:20831911 C T 0.109700 6.7759e-05
6:20833602 T C 0.072981 4.5310e-05
6:20836967 C T 0.165670 1.7762e-04
6:20844330 G A 0.029001 1.6039e-05
6:20844741 G A 0.196618 -2.6262e-06
6:20848759 T G 0.037492 9.8578e-07
6:20878679 T C 1.900430 6.3693e-05
6:20894610 G A 0.107889 4.9414e-05
6:20899772 C T 0.163086 -5.1848e-06
6:20909533 C G 0.038160 -1.4718e-05
6:20916437 G A 0.132203 -2.9050e-05
6:20933677 T C 0.029202 9.8927e-06
6:20937046 G A 0.067369 2.3895e-05
6:20984212 A G 0.023415 4.7428e-07
6:20985338 A G 0.218465 2.7904e-05
6:20985390 A G 1.851364 -2.5535e-06
6:20992197 C T 0.053574 3.7399e-05
6:20997837 C T 0.115143 -2.6338e-05
6:20999387 G A 0.540629 -1.0538e-04
6:21004290 C T 1.056496 2.1507e-05
6:21008872 C T 0.999773 1.4508e-04
6:21013385 G A 0.244554 1.7653e-05
6:21013682 T C 0.044876 -1.4940e-04
6:21017869 A G 0.294033 1.6995e-05
6:21019174 T C 0.042373 1.6507e-05
6:21031903 A G 0.227517 -1.4675e-05
6:21043139 C T 0.541447 1.1700e-05
6:21045170 T C 0.053623 1.5745e-04
6:21048124 G A 0.380425 -2.7952e-05
6:21065449 T C 0.082789 -1.2339e-04
6:21073192 A C 0.350282 5.9655e-05
6:21076048 T C 0.043808 -6.3131e-05
6:21085832 C T 0.454996 3.3891e-05
6:21090622 A C 0.732316 -6.6867e-05
6:21102361 G C 0.077190 5.6606e-06
6:21111641 C T 0.108525 -5.4257e-05
6:21130870 G A 0.397803 -2.8831e-05
6:21136120 A G 0.730703 -1.1868e-07
6:21140532 T C 0.045207 1.1148e-04
6:21153045 T C 0.037933 -2.9737e-05
6:21153155 A G 0.033454 2.6608e-05
6:21160382 A G 0.640929 -1.2667e-05
6:21160447 T C 0.975241 -7.5655e-05
6:21166291 G A 0.122644 -1.9844e-05
6:21179278 T C 0.059764 -1.0411e-06
6:21183668 C T 0.414684 2.8029e-05
6:21183876 G A 0.367672 -6.8890e-05
6:21184810 G A 0.399338 2.9223e-05
6:21185705 C G 0.027001 2.6416e-05
6:21189286 A G 0.087356 2.0623e-05
6:21194299 G A 0.061371 -2.7224e-05
6:21200390 C T 0.135208 8.6652e-05
6:21202154 G T 0.161921 -2.4230e-05
6:21204796 A G 0.379565 1.8570e-05
6:21208899 A G 0.027498 -5.1962e-05
6:21209561 A C 0.034145 -7.8206e-07
6:21209999 G A 0.306039 -1.0802e-05
6:21213754 A C 0.037368 4.4435e-05
6:21224293 T C 0.396306 -4.3492e-06
6:21231007 A G 0.456892 -1.0117e-05
6:21231034 G C 0.389263 -1.2791e-05
6:21233144 G A 0.104961 2.7102e-05
6:21233345 C T 0.544423 5.2188e-08
6:21233431 G C 0.515016 -9.4022e-06
6:21234034 T G 0.364108 -1.0137e-05
6:21235381 G T 1.733235 -3.2010e-05
6:21237911 A C 0.031662 2.4132e-06
6:21239703 T C 0.574200 -8.5690e-05
6:21243947 A G 0.028248 -4.2125e-05
6:21256372 G A 1.014629 1.7516e-04
6:21263321 C T 0.374222 -4.8888e-05
6:21263371 T G 0.286399 2.2107e-05
6:21268028 C T 0.143949 5.2886e-05
6:21269125 G A 0.401788 -3.9094e-05
6:21271853 G C 0.070326 -6.7766e-06
6:21274355 G A 0.215544 2.4033e-05
6:21278388 G T 0.108515 2.4402e-05
6:21279280 T C 1.098739 1.2323e-04
6:21280820 A G 0.025739 -1.6524e-05
6:21284303 C G 0.020578 -2.3976e-05
6:21285567 G A 0.058794 -1.4497e-05
6:21287305 G A 0.544991 -4.7529e-05
6:21287993 T C 0.278310 -2.0621e-05
6:21289344 T G 0.049920 3.7729e-05
6:21292420 A G 0.069258 3.2054e-05
6:21293420 C T 0.285717 1.0443e-04
6:21293470 G A 0.048466 -1.4263e-05
6:21296968 C T 0.045317 1.1717e-04
6:21298254 A C 0.953326 -2.9857e-05
6:21299532 T C 0.046210 4.6496e-06
6:21300106 T C 0.091981 3.8177e-05
6:21304468 C T 1.188861 3.2820e-05
6:21304987 A C 0.079274 -3.3186e-06
6:21305746 C G 0.043762 -3.6973e-05
6:21311711 T C 0.056723 6.7469e-05
6:21312467 A G 0.299417 6.9000e-04
6:21315378 A G 0.654499 1.6835e-05
6:21316411 T C 0.079277 6.9124e-05
6:21327621 T C 1.493001 -8.8201e-05
6:21330808 C A 0.387270 6.2043e-05
6:21331247 T C 1.584073 -8.2039e-05
6:21331475 G A 1.197147 -2.7323e-04
6:21331640 T C 1.841059 -4.7165e-06
6:21335818 G A 0.054925 -2.6039e-05
6:21338339 A G 1.236771 -1.4924e-04
6:21340086 A C 1.342417 -1.3386e-04
6:21340311 G A 1.196560 -3.6160e-04
6:21340991 C T 0.149882 5.0821e-05
6:21342509 T C 1.908567 -9.8644e-06
6:21349982 A G 0.032516 -3.6954e-06
6:21350640 C T 1.917535 -2.8270e-05
6:21353299 G A 0.349188 2.2128e-05
6:21357289 A C 0.253484 2.4403e-05
6:21369834 A G 0.314341 6.3542e-05
6:21371238 C T 0.377991 1.6344e-05
6:21375136 G A 0.039644 1.1203e-05
6:21379785 C T 0.071536 -3.0093e-05
6:21383636 A G 0.075759 -1.9069e-05
6:21384613 G A 1.243130 -1.0746e-05
6:21385989 T G 0.711985 1.6261e-05
6:21387852 C A 0.529632 -2.2191e-05
6:21388894 A G 0.041997 -1.3607e-04
6:21392864 G A 0.729006 2.3455e-05
6:21393734 G A 0.722491 -1.1445e-05
6:21395408 A G 0.064516 -1.9416e-05
6:21396792 G A 0.061273 -4.4968e-05
6:21397715 A G 1.625921 2.8930e-05
6:21402434 G A 1.698528 7.3166e-05
6:21412023 T G 0.088249 4.1761e-05
6:21414883 T C 0.051906 -4.6871e-05
6:21416549 T C 0.039666 -2.3852e-05
6:21420198 G T 1.224554 -8.0350e-05
6:21425504 A G 0.049796 -4.4440e-05
6:21427935 T G 0.077434 -2.7251e-05
6:21432809 T C 1.060063 8.5563e-05
6:21436714 A G 0.092851 4.3012e-05
6:21441873 T C 0.063237 -5.5295e-05
6:21451301 T C 0.693153 -1.7029e-05
6:21461650 G A 0.037852 3.9083e-05
6:21463617 G A 0.042211 -1.4969e-05
6:21467741 A G 0.020507 -9.7207e-06
6:21468077 T G 0.640754 -5.3406e-05
6:21471086 C T 0.197472 1.6017e-05
6:21474854 A G 0.050923 -5.7642e-05
6:21474925 G A 0.025099 -1.4796e-05
6:21478086 A C 0.190623 2.2929e-05
6:21478427 C T 0.142949 1.9199e-04
6:21479200 G C 0.835729 6.8657e-05
6:21487456 A G 0.761746 7.0048e-07
6:21489809 A G 0.048823 1.0540e-05
6:21490911 T C 0.062588 6.5767e-05
6:21508761 C T 0.642652 -4.2808e-06
6:21522433 C A 0.298252 -3.7356e-06
6:21527362 A G 1.265110 1.2405e-05
6:21539166 C T 0.401746 -3.2632e-05
6:21544690 T C 0.056142 6.0054e-05
6:21546906 C T 0.070001 1.9132e-06
6:21566498 A G 0.023019 -2.1924e-05
6:21570038 A G 0.076889 -1.9688e-06
6:21594637 T C 0.061049 -2.9619e-04
6:21595712 T C 0.022792 2.6277e-05
6:21601917 C T 0.061770 -5.3244e-05
6:21614978 G T 0.344163 -3.3417e-05
6:21615188 C T 0.051893 -1.9608e-05
6:21616300 T C 0.084279 6.0955e-05
6:21621130 T C 0.028219 2.9077e-05
6:21623181 G A 1.439958 1.9622e-05
6:21631790 G A 0.031244 -4.1335e-05
6:21632961 A G 0.085610 1.6670e-05
6:21633883 C T 0.049657 1.7090e-05
6:21637725 G A 1.585920 1.2096e-04
6:21644884 T G 0.034113 5.9994e-06
6:21649085 A G 0.956767 2.6010e-05
6:21651003 T C 1.639183 1.4861e-04
6:21654790 C A 0.121070 -2.0498e-06
6:21658115 C T 0.077700 -2.6438e-06
6:21658881 A G 1.545254 1.8975e-04
6:21668435 C T 0.073302 5.2692e-05
6:21674378 T G 0.060582 1.3648e-05
6:21677060 A C 1.124838 1.0745e-06
6:21678178 G A 0.059774 -1.2205e-05
6:21681681 A G 0.026148 1.9595e-05
6:21681885 A G 1.035129 3.1579e-06
6:21684733 G A 0.025885 2.4123e-05
6:21685357 A G 0.227933 8.9266e-05
6:21687331 A G 0.256697 1.0385e-04
6:21688199 C T 0.036167 4.6296e-05
6:21690172 G A 0.388552 1.2828e-05
6:21691009 C T 1.157364 2.7069e-05
6:21691704 G A 0.487333 -2.9187e-05
6:21700242 A T 0.049407 4.3492e-05
6:21701892 T C 0.742901 -5.8922e-06
6:21718604 A G 0.436573 -1.2267e-04
6:21721025 G A 0.058592 -3.0759e-05
6:21724660 T C 0.065116 -1.0820e-04
6:21727465 T C 0.233045 1.2176e-04
6:21727822 G C 0.731891 -7.7419e-06
6:21729956 T C 0.084824 -6.7588e-05
6:21731736 A G 0.098090 -3.9620e-05
6:21732207 T C 0.058294 2.6318e-05
6:21733192 A G 0.050858 -5.3199e-05
6:21736531 A G 0.175680 -3.9022e-05
6:21740321 T C 0.793074 -4.4898e-06
6:21746181 G A 0.321018 -4.4761e-04
6:21754497 C G 0.060796 -1.3085e-05
6:21755718 G A 0.060524 -1.5570e-05
6:21759123 C A 0.200510 1.9907e-04
6:21769544 C T 0.383839 -3.3773e-04
6:21771466 A G 0.064698 4.8754e-06
6:21771687 C A 0.726922 1.5175e-05
6:21772032 A G 1.110278 -6.7753e-05
6:21777952 T C 0.790951 1.9638e-05
6:21780499 A G 0.176300 2.7840e-05
6:21781724 A G 0.724854 -1.0238e-05
6:21795787 G A 0.049845 2.7766e-05
6:21803094 C T 0.029546 5.0880e-05
6:21805168 G A 0.758633 3.4129e-06
6:21805620 G A 0.311855 -6.1624e-05
6:21805714 G A 0.341340 -4.5490e-05
6:21807967 G C 0.099229 -9.6790e-05
6:21808894 G A 0.075026 8.3221e-05
6:21809195 T C 0.316376 4.3649e-05
6:21813518 C G 0.021146 3.0585e-05
6:21813672 C T 0.092166 7.4114e-06
6:21815916 G A 0.746565 -4.7625e-05
6:21816351 A G 0.274240 2.8997e-05
6:21817932 T C 0.306649 3.8591e-05
6:21822656 C A 0.064821 -1.8108e-04
6:21824481 G A 0.370694 -3.3219e-05
6:21831292 G A 0.400344 -1.5122e-04
6:21836272 A G 1.589321 -4.0557e-05
6:21842955 G A 0.727182 7.4500e-04
6:21853601 A G 0.328950 -1.1766e-04
6:21855863 T C 0.870910 -1.9489e-06
6:21857511 G A 0.481634 -2.6913e-04
6:21857715 T C 0.056742 -6.8041e-05
6:21870475 C A 0.028631 -4.4640e-05
6:21871509 C T 0.040643 1.1193e-06
6:21885537 G A 0.299985 4.9465e-05
6:21886489 C T 0.288755 6.1163e-05
6:21887319 A G 0.673451 -6.1120e-06
6:21891576 T C 0.224811 -2.6560e-05
6:21893877 A G 0.036339 1.2964e-05
6:21895824 T C 1.336331 -8.6308e-06
6:21904934 C A 1.058407 1.2721e-05
6:21911578 T C 1.797020 -1.1163e-04
6:21912632 C T 0.376618 3.1145e-05
6:21914212 G A 1.966893 -7.2932e-05
6:21922559 A G 0.564196 -5.6006e-05
6:21924326 G T 0.588517 -4.9695e-05
6:21924877 T G 0.287343 4.5627e-05
6:21926318 A G 0.046615 2.7772e-05
6:21929578 C T 0.035668 -2.8529e-05
6:21936486 A G 0.201337 5.6211e-06
6:21936868 G A 0.557987 -7.9812e-05
6:21946455 A G 0.044911 -5.4613e-05
6:21950971 C T 0.888184 -1.1769e-04
6:21956404 G A 0.582333 3.0073e-05
6:21957695 G A 0.484282 -2.9009e-04
6:21959476 A G 0.068274 2.5643e-05
6:21959574 C A 0.504503 -3.4708e-06
6:21960455 T C 0.762930 2.4556e-05
6:21967241 G C 0.127756 4.9480e-05
6:21968064 A G 0.078817 7.3316e-05
6:21970113 G A 1.944946 -5.5951e-05
6:21971023 A G 1.868554 -1.1983e-04
6:21971844 T A 0.107837 1.1797e-04
6:21973698 A C 1.114831 5.3269e-05
6:21973949 T C 0.168192 3.9862e-05
6:21985247 A G 0.658635 5.6842e-05
6:21986376 A C 0.996764 -1.3749e-04
6:21996860 G A 1.412584 1.1095e-05
6:21996894 G A 0.073036 -1.9047e-05
6:21999300 C T 0.710661 2.2738e-05
6:22000830 G A 0.071056 -1.2158e-04
6:22001569 T C 0.072059 -9.3780e-05
6:22003452 T G 0.587299 -2.0098e-05
6:22003651 T C 0.168273 -2.2688e-06
6:22006676 A G 1.042140 -2.5132e-05
6:22014905 G A 0.036891 -8.5321e-05
6:22017738 C T 1.036031 -2.0106e-05
6:22021230 G T 0.089213 4.8532e-06
6:22027275 A C 0.122514 -5.2714e-06
6:22030724 T C 0.122839 -1.4770e-06
6:22033010 G A 0.696646 2.2188e-05
6:22034416 C T 0.772168 -1.0385e-05
6:22034957 T C 0.678245 -9.0646e-06
6:22036867 T C 0.864019 -3.2540e-05
6:22038526 G A 0.219108 4.4236e-05
6:22038579 G T 1.034869 4.7675e-05
6:22039241 T C 0.190214 2.8918e-05
6:22041326 T C 0.140713 -1.8288e-04
6:22043393 G A 0.442149 -9.7635e-06
6:22043658 G T 0.854084 -6.6867e-06
6:22044638 T C 0.415817 -3.1851e-05
6:22045016 C T 0.243993 5.7139e-05
6:22045335 T G 0.067138 1.1446e-04
6:22050309 C T 1.882296 1.3172e-04
6:22056131 G A 0.768237 -3.4317e-04
6:22056923 C A 0.629884 -2.3356e-04
6:22058817 C T 0.198763 -2.8705e-06
6:22059569 A G 0.087970 9.8192e-06
6:22061040 A G 1.240640 1.6155e-04
6:22070076 A G 0.031253 -7.7172e-05
6:22076031 T C 1.257116 1.6122e-04
6:22078097 A G 0.025505 4.6141e-05
6:22079782 A G 0.046232 1.9723e-06
6:22082755 A G 0.095441 4.7112e-05
6:22086292 G A 1.142047 1.2359e-04
6:22087557 T C 0.128830 -1.0979e-04
6:22100075 A G 1.090495 7.7902e-05
6:22103237 T G 0.944186 4.9495e-05
6:22106979 T C 0.368610 2.6075e-05
6:22110797 G A 0.128282 -8.0436e-05
6:22112043 A G 0.823240 1.5127e-04
6:22112950 T G 0.085104 4.2337e-05
6:22115625 G A 0.029942 -2.6730e-04
6:22122389 G A 0.797089 6.5333e-05
6:22125964 C T 0.915925 2.3038e-04
6:22129330 G A 0.147412 -3.6974e-05
6:22131929 A C 0.861208 7.2871e-05
6:22132953 A C 0.061166 6.8735e-05
6:22137648 G C 0.752563 3.9374e-04
6:22139729 A G 0.845398 4.8506e-05
6:22140004 G A 0.953956 1.2994e-04
6:22141745 T C 0.032276 -4.7688e-05
6:22150358 A G 0.308794 2.9466e-05
6:22152085 G A 1.946156 -8.8941e-05
6:22153416 C T 0.115244 -5.0371e-05
6:22154789 A G 0.060364 4.1184e-05
6:22155622 A G 1.205128 2.9113e-06
6:22155884 A G 0.031698 9.7932e-05
6:22160102 A G 1.618384 -1.8324e-05
6:22160173 G T 0.038203 1.2176e-04
6:22161904 T C 1.496457 -3.5344e-06
6:22162503 C A 1.679381 8.4599e-06
6:22186317 T C 1.556991 -2.9351e-05
6:22190338 G A 0.116227 -2.8884e-05
6:22191966 T C 1.829997 -2.6030e-05
6:22193404 C T 0.371132 -2.5044e-05
6:22196427 A G 1.414320 5.0818e-06
6:22197042 C T 0.076937 1.2142e-04
6:22197954 C T 0.046852 -1.0904e-06
6:22198366 T C 1.841997 5.7098e-05
6:22203977 C A 0.302433 -1.6947e-04
6:22206045 G A 0.020662 1.9252e-05
6:22207494 T C 0.740424 2.0506e-05
6:22208975 G C 0.240776 -8.1938e-06
6:22209151 G A 0.345864 3.1606e-06
6:22213397 G C 0.637667 -1.6846e-05
6:22217972 G A 0.122719 -4.7135e-05
6:22219463 A G 0.258310 6.4161e-05
6:22219652 G A 0.076369 4.3986e-06
6:22220860 T C 0.183800 -3.3422e-05
6:22223717 C T 0.063049 -4.3716e-05
6:22224327 G T 0.044918 -6.3689e-06
6:22231491 A G 0.106185 4.7043e-05
6:22231659 G A 0.346955 -1.3691e-04
6:22232163 A G 0.052851 3.6434e-05
6:22235073 T C 0.055717 -1.7332e-04
6:22238362 A G 0.238595 2.5492e-05
6:22247294 A G 0.056249 1.4173e-05
6:22249562 T C 0.238978 3.5325e-05
6:22249659 G A 0.133472 7.6861e-07
6:22252831 A G 0.027878 -1.7393e-05
6:22255611 T C 1.590146 2.7932e-05
6:22256845 C A 0.402623 -6.0064e-05
6:22263249 T C 0.208144 -3.7781e-06
6:22268346 G A 1.973696 -1.3540e-05
6:22273944 G C 0.539155 1.9860e-05
6:22274556 G A 0.742440 4.5552e-05
6:22276795 G C 0.345335 5.7143e-05
6:22280214 G T 0.142758 3.7922e-05
6:22281828 G A 0.028663 -1.0164e-05
6:22282731 G A 0.216316 -2.2437e-05
6:22283272 G C 0.204346 4.3789e-05
6:22283885 T C 0.257573 5.9269e-05
6:22286074 A G 0.116068 2.5444e-05
6:22291109 T C 0.251348 -5.3665e-06
6:22291538 A G 1.028004 2.2939e-05
6:22292358 G A 0.042214 8.3879e-06
6:22292590 G A 0.033782 -2.5334e-05
6:22292701 G A 0.053522 -2.7839e-05
6:22294540 C A 0.026148 1.0538e-05
6:22304204 C A 1.233951 -1.2767e-05
6:22309407 T C 0.053964 3.5669e-06
6:22319447 C T 0.035070 1.4980e-05
6:22319917 G A 1.844941 6.1952e-06
6:22321910 A G 0.020938 1.7052e-04
6:22327130 A G 0.838125 4.4948e-05
6:22332474 C T 0.025012 3.2683e-06
6:22334089 C T 1.783778 -7.6883e-06
6:22340901 T C 0.022068 1.5857e-05
6:22341469 A G 1.012243 2.5770e-05
6:22344053 T C 0.026365 -2.5046e-04
6:22353910 G A 0.180379 -1.1556e-04
6:22358196 A G 1.105503 1.5204e-05
6:22359515 A G 0.171282 8.0352e-05
6:22365762 G A 0.142953 5.8888e-06
6:22368558 A G 0.137873 -1.4049e-05
6:22390580 T C 0.160197 -4.5394e-05
6:22390829 G A 0.079654 3.8840e-05
6:22391406 C T 1.354121 -7.3539e-05
6:22393300 A G 0.048936 -1.1429e-04
6:22396382 G A 0.099154 -1.4660e-05
6:22403592 G A 0.080657 4.1965e-05
6:22405078 G A 0.156838 -5.1189e-05
6:22406519 A G 0.899641 1.9326e-04
6:22410386 A G 0.024444 6.4937e-05
6:22410565 A G 0.399039 6.5044e-05
6:22413783 A G 1.877239 -6.2946e-05
6:22418385 G A 0.399847 -1.8589e-03
6:22420000 T C 0.194593 -1.4145e-05
6:22433303 C A 1.958902 -3.0583e-06
6:22446841 G A 0.022266 -8.6682e-06
6:22447661 T G 0.035564 -8.2209e-05
6:22453994 A G 0.382765 -4.9734e-05
6:22454221 G A 0.342417 1.4545e-05
6:22466978 T C 0.061143 4.6548e-05
6:22467601 C T 0.186407 -1.4163e-05
6:22469034 A G 0.062909 6.0392e-06
6:22475939 G A 0.028147 -7.3120e-05
6:22476568 T C 0.042367 1.8618e-05
6:22480095 C A 0.696178 -1.0168e-05
6:22484822 G A 0.028300 3.9480e-05
6:22495180 C T 0.468625 -3.1688e-05
6:22500458 G A 0.059465 1.1073e-04
6:22511958 A G 0.395751 5.6143e-05
6:22523176 A G 1.500336 4.4306e-06
6:22527784 G A 0.166351 -9.3988e-05
6:22531040 G A 0.025028 -5.4028e-06
6:22536534 G A 0.240556 3.3744e-05
6:22542906 A G 0.519317 1.3546e-06
6:22546686 G A 0.037602 -1.1762e-04
6:22557667 C T 0.068855 -7.0080e-05
6:22570064 T C 0.148425 1.1878e-05
6:22570245 A G 0.576374 1.9124e-04
6:22573587 A G 0.158273 5.2253e-05
6:22579329 G A 0.048115 2.3674e-05
6:22585607 C T 0.046775 -6.2693e-05
6:22585924 A G 0.140982 -4.1537e-05
6:22586250 T C 0.037638 2.4903e-05
6:22586911 A G 0.033983 2.1429e-05
6:22599103 C G 0.108015 -4.3598e-05
6:22608225 A G 0.145199 1.6847e-05
6:22611753 G A 0.037992 1.0468e-04
6:22624807 G A 0.730054 -3.1212e-05
6:22643765 A C 0.125942 9.3513e-06
6:22647278 T C 0.077992 2.2863e-05
6:22647683 A G 0.146977 5.6116e-07
6:22652986 C T 0.254292 -7.0759e-06
6:22664716 A G 0.097960 3.2358e-05
6:22668994 G T 0.211389 1.4587e-05
6:22669732 C G 0.047605 -7.1368e-05
6:22673712 C T 1.522728 1.5203e-05
6:22692553 C T 0.024272 6.2204e-05
6:22693329 T C 0.269323 -1.9788e-05
6:22696773 T C 0.061932 -4.8894e-06
6:22706004 G A 0.512978 -6.1538e-06
6:22708920 T C 1.097713 2.7299e-05
6:22713925 G C 0.091215 -1.1761e-04
6:22722969 T C 0.604518 -5.6581e-05
6:22723147 A G 0.044262 8.0753e-05
6:22723275 A G 0.066058 3.8599e-05
6:22729300 T G 0.298194 8.6020e-06
6:22743403 G A 0.596287 -3.8201e-05
6:22747334 A G 0.619549 -1.9594e-05
6:22749157 C T 0.671978 4.9317e-05
6:22755579 A G 0.089317 8.3437e-06
6:22759710 T G 0.308077 -4.9450e-06
6:22760177 G T 1.027858 4.3706e-05
6:22781161 T C 0.052581 1.0673e-04
6:22786677 G T 0.240273 1.4914e-05
6:22787601 G A 0.040965 9.2030e-06
6:22802956 C T 0.818007 -1.1606e-05
6:22803097 C T 0.039634 -5.5907e-05
6:22803500 A G 0.453110 -1.9568e-05
6:22807824 A G 0.254863 -8.1312e-06
6:22834829 A G 0.085539 -3.7138e-05
6:22839615 C T 1.728853 -7.1943e-05
6:22841883 G A 0.390010 -5.1308e-05
6:22843332 C T 0.655132 -2.5637e-05
6:22854750 C T 1.430234 -9.5639e-05
6:22863235 T C 0.372849 -8.1379e-05
6:22864366 G A 0.374482 3.9726e-05
6:22877032 T C 0.045921 -3.5164e-05
6:22879454 C T 0.188533 -5.9111e-05
6:22890428 A G 0.028271 1.4224e-05
6:22890460 C T 0.121310 3.6628e-05
6:22893148 C A 0.029296 -4.5826e-07
6:22896413 C T 0.587286 3.1141e-05
6:22901378 C T 1.331622 -2.3835e-05
6:22905459 T C 0.117386 1.3375e-05
6:22905803 C T 0.542605 3.4452e-07
6:22907994 A G 0.270381 2.9910e-05
6:22912127 G T 1.398017 -1.3506e-05
6:22913065 T C 1.889171 -7.9484e-05
6:22913467 T C 0.157873 -4.1732e-06
6:22915405 C A 0.043159 -3.9866e-06
6:22917499 C T 0.245772 -5.0921e-06
6:22927332 A G 0.121579 -6.1412e-05
6:22947194 T C 1.979789 3.1821e-05
6:22957737 T C 0.454486 -1.5902e-05
6:22961354 T C 0.036706 -2.9747e-05
6:22964254 G C 0.061134 4.7597e-05
6:22964439 G A 0.020432 -3.1543e-05
6:22994295 G A 0.983700 -4.8933e-05
6:23009496 A C 0.518016 -8.7694e-05
6:23011580 C T 0.441296 -1.8041e-05
6:23013536 C A 0.037673 8.8270e-06
6:23014446 C A 0.406615 1.8438e-05
6:23020222 C T 0.043779 -1.4322e-05
6:23032479 G C 0.021185 -8.9771e-05
6:23032865 T C 0.023074 4.5293e-05
6:23035272 A G 0.021062 -4.2756e-05
6:23037354 G T 0.164115 -2.4126e-05
6:23041741 T C 0.053643 -7.6882e-05
6:23043974 G A 0.661121 -1.5370e-05
6:23048325 A C 0.037845 -1.0353e-04
6:23048660 T C 0.437839 -4.9258e-06
6:23050735 A C 0.666846 -1.6868e-05
6:23051698 C T 0.190681 1.2296e-05
6:23057637 C T 0.228946 -2.3448e-05
6:23077311 A G 0.620656 4.4993e-06
6:23088224 G A 0.059842 -1.3636e-04
6:23093139 G C 0.131362 4.3807e-05
6:23108171 T C 0.084682 -3.5472e-05
6:23108417 T C 0.025661 -5.0021e-05
6:23120063 A G 0.766666 2.1782e-06
6:23126597 T C 0.442334 -1.2109e-05
6:23141221 C T 1.975855 -5.2856e-05
6:23145347 C A 0.139762 1.4037e-05
6:23147307 C A 0.062085 -2.1028e-04
6:23180055 A G 0.029432 -6.4012e-05
6:23184419 A G 0.920236 6.4458e-05
6:23188059 G A 0.200039 -3.5024e-05
6:23188714 C T 0.496324 3.0039e-05
6:23189857 A G 0.038508 -1.8283e-04
6:23193131 C T 0.422668 3.2250e-05
6:23193391 C T 0.577439 3.2513e-05
6:23193451 T C 0.115945 -6.2288e-05
6:23193476 C T 1.975433 -7.4288e-05
6:23194461 G C 0.487337 -1.1704e-04
6:23199521 T C 1.034382 2.9884e-04
6:23199879 C T 0.025207 4.5987e-05
6:23200749 C T 0.458196 -1.7902e-04
6:23200888 T C 0.591516 6.8302e-05
6:23202058 C T 0.073795 -6.1213e-05
6:23202774 T C 0.842977 9.3202e-06
6:23207033 G A 0.250037 -1.0872e-05
6:23208904 G A 1.267145 2.2521e-05
6:23214230 G A 0.536945 6.7535e-05
6:23214548 A G 0.276308 1.3512e-04
6:23221700 A G 0.145997 6.5017e-06
6:23230060 T C 0.025047 -4.4751e-05
6:23231316 A C 0.263107 -8.1991e-06
6:23238676 A G 1.191214 1.2776e-05
6:23242780 G A 0.709015 2.2144e-05
6:23245298 T C 0.183034 2.3247e-05
6:23250115 T C 0.523913 1.6557e-05
6:23250977 T C 0.058605 7.0312e-05
6:23260501 T G 0.027131 7.6786e-05
6:23261366 C A 0.254587 -1.0000e-04
6:23262701 T C 0.287619 2.7172e-05
6:23263675 G A 0.580444 -3.6119e-05
6:23269862 C T 0.052922 -2.1201e-05
6:23270861 C G 0.044957 7.0957e-05
6:23271698 G A 0.829819 -4.2276e-05
6:23274863 T C 0.026375 7.9461e-05
6:23277975 T C 0.173901 1.3227e-05
6:23279094 C A 1.805797 1.1568e-04
6:23281210 A G 0.050828 3.7107e-05
6:23289200 G C 1.620387 3.2497e-05
6:23289582 T G 0.325945 -3.1090e-04
6:23304236 A G 0.024359 4.9496e-05
6:23315791 C T 0.203398 -5.7615e-05
6:23319192 C A 0.078086 -1.4954e-05
6:23319736 G A 0.069222 -1.1476e-04
6:23320121 T G 1.248595 5.3031e-05
6:23320162 C T 0.332203 -4.5225e-05
6:23334144 G A 0.029072 6.4419e-06
6:23334930 T G 0.020039 -1.0114e-04
6:23335201 C G 0.026644 5.0651e-05
6:23335737 T C 0.132553 -8.2086e-06
6:23336128 G A 0.050192 -1.4609e-05
6:23337187 C G 0.163054 3.2197e-05
6:23337813 G A 0.396644 3.7328e-05
6:23337844 A G 0.205615 1.3970e-05
6:23346624 A G 0.439400 -3.0682e-05
6:23347907 T C 0.071877 2.3289e-05
6:23357902 T C 0.744261 9.4553e-06
6:23358604 A G 0.047158 -5.8363e-05
6:23365820 A G 0.986095 1.9764e-05
6:23376983 A G 0.688200 2.1115e-05
6:23379359 G A 1.206440 -1.1315e-05
6:23380648 C A 0.121839 2.7410e-05
6:23380768 G A 1.178331 -1.2540e-04
6:23382085 C A 0.231666 -1.5781e-05
6:23382322 A G 0.034768 1.2498e-05
6:23382405 C T 0.040137 -1.2545e-05
6:23388220 A G 1.642023 -5.1289e-05
6:23389760 G A 0.173203 8.8300e-05
6:23392310 T C 0.060326 -1.0720e-04
6:23395165 A G 0.631085 -3.9869e-05
6:23396134 G T 0.051893 -8.4782e-05
6:23399315 A G 0.038547 -1.6163e-04
6:23401282 T C 0.797465 5.8742e-06
6:23401866 G A 0.078437 9.5567e-07
6:23404276 C T 0.179912 4.0826e-05
6:23408332 G T 0.518879 2.2232e-05
6:23408417 T G 0.216583 -6.0040e-06
6:23408624 A G 0.072802 1.9804e-04
6:23408818 T C 0.169840 -3.0931e-05
6:23408998 C T 0.031000 4.3044e-05
6:23409431 G A 0.052841 2.0041e-05
6:23410019 G A 0.137338 -3.4464e-05
6:23411624 A G 0.890485 -4.0219e-05
6:23417123 T C 0.221172 1.7770e-05
6:23421034 G A 0.807430 -4.4906e-05
6:23424485 G A 0.404343 -1.9082e-05
6:23434736 A G 0.581295 1.6210e-04
6:23436237 C T 0.032597 1.0721e-04
6:23437676 A C 0.026898 -3.8919e-06
6:23438085 G A 0.162291 -3.3552e-04
6:23439477 C G 1.629835 5.5605e-05
6:23439826 G T 0.106639 -4.7054e-05
6:23440395 A G 0.025612 -3.3466e-06
6:23440413 C T 0.144014 -3.3522e-05
6:23440875 A G 0.077041 2.2627e-05
6:23441984 C T 0.023418 2.8298e-06
6:23442265 C G 1.185446 -2.8009e-06
6:23443347 G A 0.558737 2.6777e-05
6:23450040 T G 0.067171 2.4475e-05
6:23454783 C A 0.825992 -4.2623e-04
6:23456294 A C 0.323728 -2.1919e-05
6:23458098 C T 0.098327 1.1147e-04
6:23460191 G T 0.030513 -2.6519e-05
6:23460906 C T 0.495912 -7.1545e-06
6:23469561 G A 0.617144 -1.7898e-05
6:23474351 G T 0.297363 6.9565e-06
6:23475473 G A 1.377601 -9.7260e-05
6:23482249 C T 0.081744 2.4486e-05
6:23489487 T C 0.039725 1.3037e-05
6:23489777 A G 0.043821 5.6214e-06
6:23490117 G A 0.030280 4.6382e-05
6:23492750 T C 0.062409 3.6935e-05
6:23492797 T C 0.872708 -4.8096e-05
6:23496806 A G 0.030594 -1.1608e-06
6:23496957 C T 0.078051 6.3038e-05
6:23497282 G A 0.168016 2.4935e-05
6:23497530 T C 0.520012 3.3709e-05
6:23501339 A G 0.024148 3.0344e-06
6:23504700 C A 0.110252 4.3615e-06
6:23505667 A G 0.082650 -2.8176e-05
6:23507631 G A 0.676996 -2.2952e-05
6:23509758 A G 0.087600 9.7361e-05
6:23513468 T G 0.190078 -1.1316e-05
6:23514346 C T 0.034830 -6.2922e-05
6:23523148 A C 0.476308 -2.2985e-05
6:23526341 G A 0.574297 1.4472e-04
6:23529318 A C 1.917519 -2.2258e-05
6:23546307 T C 0.038134 1.4197e-04
6:23548350 A G 0.495409 -1.8762e-05
6:23559146 T C 0.039322 3.4434e-05
6:23570894 G A 0.138142 -3.7057e-04
6:23582419 A G 0.034246 2.4772e-05
6:23587575 C T 0.529652 7.2422e-05
6:23588957 G A 0.875613 6.8936e-06
6:23590536 C T 0.213048 1.9983e-06
6:23593195 A G 1.011182 -1.7645e-06
6:23594993 A C 0.047599 3.1237e-05
6:23595187 A G 0.064113 4.7866e-05
6:23595915 C T 0.056005 -2.1352e-05
6:23597831 G T 0.797397 -4.1069e-05
6:23597967 G A 0.021185 -5.0585e-06
6:23599392 A C 0.385053 1.1744e-05
6:23599866 C G 0.073438 1.1761e-04
6:23605889 G T 0.086947 1.9864e-05
6:23609434 A G 0.081718 1.1196e-05
6:23615428 G A 0.041429 -2.4975e-05
6:23615974 T G 0.125062 8.5392e-06
6:23617867 A G 0.188718 4.6264e-05
6:23621288 A C 1.185281 -7.4777e-05
6:23627683 C T 0.103160 7.0906e-05
6:23628611 T G 0.617160 -1.3913e-04
6:23631252 G A 0.035304 1.2798e-05
6:23631684 C T 0.046463 -3.7373e-05
6:23639152 T C 0.107084 -1.7209e-05
6:23640810 T C 0.114130 -6.6689e-06
6:23641880 A G 0.101303 8.9864e-06
6:23644013 A G 1.978107 2.6418e-05
6:23648084 A G 0.374427 -2.7850e-05
6:23651177 T C 0.024846 -5.4279e-05
6:23651526 C T 0.873903 -8.8309e-07
6:23652193 C T 0.324971 -2.2637e-06
6:23653160 A G 0.136873 -1.0333e-05
6:23655053 C T 0.599279 -6.2725e-05
6:23655149 A G 0.037531 1.4491e-05
6:23655161 C T 0.049348 -2.4586e-04
6:23656325 C A 0.994054 3.1058e-05
6:23656647 G A 0.372145 5.8470e-05
6:23657168 C T 1.100699 -1.7641e-05
6:23657251 C T 0.339074 9.0782e-05
6:23657723 A G 0.081274 -1.2763e-06
6:23658361 G A 0.573888 2.4439e-05
6:23659229 A G 0.077817 -3.0963e-05
6:23661945 A G 0.915429 1.6455e-05
6:23662489 A C 0.402386 -3.0952e-05
6:23663783 T C 0.082835 -4.3916e-05
6:23663865 G C 0.931550 -1.8734e-05
6:23664761 A G 1.432480 -1.1631e-05
6:23674149 G A 0.729493 1.3968e-04
6:23675439 A G 0.351940 -4.4656e-05
6:23681807 C T 0.536477 -1.1223e-06
6:23688389 C T 1.358341 -1.0833e-05
6:23689068 T C 0.106899 8.5796e-06
6:23704605 G T 0.037157 7.5630e-05
6:23707756 C T 0.651620 -8.8859e-05
6:23713003 G A 0.032552 1.9011e-05
6:23724469 G T 0.092910 6.5844e-06
6:23730124 T C 0.130486 1.1106e-05
6:23732751 C A 0.430192 1.3764e-05
6:23735394 A G 1.243431 -4.2162e-05
6:23736981 A C 0.429559 1.6858e-05
6:23753025 C T 0.894734 -2.6430e-05
6:23756324 G A 0.211503 1.6279e-05
6:23761746 C T 0.172697 -6.4133e-05
6:23764992 A G 1.317928 -1.4106e-05
6:23767170 A C 0.142751 -2.7995e-05
6:23772824 A G 0.052432 -3.3501e-05
6:23780748 G A 0.235145 -1.3565e-04
6:23781824 C T 0.424908 1.5736e-05
6:23788611 C T 0.046573 -2.5968e-05
6:23789821 C T 0.040981 4.8962e-05
6:23790159 C T 0.033331 1.0924e-04
6:23792009 A C 0.024934 -4.8829e-05
6:23796356 T G 0.574096 -1.3882e-06
6:23812225 A C 1.181330 -1.4127e-05
6:23825502 T C 0.164066 -4.9137e-05
6:23829875 G A 0.020464 -6.8705e-05
6:23840952 A G 0.042286 -3.1722e-05
6:23841132 G C 1.561775 1.9084e-05
6:23850548 G A 0.643681 -1.1518e-04
6:23858795 T C 0.025005 6.9750e-05
6:23864345 C T 0.049316 -2.1373e-05
6:23869360 G A 0.021114 1.0397e-05
6:23873969 T C 0.085324 -1.6747e-05
6:23880317 A G 0.636333 1.6118e-05
6:23885295 C T 0.213979 -6.7326e-05
6:23889715 T C 1.085581 2.5488e-05
6:23896919 A C 0.050686 -3.3282e-05
6:23899452 T C 0.033743 7.9584e-05
6:23899574 C G 0.045551 -9.3994e-05
6:23901984 A G 1.000156 4.6113e-05
6:23904904 T C 0.085782 1.4678e-05
6:23905654 T C 0.976115 4.7390e-05
6:23909381 G A 1.645217 5.8228e-06
6:23909388 T G 0.088200 -9.4064e-05
6:23910223 C G 0.078784 8.0125e-05
6:23911715 C A 0.592512 1.0315e-04
6:23912350 T C 1.908632 1.7323e-07
6:23915644 A G 0.026790 -5.4393e-05
6:23915870 G A 1.154751 1.7355e-05
6:23916638 T C 0.069329 3.7641e-05
6:23918399 C T 0.170934 1.3077e-05
6:23920050 T C 0.342570 -3.7944e-05
6:23924231 T C 0.089940 7.4111e-05
6:23926076 T C 0.199098 -4.8204e-05
6:23927186 G A 0.086249 -4.7099e-05
6:23937382 T C 0.067667 9.6238e-05
6:23939839 A G 0.037719 2.2504e-05
6:23941870 A G 0.025583 8.4107e-05
6:23942886 A G 0.039683 6.5401e-05
6:23944129 C T 1.797627 -3.0865e-05
6:23944353 C T 1.364936 4.3413e-06
6:23944579 C T 0.021792 -2.2602e-05
6:23945271 A C 0.636164 -4.1834e-05
6:23947702 A G 0.113481 -7.2761e-05
6:23951514 A C 0.055979 -1.1909e-06
6:23952835 T C 0.060442 1.1193e-04
6:23954057 C T 0.069956 -6.7127e-06
6:23954438 G A 0.254571 -4.6626e-05
6:23955441 C A 1.743907 -2.8522e-05
6:23957649 G T 0.101261 5.3547e-05
6:23961431 C T 0.932355 -2.4649e-05
6:23964399 T C 0.180074 -2.9877e-05
6:23968612 T C 0.028946 -7.1450e-05
6:23970874 T C 0.485448 -2.9077e-05
6:23977762 C T 0.385362 -8.3506e-05
6:23977847 G A 0.308600 4.3808e-05
6:23977998 G C 0.021604 1.7889e-05
6:23978515 G T 1.338610 4.5318e-06
6:23978744 G A 0.415648 2.1232e-05
6:23979252 C T 0.134277 1.0003e-06
6:23989093 A G 0.093880 -2.5686e-05
6:23990794 C T 0.111190 -1.6094e-05
6:23996886 A G 0.469384 3.4584e-06
6:23998157 G A 0.176108 1.3622e-06
6:23998377 G C 0.307042 2.7740e-05
6:24002872 C T 0.028219 -2.9462e-05
6:24006893 C T 0.356689 3.1867e-05
6:24009083 T C 0.144481 -2.0665e-05
6:24010193 T C 0.098012 -5.5232e-05
6:24010696 A G 0.108090 -1.8413e-05
6:24010781 G A 0.021675 3.6031e-06
6:24014419 T G 0.104185 2.0384e-06
6:24017867 T C 0.766316 6.1701e-05
6:24020642 G A 0.181756 2.7820e-05
6:24020663 A G 0.068586 -6.1995e-05
6:24022898 C T 0.161587 2.4204e-05
6:24026110 A G 0.259654 4.3665e-05
6:24027852 G A 0.044253 3.0723e-05
6:24033565 T A 0.259170 -3.6277e-05
6:24034089 C T 0.415976 1.2425e-05
6:24049556 G A 0.057972 7.8489e-05
6:24052526 T C 1.133556 3.3393e-05
6:24053389 C T 0.161372 3.4622e-05
6:24061327 G A 1.898713 9.4252e-05
6:24065658 G T 0.147390 4.6357e-05
6:24065688 A G 0.069670 3.9028e-04
6:24070358 C T 0.054412 3.6259e-04
6:24070585 G A 0.484386 3.5234e-05
6:24073404 A G 1.717016 -1.4353e-05
6:24077406 T C 0.037222 -5.7915e-05
6:24078278 A G 0.623811 8.5296e-06
6:24080628 G A 0.456538 1.6910e-05
6:24090497 A G 1.080738 2.4110e-05
6:24100025 C T 0.028972 -2.9169e-05
6:24102223 A G 0.052614 -2.0370e-04
6:24102723 G A 0.203119 8.8206e-06
6:24105273 C T 0.153021 -3.7685e-05
6:24105330 A G 1.690242 -4.4832e-05
6:24105501 G C 0.759795 -1.4210e-04
6:24107093 A C 0.310174 -3.5117e-06
6:24108623 A C 0.049537 -7.0430e-05
6:24112370 G T 0.070865 1.1497e-04
6:24113383 C T 1.958211 -5.7231e-05
6:24114211 C A 0.065236 -1.5889e-04
6:24123314 G T 0.552719 6.9991e-05
6:24127894 C G 0.039377 -1.8831e-05
6:24132022 A G 0.072059 -4.0330e-05
6:24133472 C T 0.163862 7.4501e-06
6:24139942 G A 0.227079 -2.1528e-06
6:24147360 A G 0.121712 6.3367e-05
6:24147572 A G 1.067447 -3.0387e-04
6:24148142 A G 0.049933 -4.1178e-05
6:24157705 A C 0.051426 -7.3717e-05
6:24157932 G A 0.115273 -5.7053e-05
6:24162077 G A 1.904335 8.4879e-06
6:24164911 C T 0.216544 1.5971e-04
6:24166642 G A 0.077690 -1.7996e-05
6:24167748 C T 0.288080 2.7881e-05
6:24172526 A G 0.027761 5.0712e-05
6:24178999 A G 1.090524 -9.6845e-05
6:24188947 C T 0.383482 -3.6528e-05
6:24198083 A G 0.046784 -4.3611e-05
6:24205236 A G 0.272377 -5.5752e-05
6:24210784 G A 0.084539 6.8782e-06
6:24220160 T C 0.329866 1.4191e-04
6:24221523 C T 0.083981 4.0342e-05
6:24221888 C T 1.774686 -4.9909e-05
6:24229940 C T 0.112115 1.1010e-04
6:24234933 G A 1.532884 -2.3115e-05
6:24239654 T C 0.025508 2.8323e-05
6:24241601 C A 0.091147 -2.7033e-05
6:24247922 G A 0.161541 9.1213e-05
6:24249780 T C 0.049313 -1.0492e-05
6:24249893 G A 0.138467 1.4713e-05
6:24257745 T C 0.205716 -1.5894e-06
6:24274031 A G 0.044515 -1.2155e-04
6:24289593 T C 0.258015 7.0550e-05
6:24291203 C T 1.322066 -3.4131e-05
6:24292282 T C 0.363553 5.9266e-05
6:24302046 C G 0.075467 7.9614e-05
6:24305848 A G 1.753716 -2.8078e-05
6:24306387 G T 0.153703 -2.0471e-05
6:24308035 C G 1.211970 -7.4596e-05
6:24315442 G A 0.132307 2.7769e-05
6:24317666 A G 0.295461 -5.9520e-05
6:24322115 T G 0.063951 -6.0616e-05
6:24328425 A C 0.122034 4.5371e-05
6:24329348 A G 0.122845 -1.7632e-05
6:24330735 T C 0.038102 -2.8161e-05
6:24341357 A C 0.490469 -1.9682e-05
6:24342612 G A 0.164917 4.2230e-05
6:24347898 C T 0.178539 4.4015e-05
6:24349532 G A 0.050845 1.6465e-05
6:24353436 C A 0.067937 7.6287e-05
6:24357034 C T 0.028582 -3.0845e-05
6:24357796 A G 0.113024 3.2128e-05
6:24362204 C T 0.667323 2.3832e-05
6:24367443 C A 0.293192 9.0573e-06
6:24376261 C A 1.941388 5.2480e-06
6:24376705 T C 0.213791 9.1808e-05
6:24377079 C G 0.030919 -1.1823e-05
6:24383966 C T 0.115805 -1.2971e-04
6:24392053 C A 0.080375 5.9350e-05
6:24397436 A C 0.035736 -1.0152e-04
6:24398108 T C 0.032328 -4.5073e-06
6:24399680 A G 0.513280 1.0478e-05
6:24401654 T G 0.552729 3.8067e-06
6:24403411 C T 0.065068 -3.3040e-05
6:24417620 G A 0.132381 2.5628e-05
6:24418348 A G 0.716445 -4.8429e-05
6:24419556 C T 0.034233 9.3030e-05
6:24423824 T C 0.030491 4.2852e-05
6:24424231 T G 0.293955 3.4828e-06
6:24425447 A G 0.313429 -3.0000e-05
6:24431414 C T 1.374485 -7.2751e-05
6:24437458 C T 0.882604 -3.9520e-05
6:24441746 A G 0.602301 2.3972e-05
6:24453197 T C 0.085211 -8.2249e-05
6:24454313 C T 0.023298 -8.2343e-05
6:24454363 A G 0.030731 5.4328e-05
6:24456074 C A 0.085357 -2.4999e-05
6:24458229 C A 0.115380 3.6230e-05
6:24462882 A G 0.028530 -4.5112e-05
6:24464429 A C 0.213051 -2.9320e-05
6:24484957 A G 0.250994 -1.6598e-05
6:24489652 T C 0.704133 8.0048e-05
6:24489691 C G 0.102020 -2.8920e-05
6:24489741 C A 0.762197 5.5343e-05
6:24490028 T C 0.044860 -2.8707e-05
6:24490511 T C 1.842980 1.2908e-04
6:24498036 A G 0.059550 -2.8088e-05
6:24499551 G A 0.699398 2.1888e-05
6:24503590 T C 0.705714 2.2732e-05
6:24503862 T G 1.132836 1.2982e-05
6:24505196 T G 0.030263 3.7451e-05
6:24506316 C A 0.601370 3.9060e-05
6:24517705 C T 0.055360 -1.3158e-06
6:24533074 A G 1.864204 4.5055e-05
6:24533505 C G 0.333232 1.3067e-05
6:24535234 T C 0.058592 3.2297e-05
6:24538627 C T 0.142794 4.5231e-05
6:24544903 A G 0.563550 2.3486e-05
6:24544967 T C 0.254538 -3.0766e-05
6:24545307 C T 0.892248 -1.3077e-05
6:24547027 G A 1.928662 6.8706e-05
6:24551664 C T 0.298376 2.9902e-05
6:24564129 A C 0.174346 7.7860e-06
6:24564544 C T 0.053831 -3.3587e-05
6:24567176 G A 0.057735 1.3130e-04
6:24567223 A G 0.126708 -8.6915e-06
6:24568393 C T 0.922076 1.9907e-05
6:24575094 G A 0.386838 -5.1614e-05
6:24579083 A C 0.213123 -1.1545e-06
6:24579822 A G 0.055798 -4.6662e-05
6:24580768 A G 0.061079 2.9542e-05
6:24582862 G A 0.847687 -3.4166e-05
6:24584181 C T 0.746283 -1.9264e-05
6:24585253 G A 0.031977 9.5077e-05
6:24587476 G C 0.030562 7.1258e-06
6:24596478 G T 1.808903 -4.3052e-05
6:24597176 T C 0.093672 6.3323e-05
6:24597481 G A 0.072033 4.3240e-05
6:24598442 G A 0.026495 9.6523e-05
6:24605024 C T 0.227780 -2.0751e-05
6:24605569 T C 0.403353 1.9222e-05
6:24612902 T C 0.059702 2.7266e-05
6:24631851 T C 0.381467 -9.1300e-05
6:24632532 A G 1.282939 7.8164e-07
6:24641328 C T 0.377770 1.1404e-04
6:24645630 A G 0.054753 -2.4426e-05
6:24645675 T C 0.081780 2.4102e-05
6:24648406 A G 1.277207 1.3232e-06
6:24653749 C T 0.090576 -8.1953e-05
6:24655754 T C 0.101384 1.0483e-05
6:24684569 G C 0.054892 3.2009e-05
6:24693523 T C 0.288291 -2.5164e-04
6:24698215 A G 0.477720 5.5174e-05
6:24699260 G A 0.071231 -2.4489e-05
6:24705835 C T 0.808945 -5.2961e-05
6:24706770 C T 0.558273 4.1933e-05
6:24712044 G A 0.481076 4.3557e-05
6:24721787 A C 0.153995 -1.7676e-05
6:24721918 G A 0.091731 -1.4482e-05
6:24726407 C T 0.035745 -1.4772e-05
6:24727936 A G 0.041877 5.8560e-05
6:24729209 C G 0.034489 9.0920e-05
6:24729897 T G 0.256259 -2.3641e-04
6:24740789 T C 0.148993 -1.1834e-05
6:24746739 T C 0.319457 1.1790e-05
6:24748647 C T 1.100093 -1.1725e-05
6:24749413 T C 0.254558 3.4805e-05
6:24758824 C A 0.084782 -8.9061e-05
6:24760445 T C 0.059180 9.8545e-05
6:24761516 T C 0.564293 -6.2024e-06
6:24765250 C T 0.043207 -8.4482e-06
6:24768632 G T 0.393366 -2.1344e-05
6:24779047 T C 0.055954 -2.2971e-05
6:24780892 C A 0.072147 -9.1371e-05
6:24781025 G A 0.232730 -1.2096e-05
6:24784910 T C 0.071101 -1.8856e-05
6:24787836 T C 0.106263 7.1705e-05
6:24799278 T C 0.962615 3.2072e-05
6:24799822 T C 0.054243 5.3189e-05
6:24803317 C T 0.193285 -1.2062e-04
6:24803825 A G 0.736990 1.9778e-04
6:24806594 T C 1.085441 1.4704e-05
6:24807829 G A 1.711865 5.1089e-05
6:24808548 A G 0.094903 4.9471e-05
6:24808771 A G 0.629965 9.4694e-06
6:24820878 C T 0.074607 -9.4759e-06
6:24821831 A G 0.048706 -2.3865e-05
6:24828490 T C 0.419036 -4.4974e-05
6:24836426 T C 0.045781 3.7272e-05
6:24843655 C G 0.025658 9.0871e-05
6:24843740 T C 0.025314 8.4358e-05
6:24846263 C T 1.738743 3.3861e-05
6:24848086 G A 0.310531 -2.3775e-05
6:24849666 T G 1.301829 -3.6736e-05
6:24858142 T C 0.460212 -7.2885e-05
6:24859521 C T 1.668495 -4.4957e-05
6:24860644 T C 0.086558 3.5583e-05
6:24861138 C T 0.023668 -6.3981e-05
6:24863075 A G 0.908077 1.0718e-05
6:24866495 G A 0.165848 1.1107e-05
6:24873726 T G 0.026128 9.7225e-05
6:24883546 T C 0.294059 -3.8359e-05
6:24887456 C T 0.117467 -1.8065e-05
6:24896269 C T 0.111420 5.8292e-05
6:24898915 C T 0.020734 -2.9300e-05
6:24904331 T C 0.059099 1.0213e-05
6:24905815 C T 0.065963 1.3477e-05
6:24913126 C T 0.695912 -4.3253e-07
6:24914002 C T 0.096785 4.8638e-05
6:24917099 A G 0.064367 8.4369e-05
6:24918807 T G 0.026196 8.8245e-05
6:24920746 T C 0.267651 -3.4569e-05
6:24925098 T G 0.053211 1.4383e-04
6:24926546 C G 0.086564 -1.2102e-05
6:24929590 C T 0.112793 -4.8874e-05
6:24934282 A C 0.032746 -5.6935e-05
6:24944217 G T 0.364024 4.5523e-05
6:24950547 G T 0.358341 -1.9201e-05
6:24951199 A G 1.576725 9.9452e-06
6:24951809 A G 0.638670 4.9758e-05
6:24955839 T C 0.022775 1.2336e-05
6:24956851 A G 1.865762 9.2597e-06
6:24958253 C T 0.096483 -3.5226e-05
6:24961391 A G 0.779097 4.9918e-05
6:24961656 G A 1.868466 1.7856e-05
6:24964669 A G 0.026794 -9.0710e-06
6:24965855 A G 0.070754 -2.6004e-05
6:24966983 G A 0.308872 3.7804e-05
6:24969928 T C 0.033081 -2.6583e-05
6:24978511 G C 0.123475 3.4497e-05
6:24978873 T G 0.034165 1.3096e-05
6:24985476 T C 0.822960 7.5817e-05
6:24989384 C T 0.025197 1.0556e-05
6:24998665 T C 0.083718 -3.6961e-06
6:25006526 G A 0.053032 6.1773e-06
6:25006710 C T 1.373122 5.9278e-05
6:25006941 T C 0.067145 -1.8113e-04
6:25009041 C G 0.167370 4.1743e-05
6:25010999 A G 1.150791 8.7128e-06
6:25017795 A G 0.047524 -2.5115e-05
6:25021020 T G 0.077414 6.9457e-05
6:25023916 T C 0.044554 8.5020e-06
6:25026428 T C 0.255239 -5.0420e-05
6:25028663 C T 1.462542 2.2877e-05
6:25034377 A G 0.067635 1.9337e-06
6:25034683 G A 0.037070 5.7276e-05
6:25035493 C T 0.032097 9.9799e-05
6:25035714 A G 0.069985 4.5203e-05
6:25040018 G A 1.026667 -2.7390e-05
6:25040303 C T 0.083507 3.9676e-05
6:25042725 C T 0.124549 8.3877e-05
6:25057429 G A 0.878051 -8.5943e-06
6:25064789 T G 0.405553 1.1243e-05
6:25068847 A C 0.083309 3.6518e-05
6:25075717 C G 0.183547 1.5015e-05
6:25081487 T C 1.669128 2.3384e-05
6:25084718 G A 1.681111 1.1061e-05
6:25093400 T C 1.547902 1.4309e-05
6:25106928 G A 0.123037 7.0626e-05
6:25108923 G A 0.129905 -3.2135e-05
6:25110234 T C 0.123027 -4.1168e-05
6:25112343 C G 0.335870 7.3527e-06
6:25113931 A G 0.072299 1.0470e-04
6:25114123 C G 0.087463 -2.5855e-05
6:25114766 C T 0.343819 1.1995e-05
6:25115296 T G 0.360093 1.8730e-05
6:25115527 T G 1.544952 8.5558e-06
6:25115577 G A 0.057969 5.7441e-05
6:25118669 G T 0.053691 -4.4894e-05
6:25129077 T C 0.066606 3.1070e-06
6:25137985 C T 0.147493 -2.0954e-05
6:25139464 T C 0.336029 1.1740e-06
6:25143203 G A 0.112264 -3.2292e-05
6:25144615 C T 0.078813 5.6152e-05
6:25148497 A G 0.058907 -9.9193e-05
6:25149679 C T 0.054172 -2.5899e-08
6:25152674 A G 0.354384 -1.9247e-06
6:25154462 C G 1.900284 -1.3241e-04
6:25155241 C A 0.028251 -9.6256e-06
6:25155329 G C 1.432811 -4.8498e-05
6:25155888 T C 0.263996 6.9681e-06
6:25166010 C T 0.084331 -6.7834e-05
6:25167537 A G 0.484480 -3.0124e-05
6:25167930 G C 0.032198 -1.8235e-05
6:25170013 C T 0.042545 7.5660e-07
6:25173135 A G 0.047878 -5.3395e-05
6:25174070 C T 0.274571 3.2003e-05
6:25176145 C T 1.314156 -5.7154e-05
6:25179093 A G 1.073701 1.1003e-05
6:25180546 G T 0.043022 -5.4414e-05
6:25181627 T C 0.338493 -2.1845e-05
6:25186512 T C 0.188955 -5.4019e-06
6:25191735 C G 1.440900 -1.8946e-05
6:25192394 C T 0.660280 5.8428e-05
6:25200842 G A 1.126974 -3.3501e-05
6:25220759 T G 1.961713 1.5634e-05
6:25223827 C T 1.232354 1.7056e-05
6:25224925 G A 0.303432 -8.2563e-06
6:25233489 A G 0.063493 -2.6624e-05
6:25235862 T C 0.346760 4.8803e-05
6:25236300 A G 0.030237 -3.2389e-05
6:25244076 T C 0.184346 1.3509e-05
6:25245453 A G 0.047589 -7.5705e-05
6:25245873 A G 0.042354 5.9809e-06
6:25262746 G A 0.042185 -7.6853e-05
6:25267925 A G 1.327999 1.1216e-05
6:25276282 G A 1.418475 2.5941e-05
6:25277288 A T 0.038777 -1.0207e-04
6:25293399 A G 0.080452 4.9382e-05
6:25296606 A G 1.297697 -1.0351e-05
6:25305680 A T 0.099635 2.0749e-05
6:25306382 G A 0.111839 2.5654e-05
6:25310621 T C 0.233399 9.3569e-06
6:25320151 A G 0.023769 7.8328e-05
6:25322347 A G 0.453389 -1.3337e-06
6:25328567 A G 1.319716 1.2296e-05
6:25330072 T C 0.046641 -7.1506e-05
6:25331300 T C 0.084581 -7.0816e-05
6:25331578 C T 0.034015 -3.2730e-05
6:25332130 T C 0.340113 3.8457e-05
6:25336488 A G 0.095396 -2.0952e-05
6:25337731 T G 0.777900 7.8978e-05
6:25345251 T G 0.202837 2.4538e-05
6:25349413 A G 0.039124 2.2433e-05
6:25351821 G T 0.092426 -5.2650e-05
6:25364735 T C 0.040724 -3.1654e-05
6:25370200 T G 0.088440 -4.4508e-05
6:25370357 T C 0.071981 2.1959e-06
6:25370509 G T 0.321677 1.4306e-05
6:25383244 A G 1.685198 3.7559e-05
6:25392933 C T 0.355637 9.1194e-05
6:25394905 A G 0.307986 3.9814e-05
6:25399561 G A 0.039884 9.0413e-05
6:25400396 A C 0.194304 -3.7732e-05
6:25401075 T C 0.115383 -5.2555e-05
6:25402531 A G 0.783297 7.6324e-06
6:25408916 G A 0.072679 1.2026e-04
6:25408938 T C 0.027904 -2.7985e-05
6:25410162 A G 0.180347 -1.3017e-05
6:25411414 A G 0.622714 -2.0842e-05
6:25411926 G T 0.073571 -3.2920e-05
6:25412987 C T 1.694604 -1.3775e-05
6:25413416 T C 0.375154 2.1393e-05
6:25414023 G T 0.512861 6.0571e-05
6:25415845 G A 0.640273 -3.2680e-04
6:25418571 C A 0.811451 9.5937e-05
6:25419136 T C 0.277051 -8.3704e-05
6:25420344 G C 1.822487 -1.7172e-05
6:25420350 C A 0.332537 3.8630e-05
6:25424003 A T 0.356312 3.4563e-05
6:25424256 A G 1.121735 2.3051e-05
6:25426768 A G 0.274071 -7.7101e-05
6:25426858 G T 0.321106 2.1077e-05
6:25435758 G A 0.894033 -8.4687e-06
6:25436025 G T 0.020786 3.8890e-06
6:25436325 G A 0.320697 1.2245e-05
6:25437270 G A 0.252023 1.7913e-05
6:25437802 T C 0.210188 3.5641e-05
6:25439155 C A 0.174378 -5.8950e-05
6:25439492 C T 0.582752 -3.1593e-05
6:25443268 T C 0.022691 -2.2874e-05
6:25447517 A C 0.096253 -3.3025e-05
6:25449080 G T 0.190578 1.7522e-05
6:25451279 T C 0.030205 -2.4862e-05
6:25456221 A G 0.067547 -1.2048e-05
6:25456913 T C 0.414460 4.1646e-05
6:25466943 C T 0.145514 1.7129e-05
6:25471772 C T 0.025843 1.1795e-04
6:25473377 T C 0.036054 -3.8882e-05
6:25476250 A G 0.316123 -1.5232e-04
6:25478541 T C 0.375777 1.3451e-05
6:25478611 A G 1.174505 2.7551e-05
6:25486154 T C 0.279135 -1.2348e-04
6:25488265 A C 0.711131 -1.7106e-05
6:25488583 T C 0.197205 1.3115e-04
6:25497896 T C 0.061247 -8.3390e-06
6:25510649 G A 0.839582 -4.3113e-05
6:25533534 G T 0.680047 2.7618e-05
6:25535612 G A 0.315305 1.5620e-05
6:25548573 G A 0.891384 2.7632e-05
6:25557500 T C 0.024788 -4.8341e-05
6:25582771 C T 0.850592 2.7456e-04
6:25589126 T C 0.024165 -6.0335e-05
6:25596650 G T 0.375228 -2.1689e-05
6:25600352 T C 0.035496 -1.9178e-05
6:25600602 G A 0.039692 6.3044e-05
6:25605091 A G 1.501076 1.3296e-04
6:25607571 G A 0.586491 -1.4123e-05
6:25619463 A G 0.060770 -2.9614e-05
6:25623060 A G 0.041182 -6.0054e-05
6:25629050 G A 0.082666 -1.9962e-05
6:25641200 C T 0.384177 2.3261e-04
6:25649981 A C 0.273231 1.9673e-05
6:25655059 T C 0.055924 1.6886e-05
6:25661984 G T 0.040673 4.9674e-05
6:25671873 T C 0.553456 -3.3420e-05
6:25676397 A G 1.494516 2.5257e-05
6:25681255 A G 0.091848 4.1472e-05
6:25682929 G C 0.940473 3.9574e-05
6:25683954 T C 0.279229 5.4988e-07
6:25684279 G A 1.065821 8.8965e-05
6:25684405 C T 1.091543 1.3192e-04
6:25685247 G A 0.042143 -2.5453e-05
6:25720761 C T 1.970146 -4.8208e-05
6:25726621 T C 0.548948 1.4133e-05
6:25726666 G C 0.038589 8.5377e-06
6:25732331 G A 1.977718 -3.2811e-05
6:25735966 G A 0.128668 -3.5442e-05
6:25756872 C T 0.029445 -1.2834e-05
6:25762241 C T 0.052143 3.9084e-05
6:25764830 A G 0.027586 4.0072e-05
6:25766673 C T 0.028653 -9.2986e-05
6:25769349 C T 1.744916 6.9919e-06
6:25770239 G A 1.389270 -1.0147e-04
6:25772047 G A 1.698340 -1.8477e-05
6:25776949 A G 0.837086 -6.3649e-05
6:25778182 T C 0.029952 4.0040e-05
6:25779000 T C 0.030617 8.4375e-05
6:25779925 A G 0.105029 -1.8786e-05
6:25812069 G A 0.114984 1.5559e-06
6:25818588 G A 1.136120 7.5420e-05
6:25820428 C T 0.531463 2.4139e-04
6:25820439 A C 0.464227 -1.1471e-05
6:25821580 T C 0.222717 -1.5165e-05
6:25821770 T C 0.208640 8.3026e-05
6:25826119 T C 0.509190 1.4813e-04
6:25831212 A G 0.576614 -3.1205e-06
6:25831478 T C 0.024794 -3.5997e-05
6:25831603 G A 1.098398 6.4520e-05
6:25840450 G A 0.098973 -1.6683e-05
6:25840485 A C 1.087272 6.4106e-05
6:25842203 T C 0.536185 -9.2157e-06
6:25842605 G T 1.079482 1.0603e-04
6:25842951 G T 0.157627 2.9296e-04
6:25843746 T C 0.228488 2.6097e-04
6:25849620 G A 1.101099 6.5048e-05
6:25849838 G A 0.044204 9.2994e-05
6:25859508 C A 0.280712 1.9366e-05
6:25859621 A T 0.568033 2.2433e-06
6:25862466 T C 0.484201 7.1701e-05
6:25863650 C T 0.232250 1.5487e-04
6:25864898 A C 0.512413 1.2292e-04
6:25870542 A T 1.098989 6.7046e-05
6:25870745 T C 0.522754 1.2466e-04
6:25871044 A G 0.043117 8.1813e-05
6:25873025 A C 0.290793 1.9781e-05
6:25874423 A G 0.194885 2.4835e-05
6:25876089 G A 0.318535 9.7437e-05
6:25877970 A G 0.732018 1.4346e-05
6:25878361 C T 1.049222 7.3376e-05
6:25878506 G A 0.329989 9.4633e-06
6:25879539 A C 0.862416 2.7350e-05
6:25880907 T A 0.491102 2.9438e-06
6:25883106 C T 0.960009 5.0068e-05
6:25885552 C T 0.930187 2.2910e-05
6:25885814 T C 0.265778 -1.2073e-05
6:25886497 A C 1.420072 2.6283e-05
6:25889530 G A 0.664928 3.6138e-05
6:25889706 G A 0.244090 -1.8615e-05
6:25890834 T C 0.733592 3.8221e-05
6:25892119 A G 0.041718 -1.0195e-04
6:25895575 C T 0.281488 6.2023e-05
6:25901133 T C 0.239222 -1.0800e-05
6:25903308 A C 0.504835 1.3893e-05
6:25904652 C A 0.254061 -2.3166e-05
6:25914572 T C 1.039397 3.8173e-05
6:25918225 C T 0.152969 5.6836e-04
6:25920249 T C 0.025271 -3.8937e-06
6:25920611 C G 0.033074 -8.3694e-05
6:25925823 G A 0.785495 6.6261e-05
6:25925987 A G 0.245106 -2.4569e-05
6:25926674 G A 0.493293 1.7531e-05
6:25928376 T G 0.072601 -6.4333e-05
6:25931577 G A 1.568098 1.0068e-04
6:25939723 T C 0.791876 5.3143e-05
6:25945211 G A 1.042071 3.8665e-05
6:25948421 G A 0.802431 5.4070e-05
6:25953684 G A 1.431578 8.5221e-05
6:25956501 T C 0.091654 -6.7305e-05
6:25957392 A C 1.192519 9.4519e-05
6:25967068 T C 0.495750 2.2590e-05
6:25969958 C G 0.880969 1.6413e-04
6:25976926 T C 0.079037 -1.3502e-05
6:25983010 A G 0.200484 -6.6094e-07
6:25992533 A G 0.026031 -3.6416e-05
6:25994098 T C 0.863412 1.5877e-04
6:25997458 T C 0.724468 9.9840e-05
6:26008876 A G 0.475577 1.3780e-05
6:26010881 G T 0.867281 1.3786e-04
6:26017171 T C 0.131550 3.8958e-05
6:26017617 A G 0.067995 -4.7405e-05
6:26022392 T C 0.181194 -1.3166e-04
6:26027141 A G 0.039462 -4.9708e-05
6:26030492 A C 0.256038 -3.2942e-06
6:26036476 C T 1.407063 4.9200e-05
6:26044064 A G 0.293825 -4.9965e-05
6:26046158 C T 0.277956 -3.9599e-05
6:26046565 A G 1.388056 4.6171e-05
6:26055368 A G 0.240085 -1.4689e-05
6:26056072 C G 0.474117 4.3773e-07
6:26056604 A G 0.045827 -1.8246e-05
6:26057050 T C 0.106918 1.1497e-04
6:26063427 C T 0.060364 -1.6541e-05
6:26069669 C T 0.836674 1.3540e-04
6:26072445 C T 0.241594 -2.0043e-05
6:26074151 T C 0.020156 9.1221e-05
6:26082865 A G 0.032165 -4.0813e-05
6:26088890 G T 0.828417 2.0291e-04
6:26089098 T C 0.106175 1.1964e-04
6:26091179 G C 0.302193 2.4569e-04
6:26091336 C T 0.690401 4.7028e-04
6:26094130 C T 0.022633 6.6795e-05
6:26097194 A G 0.228715 -6.1047e-05
6:26103177 A G 0.470845 -4.6909e-06
6:26104057 C T 1.062701 -8.0394e-05
6:26104096 C T 0.586800 -7.3671e-05
6:26104280 C T 0.476019 -6.6871e-06
6:26106237 T G 0.321748 -3.1674e-04
6:26107098 G A 0.056733 -7.7009e-06
6:26107463 G A 1.686486 -1.8113e-04
6:26111756 C T 0.261848 6.2816e-06
6:26112893 C T 0.114939 1.1400e-04
6:26116424 A G 0.324468 -4.2381e-04
6:26116982 T C 0.034067 1.4260e-06
6:26122933 T G 1.328629 -7.1354e-05
6:26122957 A G 0.250183 -6.2878e-06
6:26124303 C T 0.254876 -6.2291e-06
6:26125342 T C 1.722485 -1.2906e-04
6:26128618 G A 0.737756 1.1684e-05
6:26128766 A G 1.057239 -5.0525e-05
6:26129375 A G 0.117824 1.0107e-04
6:26132664 T C 0.319113 -1.8411e-04
6:26133616 G A 1.180685 -1.5037e-05
6:26135498 G A 1.449822 -1.9423e-05
6:26141375 T C 0.142690 -1.2624e-04
6:26147367 T C 0.021471 -1.8691e-06
6:26148326 G A 0.776955 -1.7842e-04
6:26149000 C T 0.084831 2.4989e-06
6:26151535 T G 0.153787 -3.4009e-07
6:26158079 C A 0.301618 -7.1169e-06
6:26158247 A G 0.052834 -1.0160e-04
6:26158993 C T 0.757828 -1.4344e-04
6:26162679 A G 0.030517 2.0246e-06
6:26167613 G C 0.356935 -1.6656e-04
6:26167710 T G 0.440987 -7.7071e-05
6:26168903 G A 0.454285 -1.7195e-04
6:26169632 T C 0.030383 3.4014e-06
6:26172219 T C 0.434882 -9.8706e-05
6:26173767 C T 0.448849 -1.4199e-04
6:26175852 A C 0.609633 -1.5966e-05
6:26184041 G A 0.170103 1.6626e-04
6:26184102 A G 0.513491 -3.7042e-05
6:26184613 G A 0.023626 4.0447e-05
6:26187125 T C 0.352385 7.9530e-06
6:26188864 G A 0.253496 1.0335e-05
6:26189615 G A 0.921398 -3.0252e-05
6:26197807 A G 0.175647 1.1279e-04
6:26198449 G C 0.258303 9.4921e-07
6:26198916 G A 0.021688 1.8505e-06
6:26199454 T C 0.082705 -1.9265e-04
6:26199524 G A 1.936150 2.4960e-05
6:26200677 G A 0.538740 -4.4289e-05
6:26207928 A G 0.265483 2.5200e-06
6:26207978 T C 0.066139 -1.9290e-05
6:26214237 A G 0.108437 -5.2251e-05
6:26216584 T C 0.089924 -1.9315e-04
6:26231608 A G 0.157055 7.2171e-05
6:26233387 G A 0.541051 -4.6078e-05
6:26234476 C A 0.082497 -2.9591e-04
6:26235300 G A 0.163758 1.0206e-04
6:26235966 C T 0.246603 -1.4674e-05
6:26237457 A G 0.082932 -2.3260e-04
6:26239404 G A 0.517149 -3.4945e-05
6:26240383 T G 0.025538 -1.8295e-05
6:26240649 T C 0.253841 4.8926e-05
6:26244162 C T 0.029734 2.4033e-05
6:26244580 A G 0.080043 -1.3206e-04
6:26245888 A G 0.077596 -1.1348e-04
6:26246664 T C 0.090479 -1.0812e-04
6:26247198 G A 0.244610 8.6594e-05
6:26250254 G C 0.329058 9.7239e-06
6:26251272 G A 0.072831 -1.2783e-04
6:26254995 T G 0.037193 -1.1036e-04
6:26256526 G C 1.150025 -2.2889e-05
6:26270609 A G 0.069865 -1.4138e-04
6:26270961 C T 0.278219 3.8974e-05
6:26282369 G T 0.098593 -6.8429e-05
6:26285683 C T 1.054090 -1.0488e-04
6:26285908 T C 0.053337 -1.5956e-04
6:26287392 A G 0.027336 3.8571e-05
6:26290377 A G 1.005005 -9.6023e-05
6:26291527 A G 0.727354 -3.0129e-04
6:26293338 A C 1.025651 -9.6722e-05
6:26295686 A G 0.676291 -1.0987e-04
6:26299895 C A 0.051390 -1.1500e-04
6:26300438 C T 0.022282 -1.5887e-05
6:26303319 C T 0.969146 -8.3646e-05
6:26305407 C G 0.920878 -1.1202e-04
6:26306185 G C 0.074286 2.2550e-04
6:26309908 A G 0.217472 3.8698e-06
6:26311321 A T 0.330151 -6.8909e-06
6:26319486 T C 0.242922 -4.3489e-06
6:26322985 G T 0.275814 2.9320e-05
6:26325888 C T 1.250790 -1.1993e-04
6:26332605 C A 0.245064 -4.1269e-06
6:26337264 A G 0.618546 -1.0292e-04
6:26338056 G A 0.729518 -1.6951e-04
6:26340785 A G 0.274373 -2.8167e-05
6:26341030 T C 1.113040 5.1048e-05
6:26341301 C T 0.535698 2.0381e-04
6:26341560 C T 0.084919 -3.1048e-05
6:26344333 C T 0.029303 -5.2583e-05
6:26354464 A G 0.296035 6.7804e-05
6:26361430 T C 0.585790 1.3972e-05
6:26367218 T C 0.783109 -1.2845e-06
6:26370616 C G 0.022714 -2.7746e-05
6:26370660 A G 0.173632 1.2584e-05
6:26370748 A G 0.223025 -1.6990e-05
6:26372349 A G 0.069563 6.5470e-05
6:26374549 C T 0.319522 -6.1925e-06
6:26374658 A G 1.114861 8.5016e-07
6:26377546 G A 0.272095 5.9957e-06
6:26377591 T G 0.266690 4.8264e-06
6:26378149 A G 0.244343 -6.5605e-05
6:26381660 A G 0.237875 2.4236e-05
6:26382765 G T 0.346585 3.1172e-05
6:26383386 C T 0.198533 1.8272e-05
6:26388405 A G 0.096162 3.9183e-05
6:26390039 A C 0.347730 3.9476e-05
6:26390830 C T 0.848767 1.3073e-05
6:26392515 C G 0.271699 9.5789e-06
6:26392629 A G 0.024350 -5.9818e-05
6:26393021 A G 1.099664 -5.0920e-06
6:26396500 G A 0.370223 -7.7982e-06
6:26396857 A G 0.037076 -5.5956e-05
6:26398555 A T 0.256593 -1.5413e-05
6:26399586 T C 0.101647 1.0379e-04
6:26399758 T G 0.026936 3.0363e-05
6:26400806 A G 0.031604 -7.4465e-06
6:26401252 G A 0.273237 -2.1673e-05
6:26401438 T C 0.320229 2.5420e-05
6:26403036 G C 0.207994 2.6195e-05
6:26403703 G A 0.229952 -2.7203e-05
6:26404374 G A 0.476301 -8.7728e-06
6:26404958 A G 0.612486 1.8264e-05
6:26405264 C G 0.216849 -2.1587e-05
6:26405816 C T 0.042876 -4.5499e-05
6:26405835 A G 0.299164 1.4394e-05
6:26405990 A G 0.213308 -8.7854e-06
6:26406053 T C 0.114926 4.1088e-05
6:26407081 T C 0.036891 -4.7828e-05
6:26409890 C G 0.220916 6.7016e-06
6:26411394 C T 0.043616 -5.7588e-05
6:26413744 A C 0.218783 -9.9012e-06
6:26415637 C A 1.049209 -6.1341e-06
6:26428842 G A 1.671322 7.9235e-07
6:26429566 T C 0.077801 8.5043e-05
6:26437106 T C 0.205713 8.7077e-06
6:26437453 T C 0.030409 2.5145e-05
6:26441548 C T 0.298609 1.8502e-05
6:26442786 G A 0.215070 -2.0516e-05
6:26446209 T C 0.292189 1.7783e-05
6:26446269 A G 0.058076 5.8336e-05
6:26450771 T C 0.041010 -6.7427e-05
6:26451553 G A 0.852805 8.0235e-06
6:26453742 G A 0.261757 -9.6803e-06
6:26455811 C T 0.967981 3.4587e-06
6:26456069 A C 1.651831 -4.2024e-06
6:26456280 G A 0.082254 -3.0367e-05
6:26458265 C T 1.665175 -1.0576e-05
6:26460721 C T 1.733628 -2.2454e-05
6:26462356 T C 0.065097 -7.6367e-05
6:26463575 T G 0.224548 1.1658e-06
6:26467182 C T 0.402019 3.4396e-05
6:26474742 C G 0.200672 -1.2610e-05
6:26476155 G A 0.973648 -1.5004e-05
6:26477025 C T 0.027339 3.1094e-05
6:26477640 A G 0.196949 -8.4717e-06
6:26479891 T G 1.573408 1.1093e-05
6:26495099 T C 0.383502 2.9500e-05
6:26500563 T G 0.287557 2.8152e-05
6:26505135 T C 1.805722 -1.1302e-05
6:26509382 T C 0.244220 2.7144e-06
6:26510748 T C 0.279164 7.5408e-06
6:26520747 C A 1.219380 -1.7234e-05
6:26521359 A G 0.037683 -4.9802e-05
6:26538276 C T 0.035083 -2.1751e-05
6:26538543 A C 0.146828 2.4480e-05
6:26544107 C G 0.131505 -3.6639e-05
6:26553273 T G 0.907412 -1.8864e-05
6:26556890 C G 0.031484 6.0141e-06
6:26565560 G A 0.199666 -1.4424e-05
6:26567442 C T 1.803223 -1.6171e-05
6:26572165 T G 0.939668 -1.9984e-05
6:26573631 G C 0.288456 8.1095e-06
6:26575786 A G 0.020796 -1.9783e-05
6:26577401 C T 0.038138 -4.3888e-05
6:26577924 A G 0.930275 -2.0525e-05
6:26581927 T C 0.033535 -2.0189e-05
6:26582035 T C 0.223107 8.6770e-06
6:26582327 G A 0.285759 4.8616e-06
6:26582414 A G 1.590487 -2.7452e-05
6:26584526 A G 0.869047 -8.7725e-06
6:26588461 A G 0.266256 -1.7596e-05
6:26597992 A G 0.165206 4.9779e-07
6:26601526 C T 0.268326 1.5799e-05
6:26604140 C T 1.120005 -1.5242e-07
6:26608325 A G 1.284591 9.6165e-07
6:26629233 A C 0.273309 -1.0564e-05
6:26629447 G A 0.048741 7.2750e-05
6:26639777 C A 0.838605 -1.9906e-05
6:26643033 T C 0.073208 1.2031e-06
6:26644646 A G 0.048034 -2.6892e-05
6:26655821 T C 1.280985 3.3787e-06
6:26662920 C G 0.852513 -9.8840e-06
6:26663350 A G 0.268609 -7.5882e-06
6:26663478 G A 0.437949 1.5926e-05
6:26665835 A G 1.288817 5.7209e-07
6:26691642 C G 0.210367 2.7132e-05
6:26704816 C T 0.514199 1.1485e-05
6:26706544 C T 0.819309 -3.4876e-05
6:26756125 G C 0.105565 3.3106e-05
6:26758479 T C 0.497610 -5.4856e-06
6:26799460 G A 1.305805 -9.9350e-06
6:26807209 T C 0.045587 -1.0499e-05
6:26816717 G T 0.035314 3.2470e-06
6:26818968 T C 1.296603 -3.8391e-06
6:26892036 A C 1.285571 -7.5275e-06
6:26896889 A G 0.022535 5.7560e-05
6:26924168 T C 0.224272 3.9071e-06
6:26936065 G T 0.023350 3.0010e-05
6:26948195 T C 1.337782 -8.5509e-06
6:26975231 A C 0.034321 -1.4159e-06
6:26988417 C T 0.190974 -4.0254e-06
6:26988780 A T 0.094481 -6.3809e-05
6:26988992 T G 0.175754 9.8920e-06
6:27002406 G A 0.358672 1.2575e-05
6:27002821 T C 0.189182 -7.4222e-06
6:27003092 T C 0.121284 1.9222e-05
6:27003483 T C 0.646349 -1.5538e-06
6:27007113 T G 1.146698 -2.1425e-06
6:27028454 T C 0.193573 2.9648e-05
6:27030924 G A 0.478404 -3.4084e-05
6:27036456 T C 0.843136 1.4124e-05
6:27036482 T G 0.174131 2.3574e-05
6:27037080 T C 0.181856 5.4493e-05
6:27039476 G A 0.178215 1.9519e-05
6:27042258 T C 0.209747 8.9366e-06
6:27046112 A G 0.036583 -1.6078e-05
6:27046250 G A 0.460605 -1.2557e-05
6:27070543 T C 0.851224 8.0729e-06
6:27078291 C A 0.090771 6.7527e-07
6:27080477 T C 0.031948 4.2549e-05
6:27090404 T C 0.479917 8.0830e-06
6:27091383 G A 0.062474 2.1599e-05
6:27100096 A G 0.187114 -1.6651e-05
6:27113474 C T 0.046142 -1.1186e-05
6:27126460 G A 1.908113 5.3110e-05
6:27129757 A G 0.674834 -6.0477e-06
6:27143883 C T 0.378526 1.5846e-05
6:27147693 T C 0.026177 -8.5979e-06
6:27150599 G A 0.468456 -1.0875e-06
6:27154361 C T 1.653649 -9.8862e-06
6:27157050 T C 0.066333 7.0414e-05
6:27160218 A G 0.074886 -2.4262e-05
6:27171437 C T 0.182262 1.8272e-05
6:27171711 T C 0.068138 -4.8684e-06
6:27171890 A C 0.047083 -5.0470e-05
6:27173399 T C 0.026998 4.5029e-05
6:27174235 T C 0.127824 -9.6996e-05
6:27174736 A G 0.079216 -4.9898e-05
6:27178028 C T 1.803960 2.8516e-05
6:27185576 C T 0.197043 -3.5809e-05
6:27185792 A T 0.419341 2.1692e-05
6:27189517 C T 0.187098 -2.0027e-05
6:27198718 G A 0.492368 -2.5780e-05
6:27205329 A G 0.025674 5.7168e-05
6:27210614 A C 0.296048 -4.4290e-06
6:27216699 T G 0.097204 -3.8364e-05
6:27220890 G A 0.910083 -2.3393e-06
6:27222974 T C 0.098898 -3.8616e-05
6:27226067 A C 0.102861 -3.3778e-05
6:27226965 G T 0.210685 -3.3086e-05
6:27229265 A G 0.273808 -4.7075e-07
6:27229561 A G 0.104844 -5.9130e-05
6:27230815 C T 0.031468 5.5587e-06
6:27233210 A T 0.034373 6.6249e-05
6:27235866 G T 0.738191 -1.7355e-05
6:27236048 G T 0.892517 -1.0025e-06
6:27238000 C T 0.130048 1.1036e-05
6:27240956 T C 0.704458 -1.4868e-05
6:27242150 C T 0.039199 -1.9658e-05
6:27243318 C G 0.035651 -7.7467e-05
6:27243480 T C 0.212882 -8.3340e-06
6:27244590 A G 0.958143 1.5115e-05
6:27251379 G A 0.224067 -9.7877e-06
6:27256102 C A 0.560149 4.1775e-05
6:27258972 T C 0.023386 8.4768e-06
6:27261324 T C 0.389545 -1.2074e-06
6:27267008 T C 0.911057 -7.6510e-06
6:27271343 A G 0.874104 -1.6062e-05
6:27271585 A G 0.034025 4.3484e-05
6:27273894 C T 0.025034 7.6326e-06
6:27277051 T C 0.203554 -4.5731e-05
6:27277212 A C 0.022954 -1.8170e-05
6:27277402 T C 1.958727 1.0457e-05
6:27277521 T G 0.047070 -1.3316e-05
6:27277665 A G 0.040040 3.5034e-05
6:27278020 A C 0.382561 -3.8729e-06
6:27278634 G C 0.177341 -7.8285e-06
6:27279021 G C 0.055028 3.5933e-05
6:27279774 T C 0.057369 1.2379e-05
6:27279852 C T 0.447713 9.0532e-06
6:27283254 T A 0.390341 2.9421e-06
6:27289776 C T 0.641607 -9.3528e-06
6:27291822 G A 0.196874 -2.8958e-05
6:27292125 G T 0.036482 -3.2431e-05
6:27292342 C T 0.031711 2.1464e-05
6:27293107 A G 0.055262 3.1077e-05
6:27295082 G A 0.906759 -5.0971e-06
6:27296512 T C 0.252575 -5.9313e-06
6:27298200 C T 0.448469 -1.1055e-05
6:27299525 T C 0.045463 1.0291e-05
6:27300580 G A 0.272556 -7.2565e-06
6:27302720 G C 0.454733 -1.5912e-05
6:27302765 C T 0.023662 3.2705e-05
6:27303927 T C 0.276756 7.0689e-06
6:27310533 A G 0.834762 -3.3822e-06
6:27312078 A G 0.844438 1.8494e-07
6:27316652 T C 0.037790 -1.0360e-05
6:27326792 C T 0.042701 4.0021e-05
6:27326863 A G 1.094163 -1.7527e-05
6:27327349 G C 0.455600 2.6098e-05
6:27336489 C T 1.301102 8.4225e-06
6:27336713 C T 1.530489 -2.1919e-05
6:27338890 T C 0.363080 -2.6729e-05
6:27356527 C T 1.157890 4.2948e-06
6:27361757 G T 0.152411 2.8329e-06
6:27367824 C T 0.022983 -2.7098e-05
6:27373130 C T 1.521505 -1.1755e-05
6:27375611 C A 1.294451 2.2654e-06
6:27379422 A G 0.155845 -1.1352e-04
6:27379547 A G 1.238826 -2.9032e-06
6:27379763 T C 0.059569 7.1755e-07
6:27381733 A G 0.048401 5.0016e-05
6:27384520 C T 1.061767 2.0111e-05
6:27385770 A G 1.455113 -1.6428e-05
6:27390150 C T 0.026304 -8.2751e-06
6:27390399 G T 1.075331 2.8196e-05
6:27400031 T G 1.229910 -6.8924e-06
6:27405202 G T 0.904004 2.0738e-05
6:27408181 T G 1.243753 -7.8162e-06
6:27409675 G C 0.125280 1.5137e-05
6:27412386 T C 1.043233 3.3561e-05
6:27413924 G A 0.227365 -1.7880e-05
6:27420048 C G 0.029306 2.5564e-05
6:27428991 T C 1.227628 -7.2115e-06
6:27429955 G A 0.034090 1.7339e-05
6:27435024 T C 0.275584 3.3723e-05
6:27444263 T G 0.034480 4.6875e-05
6:27444714 G T 1.518749 -1.5154e-05
6:27445703 T C 0.895935 2.4357e-05
6:27446566 C T 0.253763 -1.5543e-05
6:27462824 C T 0.907334 3.5332e-05
6:27463684 C T 0.135309 -2.7771e-05
6:27470055 C T 0.081037 -3.7890e-05
6:27471098 T G 1.455223 -1.3122e-05
6:27472223 G T 1.532096 -2.0425e-05
6:27472488 C T 0.136552 -1.1619e-05
6:27474527 A G 1.293971 1.4311e-05
6:27474657 C T 0.159353 -1.1073e-04
6:27476327 T G 0.068826 4.4308e-05
6:27477726 C T 1.453756 -1.8281e-05
6:27480227 A G 1.119298 1.5879e-05
6:27483816 T G 1.273854 1.3259e-09
6:27486660 A G 0.034285 -1.5027e-05
6:27488602 C T 1.786426 -6.0485e-05
6:27491299 A G 0.256226 -5.5845e-06
6:27492906 C A 0.269712 -2.2954e-05
6:27498955 T C 1.609692 -3.5541e-06
6:27511371 A C 0.129418 5.1825e-06
6:27515776 A G 1.164900 8.4389e-06
6:27516009 G A 0.028839 4.9797e-05
6:27520981 C T 0.031098 -1.3359e-04
6:27521890 G C 1.785599 -3.8117e-05
6:27522374 A G 0.122433 6.8782e-06
6:27526897 A G 1.785180 -4.8511e-05
6:27529908 C T 1.949603 4.4206e-05
6:27531570 T C 0.088976 1.2853e-04
6:27532950 C T 1.785956 -3.2326e-05
6:27533351 A G 0.031435 2.9798e-05
6:27534528 G A 0.236946 7.2735e-07
6:27545683 A G 0.039734 -6.9518e-05
6:27545744 C T 0.135968 -1.0604e-07
6:27546448 G A 0.089729 -5.2264e-05
6:27550796 A C 1.563527 -1.5470e-05
6:27553784 C T 0.690440 -3.9332e-05
6:27555126 G A 1.616609 -3.4733e-05
6:27566169 C T 1.782512 -3.5938e-05
6:27587518 T C 0.771596 8.2325e-06
6:27588727 A C 0.376163 5.1224e-05
6:27600285 A G 0.042480 4.2209e-06
6:27601587 C T 0.254402 4.6350e-05
6:27610131 C G 0.216972 4.9925e-05
6:27634640 T C 0.353628 2.3661e-05
6:27637025 C T 0.060478 1.2134e-07
6:27642816 C T 0.035473 -2.2061e-05
6:27649763 C G 0.166108 1.6651e-04
6:27652308 C T 0.098463 -4.3793e-05
6:27654657 A G 0.061871 2.8133e-05
6:27655564 A G 0.038384 -2.4196e-05
6:27656053 A G 0.046609 -6.1562e-05
6:27656090 T G 0.688577 1.6383e-05
6:27662600 C A 0.115432 -6.5762e-05
6:27665312 T C 0.120180 2.5632e-06
6:27667247 G A 0.058599 -1.9792e-05
6:27669976 G A 0.236992 -5.0964e-06
6:27670917 C T 0.168195 1.2777e-04
6:27675124 C A 0.034626 -8.9522e-06
6:27689502 A G 0.398737 8.2268e-06
6:27690905 G A 0.530885 -2.3273e-05
6:27694421 T C 0.762028 3.3545e-06
6:27710165 C A 0.249348 5.0589e-06
6:27712825 A G 1.755465 -1.6405e-05
6:27713528 T G 0.065363 2.9986e-05
6:27719764 C T 0.503280 -2.2921e-05
6:27721835 A C 0.745066 -6.8727e-06
6:27726731 T C 0.530249 -4.5130e-05
6:27736993 G T 0.679203 6.2059e-06
6:27742186 A G 0.026375 -8.0422e-05
6:27746178 G A 0.067346 3.0317e-05
6:27746342 G A 0.026651 -7.8888e-05
6:27746590 T A 0.492721 -1.8732e-05
6:27747042 G A 0.147140 1.4911e-04
6:27750858 T C 0.519145 -3.6422e-05
6:27757677 C G 0.046242 -4.8840e-05
6:27757960 C T 0.046401 -6.4565e-05
6:27767395 T C 0.097814 3.1706e-06
6:27771654 C T 0.067304 2.8362e-05
6:27771684 C T 0.048235 -4.1433e-05
6:27773664 C T 0.676593 -5.0070e-05
6:27778982 C T 0.059456 3.9648e-06
6:27804934 C T 0.403210 -6.9337e-06
6:27806434 A C 0.083880 -7.0931e-07
6:27806827 T C 0.039218 -3.8136e-06
6:27813813 T G 0.480352 -4.0904e-05
6:27815494 A C 0.349223 -9.7892e-06
6:27825860 A G 0.071975 -6.6715e-06
6:27834677 T C 0.123842 -6.1763e-05
6:27835055 A G 0.055175 3.6679e-05
6:27835218 A G 0.238047 -4.9057e-06
6:27835930 G A 0.550697 -4.0162e-05
6:27837267 C T 0.275769 -1.1648e-05
6:27839746 C T 0.359532 -1.1342e-05
6:27840926 C T 0.228955 -1.3023e-05
6:27859568 C T 0.390964 -5.9578e-05
6:27864908 C T 0.076019 3.8155e-05
6:27869321 G T 0.052610 -5.4427e-06
6:27870772 G A 0.067781 1.2837e-05
6:27870817 G A 0.028053 1.4265e-06
6:27872898 A G 0.125929 -3.9740e-06
6:27878738 G T 0.571428 -1.3277e-05
6:27879200 A C 0.232850 -1.8906e-05
6:27879397 C T 0.122975 -8.0166e-05
6:27883201 A G 0.070783 -1.5663e-05
6:27884012 T C 0.232938 -1.4833e-05
6:27884916 A G 0.056265 -1.7784e-05
6:27885356 G T 0.744595 1.0030e-04
6:27886830 T C 0.455113 -2.5648e-05
6:27895213 G A 0.752362 -1.6088e-05
6:27895504 A G 0.249004 6.7288e-06
6:27902869 G A 0.076272 4.2177e-06
6:27904181 T C 0.181447 -2.2827e-06
6:27904345 A G 0.044840 1.0624e-04
6:27915087 T C 0.304981 1.0031e-05
6:27919688 A G 0.201107 -5.9355e-05
6:27925367 A G 0.151372 -2.3201e-05
6:27928445 G A 0.241159 -3.5608e-06
6:27932762 A C 0.239699 -8.0585e-06
6:27933301 C A 1.912855 3.9233e-05
6:27933709 T A 0.066856 1.0859e-06
6:27941387 C T 0.183421 1.4336e-05
6:27958111 A C 0.064756 4.6054e-06
6:27958766 C T 0.034908 4.9162e-05
6:27964529 G A 0.060287 -9.5364e-05
6:27965503 T C 0.513202 -2.3372e-05
6:27976200 T G 0.046086 7.0867e-05
6:27979188 G A 0.172557 -1.4286e-05
6:27979625 G A 0.058927 2.8310e-05
6:27981673 A G 0.071825 3.5893e-05
6:27985388 T G 0.183041 -8.2773e-06
6:27987650 G A 0.098765 7.6460e-05
6:27987776 G A 0.780363 -1.2063e-05
6:27999421 T C 0.046099 7.4892e-05
6:28002388 A G 0.298434 -1.1403e-05
6:28004556 G T 0.129038 -6.0106e-05
6:28011652 C T 0.300440 -9.2145e-06
6:28014597 T C 0.491543 -4.4275e-05
6:28015293 T C 1.911417 3.7522e-05
6:28015589 C T 0.057502 4.0637e-05
6:28024422 T C 0.046969 7.0555e-05
6:28026077 T G 0.499223 -3.6590e-05
6:28033087 C T 0.596004 -6.2288e-06
6:28033396 A C 0.482926 -2.0153e-05
6:28033885 T C 0.112826 3.4572e-05
6:28036692 T C 0.029601 7.4941e-06
6:28037020 T G 0.154488 7.5075e-05
6:28038188 C T 0.064402 1.2875e-04
6:28048840 T C 0.021166 -2.5969e-05
6:28051264 A G 0.034441 1.4902e-05
6:28054198 G A 0.156786 -9.0764e-05
6:28056250 T G 0.083020 1.4948e-04
6:28058179 A G 0.070663 1.2156e-05
6:28058209 A G 0.037099 -7.2038e-07
6:28060882 C T 0.060131 -1.0050e-04
6:28062866 C T 0.047073 2.7906e-07
6:28065038 A G 0.060958 -1.1451e-04
6:28066223 G T 0.038959 2.4641e-05
6:28079741 A C 0.307892 3.4250e-06
6:28081230 A G 0.077252 5.1133e-05
6:28084828 A G 1.933524 2.4861e-05
6:28087443 T C 0.036190 1.4664e-05
6:28094432 C T 0.044827 4.5102e-05
6:28096280 G A 0.875636 -2.8234e-05
6:28103648 C T 0.101365 6.9593e-06
6:28109960 G A 0.101832 -2.4032e-07
6:28110272 C A 0.049407 1.9448e-04
6:28110478 G A 0.197845 -1.3606e-06
6:28114507 G A 0.026047 3.7348e-05
6:28117105 T C 0.055356 1.2161e-05
6:28117331 T C 0.087635 -4.7959e-05
6:28120944 A G 0.042747 -1.1675e-04
6:28121278 G A 0.119947 -1.3481e-04
6:28121860 T C 0.035479 5.2176e-05
6:28123928 C T 0.588497 -1.4911e-05
6:28124114 T C 0.232925 -1.6202e-05
6:28126706 G A 0.034411 5.2570e-05
6:28127839 A T 0.078180 4.0807e-05
6:28129713 C A 0.798345 -1.4259e-05
6:28134047 A G 0.037644 2.4388e-05
6:28134106 C T 0.195985 -6.8653e-06
6:28134368 G A 0.102835 5.9552e-06
6:28134517 T C 0.034807 5.4532e-06
6:28138658 G C 0.146539 -6.2747e-05
6:28143118 G A 0.316253 1.6761e-05
6:28147987 G A 0.486308 -1.4638e-05
6:28148110 T C 0.039894 2.6150e-05
6:28148752 A G 0.576332 -2.7016e-05
6:28153282 T A 0.036356 1.8453e-05
6:28155314 T C 0.101709 8.7527e-06
6:28155442 C T 0.073812 4.6997e-05
6:28157285 G A 0.041783 1.0052e-05
6:28159050 T C 0.036706 3.3098e-06
6:28165848 A G 0.049524 1.8892e-04
6:28168033 G A 0.695156 -1.5687e-05
6:28170297 A G 0.320765 2.0630e-05
6:28171327 A G 0.076668 2.7358e-05
6:28173010 T C 0.494062 -2.0378e-05
6:28173219 A G 0.596076 -1.6636e-05
6:28174024 C T 0.039952 2.9970e-05
6:28175636 G C 0.210886 1.8611e-05
6:28178204 A G 0.071501 7.6998e-05
6:28179560 G T 0.072783 1.4668e-05
6:28181994 G A 0.042393 1.0020e-04
6:28186554 A C 0.268433 2.2834e-05
6:28189663 C G 0.261838 1.1624e-05
6:28195521 G A 0.053159 -9.4751e-05
6:28196718 C T 0.066187 2.0558e-05
6:28198122 T C 0.145374 -7.3275e-05
6:28198672 A G 0.049608 1.5336e-04
6:28198755 C T 0.072147 6.7022e-06
6:28203300 G A 0.309512 2.0386e-05
6:28204793 T G 0.194976 9.2097e-06
6:28207363 C T 0.785034 -7.3815e-07
6:28207991 G A 0.088122 -2.9495e-05
6:28208535 C T 0.659745 3.6257e-05
6:28210688 T C 0.391710 2.5848e-05
6:28212489 A C 0.083763 1.7048e-05
6:28213918 A G 0.090287 -1.3477e-04
6:28214646 C T 0.042808 -1.3110e-05
6:28214698 T C 0.272620 1.1476e-06
6:28216027 G A 0.075915 -1.5617e-05
6:28219270 A G 0.417355 3.8290e-05
6:28222980 G A 0.288719 -2.6208e-05
6:28226878 A G 1.152911 1.1931e-05
6:28227436 G A 0.377832 -1.1794e-05
6:28227604 A C 0.089174 2.2114e-05
6:28227633 T C 0.080913 1.1502e-04
6:28230717 C T 1.917159 -1.5988e-04
6:28230796 G A 0.091245 8.2851e-05
6:28232893 A G 0.052318 -1.0917e-04
6:28234423 C T 0.042182 9.6374e-05
6:28235357 T C 0.036761 4.0245e-06
6:28235468 A G 0.090391 -4.6501e-05
6:28238735 G A 0.040796 3.4767e-05
6:28238969 G A 0.374349 -9.1711e-06
6:28242794 C A 0.333459 2.6181e-05
6:28250236 T C 0.706052 1.3240e-05
6:28250984 A G 0.328671 3.6432e-05
6:28251539 G A 0.115257 -1.5399e-04
6:28252859 C T 0.299067 -2.0631e-05
6:28255949 C G 0.062263 -5.3079e-05
6:28260632 T C 0.091553 -6.1122e-05
6:28264717 T C 0.039637 -1.9109e-05
6:28268824 G A 0.236086 -1.1226e-05
6:28270064 A T 0.080219 5.8422e-05
6:28270251 A G 0.243181 2.0396e-06
6:28272868 A G 0.229001 1.0660e-06
6:28281804 T C 0.022873 6.4476e-05
6:28282000 C A 0.025641 7.4208e-05
6:28282962 A T 0.035736 3.8213e-05
6:28284721 G A 0.323478 1.8692e-05
6:28287069 T C 0.077353 3.5207e-05
6:28288137 T G 0.083380 1.0347e-04
6:28291052 G T 0.035074 -3.5679e-05
6:28294550 C T 0.794726 3.2673e-06
6:28294888 C T 0.083503 3.5241e-05
6:28295039 G A 0.654863 2.9333e-05
6:28297368 A G 0.090485 8.5349e-05
6:28298604 C G 0.073692 9.3009e-05
6:28299088 C T 0.183155 4.3177e-06
6:28299295 C T 0.320742 2.4070e-05
6:28299687 T C 0.330703 2.7891e-05
6:28301143 C T 0.566426 3.4145e-06
6:28304384 C A 0.237628 -1.5196e-05
6:28304841 G T 0.079625 3.5447e-05
6:28307892 G A 0.064474 3.5641e-05
6:28309136 C G 0.493393 -8.1870e-06
6:28309590 C T 0.487012 -1.0017e-05
6:28310054 T C 0.048913 1.0817e-04
6:28311973 G A 0.041747 1.2077e-04
6:28312356 A G 0.065850 4.5142e-05
6:28314547 C G 0.073003 1.0221e-04
6:28314736 G C 0.036103 -2.3898e-06
6:28315210 T C 0.040994 1.0311e-04
6:28315875 C T 0.795018 1.1089e-05
6:28316478 T C 0.574449 7.6756e-06
6:28317238 G T 0.080852 8.1166e-05
6:28317536 A T 0.067164 4.6539e-05
6:28317714 A C 0.030835 1.6821e-05
6:28318481 G A 0.082452 1.0549e-04
6:28320339 C T 0.092377 5.4278e-05
6:28321544 T G 0.248845 1.6686e-05
6:28322296 G A 0.496577 3.8698e-06
6:28325308 T C 0.485409 -1.2015e-07
6:28326988 T G 0.101787 3.9498e-06
6:28327371 C G 0.149425 -6.4025e-05
6:28328065 A G 0.181558 9.3477e-06
6:28328293 A G 0.075840 -5.6493e-06
6:28329037 G C 0.087346 9.5063e-06
6:28330264 G A 0.564579 1.7869e-06
6:28331128 C A 0.636625 2.0487e-05
6:28331252 C A 0.652286 2.6571e-05
6:28331331 C T 0.063591 -4.1664e-05
6:28332453 A T 0.073669 9.1919e-05
6:28333396 C T 0.088233 7.7003e-06
6:28335378 T C 0.316237 3.4813e-05
6:28339478 G A 0.092605 -3.1931e-05
6:28343330 A G 0.020591 -4.3000e-05
6:28343501 A T 0.073773 6.7939e-05
6:28348128 G A 0.043217 4.6821e-05
6:28348158 G T 1.185044 4.2792e-06
6:28349180 A G 0.038527 1.5291e-05
6:28358195 T C 0.066882 1.0199e-05
6:28358893 C T 0.094461 -2.5988e-06
6:28359186 T C 0.147110 -4.9195e-05
6:28366151 G A 0.234616 -1.5276e-05
6:28366262 A G 0.190798 -1.1346e-05
6:28367745 C G 0.041289 1.1768e-04
6:28371346 C G 0.082121 -1.1458e-05
6:28374603 C G 0.051838 8.4785e-06
6:28382262 A C 0.657589 8.3665e-06
6:28383589 T C 0.150603 -3.7448e-05
6:28384240 C G 0.071231 6.7975e-05
6:28387443 C T 0.093676 2.9109e-06
6:28388120 C T 0.051809 1.2153e-04
6:28391465 G A 0.806982 -6.3858e-06
6:28400339 A G 0.548126 6.0101e-06
6:28402067 G A 0.020120 2.9600e-05
6:28402260 C T 0.096201 2.6258e-06
6:28403225 T C 0.644451 4.9558e-06
6:28404463 C G 0.028076 3.5642e-05
6:28408113 A G 0.030218 -9.6412e-05
6:28408258 G A 0.989081 -4.7498e-06
6:28411303 G A 0.839913 9.3475e-06
6:28412203 C G 0.034785 -1.8921e-06
6:28412428 A G 0.024671 7.4290e-05
6:28415572 G A 0.730200 4.6401e-06
6:28417222 G A 0.825022 2.3477e-06
6:28423603 G A 0.167189 -2.5209e-05
6:28425755 G A 0.269102 -1.2750e-05
6:28426296 A G 1.935984 5.3199e-05
6:28426378 C G 0.020237 2.4582e-05
6:28426986 C T 0.266785 -1.6984e-05
6:28431184 T C 0.146718 -4.2448e-05
6:28436668 C G 0.181869 -1.6899e-06
6:28441634 T C 0.246194 -2.5379e-05
6:28444165 G A 0.254542 3.2066e-05
6:28447915 C T 0.259784 2.5475e-05
6:28448086 G A 0.508239 -8.2382e-06
6:28450437 A G 0.137711 -8.0553e-05
6:28451829 T C 0.120648 -7.1947e-05
6:28466442 G A 0.165884 8.0983e-06
6:28474218 G C 0.326971 -1.9027e-05
6:28478555 T A 0.135883 -6.6994e-05
6:28483150 C A 0.320525 -3.0975e-06
6:28483482 C A 0.647411 -1.3190e-05
6:28486822 C T 0.636077 -1.6991e-05
6:28488874 T C 0.042367 6.1130e-05
6:28489279 T C 0.211818 -1.5636e-05
6:28491950 C T 0.182132 2.0029e-05
6:28494327 G A 0.625606 -2.4139e-05
6:28499567 C T 0.055181 7.0645e-06
6:28500235 C T 0.170970 2.2229e-05
6:28501006 C A 0.179351 1.7097e-05
6:28501714 T C 0.136075 -6.8821e-05
6:28502514 A G 0.052679 -1.9432e-05
6:28502550 G A 0.577653 -2.1527e-05
6:28502794 A C 0.538415 1.5323e-05
6:28503357 G A 1.960337 7.5314e-05
6:28504639 G A 0.252175 3.5454e-05
6:28508449 T G 0.080271 -1.3729e-04
6:28510978 T C 0.074006 -4.0857e-07
6:28511164 C G 0.478154 -2.5526e-05
6:28512017 G A 0.232766 3.4545e-05
6:28521316 T C 0.436190 -4.2424e-05
6:28532960 A G 0.191555 2.6447e-05
6:28533946 T C 0.666505 -4.9364e-06
6:28539308 C T 0.033055 -1.1411e-05
6:28543089 T G 0.135932 -7.0852e-05
6:28543264 T C 0.468440 1.1285e-05
6:28546952 A G 0.498739 2.1954e-05
6:28556054 C A 0.033220 -8.1162e-07
6:28557312 A C 0.030887 -1.1675e-04
6:28565827 C T 0.196543 -4.2427e-06
6:28569949 T C 0.940927 -4.7040e-06
6:28573006 A G 0.697460 -2.5415e-05
6:28574415 C T 1.832084 6.9095e-05
6:28575172 A T 1.832172 5.6192e-05
6:28575401 T C 0.026011 7.6330e-05
6:28586282 A T 0.561041 -1.3104e-05
6:28599028 A G 1.967442 1.4471e-05
6:28600492 A C 0.023353 3.3031e-05
6:28602272 A G 0.321670 2.2712e-05
6:28614610 A T 0.266668 6.3919e-06
6:28616327 G A 1.632250 -5.3260e-06
6:28619532 A G 0.028796 -5.5257e-05
6:28627469 G A 0.335702 1.9069e-05
6:28630691 A G 0.237115 -1.4516e-05
6:28630793 G T 0.584751 -1.5512e-06
6:28631731 C T 0.195079 -2.1570e-05
6:28635592 A C 0.219708 3.6432e-05
6:28641134 T C 0.192593 -1.3064e-05
6:28641735 A G 0.055885 -6.8304e-06
6:28641957 G A 0.748853 -1.7606e-05
6:28645170 G T 1.030228 5.6559e-06
6:28648271 T C 0.598049 3.5994e-06
6:28662390 T G 0.031260 -1.0440e-04
6:28662521 T C 1.050621 -1.5074e-05
6:28665362 T C 0.941424 8.7888e-06
6:28667448 A G 0.029919 -8.9029e-05
6:28668480 C A 0.917928 9.6031e-06
6:28669315 A G 0.638956 -7.3235e-06
6:28671422 T G 0.149603 2.3016e-05
6:28671723 C T 0.171853 4.7278e-05
6:28672265 G A 0.053084 -2.9299e-05
6:28674322 T G 1.014453 -1.7140e-05
6:28676193 A G 0.525367 1.0849e-05
6:28676458 T G 0.069495 5.3610e-05
6:28677758 G C 0.345436 6.6247e-06
6:28678357 C T 1.712202 2.0972e-05
6:28686819 G T 0.278609 1.0570e-05
6:28695149 G T 0.176952 -3.2525e-06
6:28696063 C A 1.749571 1.3037e-05
6:28697964 C G 0.176361 -4.3560e-06
6:28698908 T C 0.175326 -9.4007e-06
6:28699691 A G 0.115682 2.8869e-05
6:28700352 G T 1.635859 8.7068e-06
6:28700574 T C 0.031549 1.2931e-05
6:28701466 A C 0.022879 3.8838e-05
6:28703244 C T 1.022282 2.3039e-05
6:28703281 C T 0.307292 6.5562e-06
6:28706912 A G 0.813002 2.3744e-05
6:28711074 T G 0.042445 3.3339e-05
6:28711334 G A 0.138366 5.9345e-05
6:28715310 A C 0.022928 -8.8758e-06
6:28715769 A G 0.095766 2.4916e-05
6:28724852 C G 0.147857 1.0443e-05
6:28727244 G A 0.022519 8.1111e-05
6:28733259 A C 0.040624 2.5637e-05
6:28733403 A G 1.052782 3.4303e-05
6:28734676 A G 0.239842 -7.3226e-06
6:28742340 A G 1.009984 2.4287e-05
6:28744305 A G 0.379721 1.8831e-05
6:28752883 G A 0.172100 4.9151e-05
6:28754520 T C 0.547046 1.0697e-06
6:28754817 A C 0.411075 1.4672e-05
6:28758828 C G 0.596245 -7.1313e-06
6:28769671 C T 0.366286 2.0875e-05
6:28782998 T C 0.304215 1.1610e-05
6:28785085 T C 1.808543 -1.9334e-05
6:28786884 A G 0.125958 8.1460e-05
6:28792477 A G 0.343790 8.6937e-06
6:28793575 T C 0.054243 3.0626e-05
6:28824629 C T 0.039111 -3.3644e-05
6:28824958 T C 0.030364 4.6014e-05
6:28826405 G A 0.103614 4.5475e-05
6:28829486 C A 0.571729 3.6224e-05
6:28832788 G A 0.252107 -8.3253e-06
6:28833626 C A 0.101621 2.2398e-05
6:28838629 C T 0.240650 -1.4362e-05
6:28839073 G T 0.021987 -7.8587e-07
6:28839508 A G 0.025083 -7.6722e-05
6:28843432 A G 0.225187 -1.9332e-05
6:28846462 G A 1.019452 1.5939e-05
6:28846724 C G 0.531031 2.9174e-05
6:28850382 G A 0.428118 1.3862e-05
6:28856450 G C 0.430468 1.2323e-05
6:28858850 A G 0.543404 3.6840e-05
6:28867800 T C 1.023989 1.2642e-05
6:28867915 G C 0.222363 -4.1926e-05
6:28870975 T C 0.176092 -2.4409e-05
6:28872036 A G 0.021347 4.3377e-05
6:28885974 C T 0.579201 3.1128e-05
6:28892919 T A 1.013960 1.5079e-05
6:28898287 T C 0.234512 -1.5095e-05
6:28901565 T C 0.172791 -1.8044e-05
6:28909465 C T 0.768049 1.9997e-05
6:28910235 C A 0.190311 -2.0903e-05
6:28912076 T C 0.305234 1.0432e-05
6:28912307 T C 0.164556 -4.2484e-05
6:28915108 C T 1.051750 3.0364e-05
6:28916657 A G 0.039855 3.2307e-05
6:28916972 T C 0.605200 4.2200e-06
6:28918936 C T 0.794408 3.1341e-05
6:28920289 G T 0.136325 -2.9873e-05
6:28920972 A G 0.240841 -1.9153e-05
6:28922719 A G 1.035057 1.9298e-05
6:28923980 T C 0.176585 -1.7519e-05
6:28928167 C T 0.102910 3.5034e-05
6:28936556 G A 0.553427 3.5606e-05
6:28941688 A G 0.213665 2.4418e-05
6:28951014 A C 0.163141 -4.9139e-05
6:28961819 C T 0.317912 3.0867e-05
6:28965639 A C 0.058284 6.3512e-05
6:28965691 A G 0.110748 5.4949e-05
6:28968930 G A 0.138707 -5.8880e-06
6:28969148 C A 0.109304 4.8968e-05
6:28970176 A G 1.036521 1.9493e-05
6:28972089 G A 0.139119 6.4198e-06
6:28981244 G A 0.457852 -2.3610e-06
6:28983846 G A 0.796952 2.2645e-05
6:28984381 T C 0.024366 -7.5545e-05
6:28984512 C T 0.114393 1.1022e-05
6:28984755 G T 1.480040 4.8182e-05
6:28985205 G A 0.170110 -3.0408e-05
6:28992508 A G 0.117964 4.6872e-05
6:28999826 A G 0.176283 1.1603e-05
6:29006844 G A 0.460040 1.9371e-05
6:29009943 T A 0.104465 1.7995e-05
6:29010003 C T 0.076898 3.3572e-05
6:29012116 A G 0.330012 4.2411e-05
6:29019232 T C 0.166796 -2.7480e-05
6:29023214 C T 0.213110 -1.6743e-05
6:29033053 G T 0.122242 1.4990e-05
6:29049070 C T 0.055236 2.4641e-05
6:29052572 T C 0.317840 -4.6157e-06
6:29054914 A T 0.033639 1.2557e-05
6:29054923 G A 0.024022 1.2882e-06
6:29057639 A G 0.241104 -1.8757e-05
6:29067772 T C 0.120021 3.0327e-05
6:29072355 C T 0.102858 1.9161e-05
6:29075072 A G 0.440627 1.8332e-05
6:29075662 C A 0.030046 1.9316e-05
6:29080344 A G 0.438079 9.3497e-06
6:29080349 G A 1.701998 -3.1398e-05
6:29080450 A G 1.685756 -4.0425e-05
6:29081161 G T 0.333407 -2.5976e-05
6:29084621 C T 0.022188 3.9234e-05
6:29087687 G C 0.063341 -2.9554e-05
6:29088505 A C 0.020396 -2.4106e-06
6:29088815 T C 1.225557 -4.5089e-05
6:29098369 A G 1.229770 -4.6212e-05
6:29106468 A G 0.100936 1.9335e-05
6:29107052 G A 0.117269 2.2624e-05
6:29107198 G A 0.038313 -6.1156e-05
6:29108291 G C 0.169792 -2.6774e-05
6:29135370 T C 0.135448 -1.1517e-04
6:29137220 A G 1.550158 -6.9332e-05
6:29138777 C A 0.461559 -2.1506e-05
6:29138949 G A 0.566861 -4.8272e-06
6:29140538 A C 0.095636 -1.9532e-04
6:29142317 T C 0.023580 6.5565e-05
6:29142347 T A 0.044869 -2.8767e-06
6:29148405 A C 0.027517 -1.7068e-05
6:29149442 G A 1.701780 -4.2833e-05
6:29149561 A G 1.087431 -2.5668e-05
6:29152190 C T 0.033162 6.3980e-05
6:29155749 A G 0.482614 -9.5320e-06
6:29171039 T C 0.449420 -2.3016e-05
6:29178606 C T 0.982934 -3.5761e-05
6:29179145 G C 1.690135 -4.3382e-05
6:29180721 A G 0.892790 -5.8035e-05
6:29184660 C T 1.571944 -4.5921e-05
6:29188179 A G 1.923261 -3.6428e-05
6:29189155 G A 1.099528 -2.5028e-05
6:29191389 T C 0.118597 2.3646e-05
6:29191548 T C 0.174664 2.2109e-05
6:29195011 T C 1.120307 -1.4971e-05
6:29196181 T G 1.198890 -9.6967e-06
6:29196418 A G 0.100540 1.9269e-05
6:29203250 C T 0.051562 -5.5421e-05
6:29207570 T C 0.980850 -3.5695e-05
6:29212922 A G 0.052520 -2.5843e-05
6:29213070 C A 0.986189 -2.6877e-05
6:29230683 C T 1.237440 -4.9853e-06
6:29232072 G T 0.045645 -8.9293e-06
6:29236645 T G 0.207702 -1.8496e-05
6:29239150 T C 1.018475 -2.4076e-05
6:29240279 C T 1.704146 -2.4087e-05
6:29247921 T G 0.112897 2.5234e-05
6:29248149 C T 0.241737 -1.7754e-05
6:29253756 T C 0.104951 2.1036e-05
6:29256420 G A 1.220581 -8.3375e-06
6:29258863 A T 0.981330 -4.3030e-05
6:29259623 G A 0.967056 -3.6002e-05
6:29260431 T C 0.252808 -1.2409e-05
6:29262956 A G 0.131180 1.2328e-05
6:29264655 G A 1.135228 -1.3802e-05
6:29266483 A G 0.250416 -1.7240e-05
6:29266497 A G 0.177637 2.5789e-05
6:29268929 A C 1.000448 -3.0941e-05
6:29270795 C G 0.188513 -2.9472e-05
6:29272012 T C 0.445739 -2.6031e-05
6:29272301 T C 0.135588 4.2989e-05
6:29274136 C T 0.244275 -5.1572e-06
6:29274348 A G 1.002321 -3.2320e-05
6:29274356 A T 1.017491 -3.8958e-05
6:29274486 C T 1.007157 -2.8969e-05
6:29275298 A G 0.085763 -2.7941e-05
6:29275985 A G 0.023204 5.8904e-06
6:29280736 C A 0.932842 -1.7109e-05
6:29282986 G A 0.026031 -3.3757e-05
6:29284351 T C 0.020185 -4.2079e-06
6:29286670 G C 0.354514 1.0154e-06
6:29287289 T A 0.219231 -6.4929e-05
6:29291727 T C 0.044496 3.7799e-06
6:29299371 A G 0.022934 -2.3340e-05
6:29306656 T C 0.262030 -4.9182e-05
6:29308393 T G 0.222308 -3.9411e-05
6:29310681 C T 1.479450 -2.9267e-05
6:29316852 C T 1.216161 1.5947e-06
6:29322866 G A 0.196287 -5.8049e-05
6:29323276 T C 0.023246 3.8532e-06
6:29323655 A G 0.024174 -5.3444e-06
6:29323664 C T 0.020922 7.7545e-05
6:29323905 C A 0.282806 2.8886e-05
6:29325433 T C 0.194508 -5.6645e-05
6:29325602 A G 1.923102 -2.5189e-05
6:29327079 T C 1.001302 -1.2269e-05
6:29327158 A T 0.044064 4.0792e-06
6:29330524 T C 0.023337 -2.4846e-05
6:29334439 G A 0.069972 7.4621e-06
6:29335154 C T 0.268862 -2.0091e-05
6:29335482 T C 0.079385 9.1414e-05
6:29335537 C T 0.196861 -6.1302e-05
6:29337075 T G 1.283841 -6.1494e-05
6:29337500 G A 0.527905 9.2528e-06
6:29338962 A G 1.059926 -3.6475e-05
6:29339271 C T 0.225164 -3.3704e-05
6:29340585 C G 1.047196 -3.2411e-05
6:29341308 A G 0.340070 -3.1028e-05
6:29342236 G A 0.079488 8.5624e-05
6:29342630 T C 0.101917 -2.3087e-06
6:29342775 A G 0.249770 -1.7662e-05
6:29343355 T C 0.394369 -2.7095e-06
6:29344036 T C 0.951294 -2.8979e-05
6:29346329 G A 0.277638 6.1317e-06
6:29348297 T C 1.912865 -4.7666e-05
6:29348579 T C 0.062049 2.9225e-05
6:29349091 G A 0.977533 -2.4576e-05
6:29350854 T G 1.060793 -7.2250e-06
6:29351641 G A 0.027271 3.4984e-05
6:29351784 A G 0.069183 5.0139e-05
6:29351873 T C 1.032230 -8.3776e-06
6:29354621 C T 1.039179 -9.6127e-06
6:29355113 T C 1.247015 -2.4789e-05
6:29355494 C A 0.099258 -2.6472e-05
6:29355519 T C 0.706435 -3.0262e-06
6:29355558 T A 0.808066 -1.8132e-05
6:29356046 A G 0.747873 -3.2616e-05
6:29356331 G A 0.253545 -8.4598e-06
6:29356587 A G 1.059154 6.9471e-06
6:29357645 G A 0.080498 4.9580e-06
6:29364787 T C 1.910070 -5.8689e-05
6:29368021 T C 0.297778 -5.6881e-05
6:29369268 A C 0.301258 -6.9750e-05
6:29371415 A G 0.862331 -3.9636e-05
6:29372323 G A 0.258443 4.0413e-07
6:29372429 C T 0.579292 -1.5270e-07
6:29373249 C A 0.899752 -2.4456e-05
6:29377667 C T 0.180568 3.6955e-06
6:29381906 G A 0.080274 1.9674e-06
6:29385772 C G 1.686967 -3.1649e-05
6:29392235 A G 0.756163 4.5090e-06
6:29392972 C T 0.132329 6.2154e-06
6:29394926 T C 0.304439 -4.9609e-05
6:29395499 G C 0.025791 -8.9513e-06
6:29396678 C G 0.093104 3.8407e-05
6:29397779 T C 0.559431 2.0106e-06
6:29398000 T G 0.602525 -2.8762e-07
6:29398815 G A 1.378737 7.7957e-06
6:29407378 C T 0.071397 3.1941e-05
6:29407970 C T 0.386089 -2.6050e-05
6:29408270 T C 0.041396 5.5216e-05
6:29408554 C A 0.057352 8.6109e-05
6:29408555 A C 0.022814 3.5084e-05
6:29410093 C T 0.042954 4.2891e-05
6:29410701 C T 0.056388 8.0512e-05
6:29412222 T G 0.059430 5.1878e-05
6:29414346 G A 0.023879 4.5750e-05
6:29415075 G A 0.057229 7.7884e-05
6:29416652 C T 0.022461 4.9918e-05
6:29417817 C T 0.491001 1.6996e-05
6:29421209 A G 0.051530 3.0300e-05
6:29426203 A T 0.051198 3.3284e-05
6:29428831 G T 0.020948 3.3691e-05
6:29429765 G A 0.022078 6.4459e-06
6:29430213 A G 0.043935 -6.6408e-05
6:29432390 G A 0.319106 -5.0511e-05
6:29433942 A G 0.501556 1.1677e-05
6:29434414 A G 0.184836 -4.8508e-05
6:29435355 C T 0.252941 -1.6772e-05
6:29439105 T A 0.030702 4.6004e-06
6:29440257 A G 0.054665 1.7069e-05
6:29440741 A G 0.546205 -2.2744e-06
6:29441618 T C 0.029741 2.9260e-05
6:29442831 A G 0.136468 1.4217e-05
6:29442975 A C 0.064318 1.9914e-05
6:29446570 G A 0.033814 1.4635e-05
6:29452411 G A 0.113614 -8.4884e-06
6:29452774 C G 0.032824 1.6612e-05
6:29454489 G T 0.034392 1.2338e-05
6:29455599 G A 0.032350 1.4214e-05
6:29456021 A G 0.071968 6.1459e-06
6:29458241 G A 0.252769 -1.8903e-05
6:29459260 C G 1.154439 -2.6982e-05
6:29463043 A T 0.249426 -1.6348e-05
6:29463280 A T 0.029468 4.4645e-05
6:29463968 A C 0.029900 4.0437e-05
6:29468006 C T 0.031257 3.2506e-05
6:29468809 G A 0.571418 -5.1074e-05
6:29468968 G T 0.304546 -3.3580e-05
6:29470985 A C 1.215596 -4.7946e-05
6:29473337 T C 0.037820 1.9270e-05
6:29473501 A C 1.909125 -5.4584e-05
6:29474385 A C 0.908476 -1.6128e-05
6:29475467 C G 1.197799 -4.9601e-05
6:29475682 A C 0.507457 6.0997e-06
6:29475902 T C 0.901728 -1.8603e-05
6:29477295 C G 0.172002 -9.5333e-05
6:29477414 T C 0.267836 -2.9369e-06
6:29477783 G C 0.909314 -8.6081e-06
6:29477821 T G 0.397549 -1.9266e-05
6:29477857 C T 0.079742 -8.7041e-06
6:29482432 T C 0.520560 -2.0558e-06
6:29483019 G C 0.304000 -2.7038e-05
6:29485289 A G 0.310976 -3.3951e-05
6:29485373 T C 0.904932 -7.7706e-06
6:29485879 C T 0.069703 -6.8775e-05
6:29486345 T C 1.217397 -3.4282e-05
6:29486908 T C 0.297983 -3.8262e-05
6:29488249 G A 1.019952 4.0319e-06
6:29488478 G A 1.016297 -3.6418e-06
6:29488576 C A 1.672640 -2.4203e-06
6:29488637 T A 0.034869 2.8204e-05
6:29489048 A G 0.613879 1.5702e-05
6:29496220 A G 0.027131 1.3345e-05
6:29499537 C T 0.984102 5.4346e-06
6:29500412 C T 0.951752 8.5069e-06
6:29501514 A C 0.988731 7.0030e-06
6:29502128 T C 0.035544 -3.0683e-05
6:29502630 C G 0.022730 -1.5193e-06
6:29506127 A G 0.092816 5.3190e-05
6:29506260 C T 0.934407 1.0270e-05
6:29507310 T C 0.993943 1.6021e-05
6:29507426 T C 0.976313 1.5137e-05
6:29509698 T C 0.184644 -1.5442e-06
6:29509874 A G 1.010296 9.9737e-06
6:29510325 A G 1.030328 9.2580e-06
6:29510630 C G 0.196462 6.9936e-05
6:29511341 T C 0.505412 7.0333e-06
6:29511850 T C 1.516776 1.8286e-05
6:29513807 G A 1.028816 7.8561e-06
6:29514230 T C 0.994969 1.2180e-05
6:29515802 C T 1.519561 1.8636e-05
6:29516242 C A 1.734488 -6.2835e-06
6:29518442 A G 0.985063 1.2569e-05
6:29518472 T C 1.014901 1.0530e-05
6:29518665 C A 0.366773 -3.9171e-05
6:29519173 C T 0.136279 -2.8665e-04
6:29519848 A G 1.020747 -1.7994e-05
6:29523342 A G 0.097139 -2.2665e-04
6:29523797 T C 0.024664 -1.3789e-04
6:29523957 G A 0.252406 -2.2086e-05
6:29524168 T G 0.506970 -1.0409e-06
6:29524401 T C 0.137837 1.0744e-05
6:29526940 C T 0.993184 -1.2858e-05
6:29527267 A C 0.032649 -2.5418e-05
6:29527599 C T 0.035875 -3.2770e-05
6:29528318 A G 1.051883 -1.6947e-05
6:29529754 G A 1.024093 -1.8062e-05
6:29530413 G A 0.023094 -1.0554e-05
6:29530455 A G 0.022454 -6.6906e-06
6:29530628 G A 0.989179 -1.5700e-05
6:29530868 T C 0.303001 6.5472e-06
6:29531253 A G 0.158578 2.1562e-04
6:29531818 G A 0.099239 6.7354e-05
6:29532739 A G 0.080229 1.8068e-05
6:29533870 G A 1.284211 -3.5772e-05
6:29535217 A G 0.324643 -4.3428e-06
6:29536685 G A 0.719191 3.9812e-07
6:29537224 G A 0.261208 -3.8552e-05
6:29537975 A G 0.287525 -2.5707e-05
6:29538403 G C 1.008507 -1.3088e-05
6:29539068 C G 0.075194 -8.6546e-05
6:29539914 G T 0.107921 1.1354e-05
6:29540204 A G 0.337711 8.5452e-06
6:29540522 A G 0.289167 -2.2459e-05
6:29540745 T C 0.373693 -3.2710e-06
6:29542947 C T 0.111070 3.4048e-08
6:29543646 G T 0.328701 -7.5416e-06
6:29544551 C A 0.122956 -3.9309e-05
6:29544825 A G 1.448355 7.9748e-06
6:29545208 T C 0.456236 3.9324e-06
6:29545715 G A 0.422879 -2.9573e-05
6:29546229 G A 0.077697 3.5042e-05
6:29548089 A G 0.280809 -2.0707e-05
6:29548216 C T 0.030964 3.8068e-05
6:29548775 T C 0.065782 4.5235e-05
6:29549261 A C 0.245356 -6.4881e-05
6:29549443 C A 0.130064 -8.4244e-06
6:29550618 C T 0.377854 -5.2063e-05
6:29551861 A G 0.248164 -5.7629e-05
6:29553727 G A 0.384278 -5.5512e-05
6:29555778 G A 0.469358 2.2856e-05
6:29555809 T C 1.248021 -4.2366e-05
6:29555864 T C 0.467022 -1.4015e-05
6:29556759 T C 0.117915 -3.5036e-05
6:29558364 G A 0.094558 2.6992e-05
6:29559295 T C 0.248138 -5.8156e-05
6:29565287 C A 0.029082 6.7417e-06
6:29566369 G A 1.410899 3.0585e-06
6:29567621 A T 0.131343 -1.6957e-05
6:29569532 A G 0.107499 2.6719e-05
6:29569955 G A 1.369987 -2.4832e-05
6:29570316 A G 0.104383 2.5587e-05
6:29570665 T C 0.096753 1.0080e-04
6:29570841 G A 0.240929 5.3153e-06
6:29571609 T G 0.219338 -3.4956e-05
6:29574631 T C 0.102141 1.0671e-04
6:29576393 G A 0.329704 3.5310e-05
6:29589124 G C 0.462192 7.3179e-06
6:29589666 G C 0.504526 -6.4738e-06
6:29590715 T C 0.115318 -1.8554e-05
6:29593788 T G 0.121894 -3.8785e-05
6:29598119 A G 0.194914 6.1166e-05
6:29599102 A G 0.022876 -6.4022e-05
6:29600104 A G 0.087817 5.9158e-05
6:29607078 G A 0.066259 2.5505e-05
6:29607429 G A 0.452471 -9.9815e-06
6:29607747 A G 0.078784 8.9957e-06
6:29608694 C T 0.193713 -1.1296e-06
6:29611431 T C 0.695600 3.2532e-05
6:29611885 C T 1.574943 -1.9431e-05
6:29617400 C T 0.084899 3.6818e-05
6:29617747 T C 0.342777 4.0930e-05
6:29618525 T C 0.348444 4.1788e-05
6:29622220 G C 0.679729 -2.9843e-06
6:29623739 A G 0.441825 -8.8142e-06
6:29624078 C T 0.080524 5.9306e-06
6:29624112 C A 0.096658 2.3830e-05
6:29625001 G A 1.672744 -3.0195e-05
6:29626376 C T 0.056158 -8.0326e-05
6:29628883 G C 0.367841 2.3249e-05
6:29631744 T C 1.666541 -2.3246e-05
6:29634003 C G 0.456340 -5.6410e-05
6:29634637 C T 0.045846 1.3260e-05
6:29634968 C T 0.050913 3.6007e-06
6:29635317 T C 0.068401 -3.8760e-05
6:29635410 G T 0.036596 -2.5381e-05
6:29635928 C T 1.579143 -1.5052e-06
6:29639776 T C 0.211399 -3.1854e-05
6:29640785 A T 0.033009 -1.7624e-05
6:29641329 A G 0.077005 1.7114e-05
6:29641514 T C 0.032617 -3.1471e-06
6:29643388 T C 0.059394 2.5388e-05
6:29643490 G A 0.032558 -4.9971e-06
6:29645118 C G 0.491559 -3.7562e-06
6:29645613 A C 0.456155 2.9438e-06
6:29647149 T G 0.120372 -1.0416e-05
6:29648506 A G 0.656716 -2.6293e-06
6:29649547 C T 1.092384 3.4476e-05
6:29650122 A T 0.034437 -2.6595e-05
6:29651492 C G 0.034282 -1.7959e-05
6:29652199 G A 0.700722 4.3281e-05
6:29653186 G A 0.597744 3.8773e-05
6:29653329 G T 0.632824 2.9801e-05
6:29655113 A G 0.432292 4.7750e-05
6:29656578 G A 0.036180 -3.1123e-06
6:29657127 T C 0.508025 -2.3561e-05
6:29658864 A G 0.473286 -1.9582e-05
6:29661456 T A 1.105961 1.1810e-05
6:29662443 T G 1.615950 -4.1135e-05
6:29663889 C T 0.851572 6.4990e-06
6:29664131 T C 0.323845 2.4886e-05
6:29664452 C T 0.898489 9.7009e-06
6:29666111 C T 1.013866 -4.7641e-05
6:29668913 C T 0.347539 3.5148e-05
6:29669443 T C 1.584268 -3.4794e-05
6:29670261 G A 0.552855 -1.4635e-05
6:29671043 T G 0.224181 -7.5406e-06
6:29671770 A C 0.460527 -3.6046e-05
6:29672165 C G 0.579863 -1.4277e-05
6:29672529 C T 1.450832 -1.7746e-05
6:29674000 A G 0.087768 2.8053e-05
6:29674429 G A 0.045142 1.7443e-05
6:29676764 C T 0.316435 1.9638e-05
6:29676823 T C 0.905545 -9.1886e-06
6:29678150 T C 0.034989 -2.3628e-05
6:29679602 C T 1.587400 -3.4703e-05
6:29680021 T C 1.544770 -4.9401e-05
6:29680657 C G 0.042484 -6.9264e-06
6:29681700 C T 1.626933 -3.5741e-05
6:29682901 A G 1.424632 -3.0183e-05
6:29683808 A G 0.519246 -1.0217e-05
6:29683944 T C 0.872114 -1.1882e-05
6:29688501 C A 1.100073 -2.1461e-05
6:29691582 A C 0.027690 5.0707e-05
6:29695502 C A 0.536471 -3.6190e-06
6:29695854 A G 0.869248 -2.3096e-05
6:29696209 A G 1.636382 -4.1681e-05
6:29696849 C A 0.230747 4.6380e-06
6:29697693 A G 0.216170 -7.4338e-05
6:29698031 C G 0.797712 -3.2568e-05
6:29698821 C T 0.610594 -9.9985e-06
6:29702679 G A 0.810747 -3.0759e-05
6:29702709 G A 1.078839 -1.8429e-05
6:29704316 A G 0.557257 -6.5332e-06
6:29704400 C T 1.344345 -2.8343e-05
6:29706228 G A 0.042117 1.0533e-05
6:29707267 T G 0.529931 -1.8058e-05
6:29707307 G A 0.228637 5.8085e-06
6:29709234 T C 0.857904 -1.7636e-05
6:29709840 C T 0.336747 -9.0010e-06
6:29710726 G A 0.482316 -6.2360e-05
6:29711041 T C 0.093364 -3.8454e-06
6:29711747 A G 0.312316 4.2421e-06
6:29712256 A G 0.171002 -2.0347e-05
6:29712759 A T 0.318123 4.4702e-06
6:29713580 C T 0.535737 -6.6426e-07
6:29715721 A G 0.186157 1.2925e-06
6:29715762 A G 0.927490 6.2166e-06
6:29719561 C T 1.152213 1.0880e-05
6:29719868 A G 0.033373 2.8736e-05
6:29722515 G A 0.449874 -2.5023e-05
6:29725064 A T 0.183297 1.6952e-05
6:29725321 G A 0.928788 -5.9023e-07
6:29725452 T C 0.063143 6.0114e-05
6:29726046 T C 0.494795 -6.4703e-06
6:29726550 T C 1.048969 -8.5315e-06
6:29730390 G A 0.066752 1.3330e-05
6:29730504 G A 0.705948 -3.0681e-05
6:29730730 C T 1.453665 -3.9563e-05
6:29731635 T C 0.483877 -6.6178e-05
6:29731787 C T 0.324225 2.0568e-05
6:29732302 C T 1.635707 -3.2619e-05
6:29732394 G A 1.668687 -3.7925e-05
6:29732969 C G 1.633759 -2.7070e-05
6:29734634 A C 0.059280 7.7308e-05
6:29735280 T C 0.076337 2.7000e-06
6:29736925 A G 0.020140 4.1706e-05
6:29737563 G A 1.363693 -4.6226e-05
6:29737677 C T 0.719476 6.7088e-06
6:29739000 G C 0.122498 -1.3431e-05
6:29742809 T C 1.672289 -3.7873e-05
6:29745593 C T 0.117000 8.8384e-06
6:29746367 G T 0.647570 -6.2065e-05
6:29746869 C T 0.523381 -2.1058e-05
6:29747373 G A 0.645428 -6.7465e-05
6:29753868 A C 0.078852 -1.1475e-04
6:29760029 C G 0.122005 -2.0198e-05
6:29760462 C T 0.059258 7.6209e-05
6:29761516 C T 0.702868 -3.3056e-05
6:29762178 T C 0.117373 -3.7272e-05
6:29764472 T C 0.416810 -2.1514e-05
6:29764707 G T 0.037183 -1.7405e-05
6:29765087 C T 0.119009 8.6564e-06
6:29768503 T C 0.110807 -2.3634e-06
6:29768705 C A 1.555530 -3.8320e-05
6:29769557 C T 0.033746 -1.3062e-05
6:29769621 T A 0.715468 -2.6355e-05
6:29770322 G A 1.434600 -1.8690e-05
6:29773158 T C 0.631497 -8.1909e-06
6:29773509 T C 0.656810 -5.4210e-05
6:29773999 G A 0.698921 -4.0930e-05
6:29774187 T C 0.049670 3.7639e-06
6:29775662 G A 0.737574 1.7936e-05
6:29776108 A G 0.058742 8.2195e-05
6:29777199 G A 0.038663 -4.1722e-05
6:29778029 C G 0.479414 -7.8565e-06
6:29778987 G T 0.667249 -2.4348e-05
6:29780332 A G 0.151505 5.9599e-07
6:29782331 A G 0.217280 3.7515e-05
6:29782742 T C 0.033941 3.9492e-06
6:29783064 A G 0.606621 -5.5734e-05
6:29783382 G A 0.824528 -2.1854e-05
6:29785235 T C 0.839030 -2.8858e-05
6:29786220 C T 0.087840 5.1050e-05
6:29786732 C T 0.716295 -1.4977e-05
6:29796327 T C 0.649955 -4.4513e-05
6:29796376 A C 0.148552 -1.3986e-05
6:29797933 T C 0.917938 -8.0301e-05
6:29798749 G C 0.987173 -3.5309e-05
6:29799103 G A 1.706334 -3.5380e-05
6:29799746 G C 0.511638 3.2003e-05
6:29801324 C T 0.499378 -6.5540e-05
6:29803818 G T 0.150895 9.3259e-06
6:29805199 C T 0.227875 6.3673e-05
6:29806033 G C 0.076499 1.0114e-04
6:29806341 C T 0.083857 -1.1616e-04
6:29806901 G C 1.203096 2.2023e-05
6:29808634 G T 0.409241 4.5190e-05
6:29810740 C T 0.079852 2.7995e-05
6:29811022 C A 0.528259 3.0924e-05
6:29811131 A G 0.503199 -6.7536e-05
6:29812974 A G 0.451533 4.6702e-07
6:29813942 T C 0.177104 1.5265e-05
6:29814364 G A 0.121690 -2.7356e-05
6:29816421 G A 0.341440 -3.2875e-06
6:29816633 G A 0.274234 -1.3907e-05
6:29817923 C G 0.078148 1.1898e-04
6:29818021 T C 1.347695 -3.2229e-05
6:29818165 A C 0.096610 -1.0997e-05
6:29820110 A G 0.078167 -1.1886e-04
6:29821293 C A 0.162544 1.6597e-05
6:29821982 T C 0.529863 -2.9747e-05
6:29823571 T A 1.622876 4.2754e-06
6:29828310 G C 1.553910 -1.1893e-05
6:29828316 A G 0.138259 -8.5375e-07
6:29828467 T C 0.676687 -5.6615e-06
6:29828972 G A 0.348026 2.7607e-05
6:29829566 G T 0.149292 1.8862e-05
6:29829871 T C 0.092403 -5.1457e-06
6:29831052 T G 0.486055 2.0847e-05
6:29831532 T G 0.070322 3.7147e-05
6:29831571 G C 0.877129 -2.9491e-06
6:29832724 T C 0.587705 -2.3673e-05
6:29833033 T C 0.263701 -2.2557e-05
6:29833541 G A 1.429978 -3.7301e-05
6:29834449 G A 1.067005 -2.0808e-05
6:29834951 C T 1.516198 -2.8461e-05
6:29835654 T C 0.157721 6.4868e-05
6:29836239 G C 1.707720 -3.3033e-05
6:29836703 C A 0.087648 4.5539e-05
6:29837072 A G 0.084198 -1.0846e-04
6:29842879 G A 1.330794 -4.0833e-05
6:29849619 T G 0.241490 -4.9393e-06
6:29849687 C G 1.082156 -3.4457e-05
6:29879379 A C 0.087450 5.6162e-05
6:29899367 G T 0.070391 5.1192e-05
6:29908076 G T 0.495214 2.6682e-05
6:29910663 A G 0.390162 -3.0264e-05
6:29911571 C G 0.185693 2.5907e-05
6:29912968 G C 0.083818 -1.1468e-04
6:29913298 T A 0.068359 4.3289e-05
6:29914220 A G 0.041387 -2.9202e-05
6:29915369 T G 0.070322 3.5374e-05
6:29915469 C T 0.339080 -2.0861e-06
6:29916643 C T 0.020351 1.5384e-05
6:29918734 G A 1.155105 1.4999e-05
6:29919220 G T 0.122628 -2.8629e-05
6:29922740 G A 0.726166 8.1191e-06
6:29923433 T C 0.157231 4.1234e-05
6:29923890 C T 0.158412 6.0679e-05
6:29924496 C T 0.051432 -2.2989e-05
6:29924779 C T 0.059219 2.4842e-05
6:29925086 G T 0.165514 3.7691e-05
6:29925972 T A 0.646755 -4.6848e-06
6:29927722 G C 0.992411 2.4277e-05
6:29929253 T C 0.944488 9.3281e-06
6:29930619 A G 1.643555 -4.0084e-05
6:29932666 A G 0.299236 2.5655e-05
6:29933439 T C 1.029660 -2.0711e-05
6:29933881 A T 0.750665 -3.0337e-05
6:29934022 C T 0.753187 -8.1619e-05
6:29935372 T C 0.171889 -3.5902e-05
6:29936135 T G 1.743151 -2.5786e-05
6:29937104 T C 0.597342 -2.7358e-05
6:29937242 A G 0.227264 8.7960e-05
6:29937740 T C 1.222227 -3.5718e-05
6:29937833 C T 1.096999 -4.9382e-06
6:29937896 T C 1.522092 4.5144e-06
6:29937924 C T 1.643496 -4.2215e-06
6:29937977 G A 0.839102 -1.1021e-05
6:29938025 A G 0.054795 2.4089e-05
6:29938258 A C 0.593379 -2.3250e-06
6:29938777 T A 0.298778 6.3641e-05
6:29939294 T C 0.626898 -4.6250e-07
6:29939580 A G 0.228014 4.7939e-05
6:29940260 A G 1.205339 -1.9003e-05
6:29940372 A G 0.224272 6.0223e-05
6:29940679 A G 0.638654 -3.8774e-06
6:29940750 A C 1.206904 -2.1080e-05
6:29941431 A G 0.553673 -2.1073e-05
6:29942324 C T 0.894140 1.3307e-05
6:29942927 G T 0.256450 8.1530e-05
6:29943035 A G 0.320223 5.3531e-05
6:29943178 G A 0.574122 -1.9015e-05
6:29943490 G A 1.526854 -1.0742e-04
6:29943656 T G 0.830004 -2.4626e-05
6:29943688 C G 1.478635 -1.8845e-05
6:29943715 T C 0.976176 5.3714e-06
6:29944158 C T 0.645768 -6.5023e-06
6:29944979 C G 0.286081 -3.2847e-06
6:29948482 T G 0.236911 2.3770e-05
6:29948751 T C 0.150973 -4.9428e-05
6:29949497 A G 0.333598 -5.3751e-06
6:29949518 A G 0.248602 4.4276e-05
6:29949789 A G 0.049852 4.4810e-05
6:29950140 G A 0.323939 5.3551e-05
6:29950583 G A 0.144248 1.2203e-05
6:29951011 T C 0.079122 3.0619e-05
6:29955199 T G 1.751353 -1.9990e-05
6:29956731 G A 0.068933 2.1965e-05
6:29957632 T C 0.031597 -7.2977e-06
6:29957982 A G 0.085905 -1.2651e-04
6:29960331 A C 0.060059 5.9537e-06
6:29961580 G A 1.745910 -2.7125e-05
6:29965973 T C 0.183771 -1.7750e-05
6:29980676 G A 1.770782 -5.2713e-05
6:29988642 A G 0.404398 -3.3316e-05
6:29991927 A G 0.028527 -6.1648e-06
6:29992261 T C 0.189341 3.8313e-05
6:30000520 A C 1.003849 -6.4564e-06
6:30000714 G A 0.075873 3.9001e-05
6:30011581 C T 0.671355 1.7461e-06
6:30015167 T C 0.280456 -3.5266e-05
6:30015905 C T 0.864584 1.4274e-05
6:30016810 T A 0.143686 -6.8229e-05
6:30017756 G A 0.147231 -1.1450e-06
6:30019058 T C 0.035168 1.9377e-05
6:30023868 T C 1.114767 -2.5615e-05
6:30024677 T C 0.439108 1.1501e-05
6:30025503 A G 0.707428 -3.1201e-05
6:30025759 A G 0.142687 4.2992e-06
6:30026146 C T 0.054639 -2.3020e-05
6:30026236 A G 0.131992 2.4766e-05
6:30026290 C T 0.121213 -2.5112e-05
6:30028352 A G 0.053954 1.6556e-05
6:30028800 G A 0.553793 -1.8629e-05
6:30030114 G A 1.740794 -3.9601e-05
6:30033884 A C 0.415038 -2.3114e-05
6:30035089 A C 0.192652 2.6265e-05
6:30035457 G T 0.139343 -6.2718e-05
6:30038352 G A 0.594670 -4.6985e-06
6:30038647 C T 0.267145 -3.1436e-05
6:30038823 G A 0.103848 4.3485e-05
6:30039418 T C 0.079609 -1.3572e-04
6:30040084 A G 0.550596 -1.2940e-05
6:30041559 A G 1.082316 -6.0321e-07
6:30042349 A G 0.189000 -2.0972e-05
6:30043486 C T 0.091809 3.8089e-05
6:30043779 G C 0.156001 2.3664e-05
6:30044827 T C 0.243292 -2.6785e-05
6:30045199 A G 0.789078 -6.9650e-06
6:30046246 A G 0.306097 -4.0944e-05
6:30056476 T A 0.404158 -4.2798e-05
6:30057154 G A 0.456077 3.5865e-05
6:30057763 T C 0.043172 -2.0333e-05
6:30058988 T C 0.242708 -8.6200e-05
6:30060783 A C 0.294597 -2.1792e-05
6:30061361 C T 1.807111 -6.5310e-05
6:30061555 G C 0.379766 -7.6375e-05
6:30062058 A G 0.085136 -1.3317e-04
6:30063368 A T 1.178682 -2.4923e-05
6:30066031 G A 0.574732 -3.6082e-05
6:30066358 T G 0.391694 2.6331e-05
6:30067427 T C 0.025813 4.3774e-05
6:30067681 G A 1.744835 -4.7807e-05
6:30069220 C T 0.034392 4.0659e-05
6:30069525 T G 0.075912 -1.2054e-04
6:30069795 C A 0.526211 -3.7144e-05
6:30070937 T C 0.506431 -3.8468e-05
6:30071110 C T 1.337620 -1.0190e-05
6:30071330 T C 0.568162 -1.5764e-05
6:30071760 C T 0.043230 -2.3371e-05
6:30072511 A G 0.513923 -2.1373e-05
6:30073195 C A 1.337772 -3.9622e-06
6:30073847 T C 1.028381 -3.8663e-06
6:30074028 C T 1.663961 -2.6336e-05
6:30074163 A G 0.495344 -3.4524e-05
6:30075864 G A 1.176426 -6.3058e-05
6:30076426 A G 1.705883 -2.7301e-05
6:30076630 T G 0.874318 -3.4384e-06
6:30076660 A G 0.275856 -5.1241e-05
6:30076755 A G 0.834126 -8.7577e-06
6:30077135 A C 0.301267 5.4584e-06
6:30077229 G A 1.081400 -4.1012e-05
6:30078330 T C 0.348143 -1.7080e-05
6:30080231 A G 0.139730 -1.0286e-04
6:30080496 A G 0.349723 -2.4376e-05
6:30080994 C G 0.587598 -2.1572e-05
6:30081108 C T 1.124747 -1.1376e-05
6:30081246 T C 0.329840 -1.6231e-05
6:30081334 C T 0.356182 -2.6141e-05
6:30086340 C T 0.267856 2.0022e-05
6:30086422 C G 0.582035 -2.0593e-05
6:30087776 C G 1.748896 -8.2281e-06
6:30089280 T C 0.606018 -2.8366e-05
6:30090820 C T 0.488577 -3.5111e-05
6:30092935 T G 0.080780 5.1411e-06
6:30093137 T C 0.497957 -7.5463e-05
6:30101656 A G 0.781567 -2.9172e-05
6:30102184 T C 0.218913 -9.4316e-07
6:30103360 A G 0.306156 -7.4869e-06
6:30105154 G A 0.046288 7.1370e-06
6:30105209 A T 0.064169 1.6485e-04
6:30105743 C T 1.487947 -1.9850e-05
6:30108751 A G 0.478528 -3.3474e-05
6:30109207 A C 0.041179 -1.0159e-04
6:30110524 T C 1.748036 -4.3977e-06
6:30110880 A G 0.468326 -2.9065e-05
6:30114074 G A 0.304166 1.5132e-05
6:30115204 T C 0.225768 -1.8865e-05
6:30115484 G A 0.506727 -1.8505e-05
6:30115946 A G 0.134446 -4.6242e-06
6:30116078 G A 1.685944 -5.4788e-05
6:30118582 G T 0.569961 8.6719e-07
6:30118707 A G 0.471468 -3.1925e-05
6:30120563 A C 0.266275 1.0997e-05
6:30120637 C T 0.141323 4.0535e-05
6:30120945 G T 0.491579 -4.8005e-05
6:30121066 T C 0.501612 -2.4318e-05
6:30121185 A G 0.522245 -5.7372e-05
6:30121460 T C 0.593700 -9.6510e-05
6:30121605 C T 0.384281 4.0962e-05
6:30122154 C T 1.794148 -1.0810e-05
6:30122623 C T 0.365014 3.5657e-05
6:30122978 A G 0.062283 6.0759e-05
6:30126303 A T 0.022792 -3.1824e-05
6:30127805 G A 0.274094 1.5564e-05
6:30128222 C T 0.021536 -2.2878e-05
6:30128442 T C 0.127516 1.2813e-05
6:30131349 C T 1.750781 8.7330e-07
6:30131503 C T 0.021471 -1.4322e-05
6:30131515 A C 0.258044 3.9141e-06
6:30131711 C G 0.057184 1.7949e-05
6:30132035 A G 0.305954 1.4715e-05
6:30134987 T C 0.021545 -1.1788e-05
6:30135977 A G 0.337639 2.4332e-05
6:30136302 G C 0.109904 -2.9413e-05
6:30137387 A G 0.274513 2.0461e-06
6:30137863 C T 0.038264 -1.0772e-05
6:30137890 C T 0.034340 -1.5942e-05
6:30138162 G C 0.937253 8.2669e-05
6:30140913 T G 1.571489 3.1768e-06
6:30141042 G A 0.313101 4.0603e-05
6:30142458 A G 0.960373 2.5763e-06
6:30150043 T G 0.611253 -1.3089e-05
6:30152130 T C 0.025924 4.0248e-05
6:30153363 A G 0.268226 1.6724e-07
6:30154049 A G 0.091848 8.8735e-05
6:30156496 A T 0.629286 -1.0771e-05
6:30159854 C A 0.966332 5.0193e-06
6:30160055 C G 1.612159 -2.9553e-05
6:30162809 G A 0.477739 -3.4645e-05
6:30168829 T C 0.308356 2.0242e-05
6:30169327 G A 0.460881 4.3623e-05
6:30171881 T C 1.716230 2.3426e-05
6:30172385 C A 0.297759 -4.9812e-05
6:30174590 T C 0.123485 -1.0463e-04
6:30174633 A C 0.468102 5.0085e-05
6:30175722 T C 0.036976 6.4071e-05
6:30176122 T C 0.092462 9.1422e-05
6:30179422 A G 0.500664 -3.7911e-05
6:30180280 C T 0.023710 -4.4568e-06
6:30181834 C T 0.315344 3.3696e-05
6:30182395 A G 0.166393 -4.6745e-05
6:30192467 G C 0.331235 -1.3532e-04
6:30200873 G A 1.716675 1.6359e-05
6:30200969 C T 0.030075 -1.1316e-05
6:30202052 T C 0.961671 4.6059e-06
6:30202429 T C 0.957487 3.8756e-06
6:30202571 T C 0.332307 3.0296e-05
6:30204526 T G 0.625249 -1.5168e-05
6:30205407 T G 0.616719 -2.0163e-05
6:30206659 G C 0.032578 -7.8901e-05
6:30209099 C T 1.014252 -6.4295e-06
6:30209515 G A 0.085204 2.0523e-05
6:30209802 G T 0.978107 4.7850e-06
6:30210807 G T 1.754147 1.0304e-06
6:30211755 T C 1.010464 -7.6854e-06
6:30211903 G C 0.126854 4.3761e-05
6:30213540 T A 0.351301 2.3797e-05
6:30222020 T C 0.032464 -8.8145e-05
6:30222256 A G 0.954949 4.4510e-06
6:30228138 A G 0.133365 4.5638e-06
6:30232374 A G 0.106373 6.0188e-05
6:30232514 A G 0.427063 -4.9554e-06
6:30234721 A G 0.355124 2.3829e-05
6:30236754 C T 0.781269 2.8835e-06
6:30255089 T C 0.506587 -8.3914e-07
6:30257751 C T 0.034908 3.6645e-05
6:30259356 G A 0.084824 2.2080e-05
6:30260982 T C 0.257398 -2.1247e-06
6:30262512 G A 0.102761 6.8267e-05
6:30269561 T A 0.512339 1.0644e-06
6:30269923 T C 0.023837 -1.4576e-05
6:30270080 A G 0.426024 -1.7217e-05
6:30270270 A G 0.033743 5.7293e-05
6:30271792 A G 0.086412 4.5860e-05
6:30272221 C T 0.080547 5.2604e-05
6:30272417 G C 1.217719 2.2335e-05
6:30275246 T G 1.182901 1.6414e-05
6:30285524 T C 0.089359 -3.3795e-06
6:30286729 T C 0.288969 -2.6026e-05
6:30289271 T C 0.514380 -2.7334e-06
6:30293483 T C 0.131242 1.3844e-05
6:30296071 T C 1.138931 7.6756e-06
6:30297529 C T 0.435479 -1.1717e-05
6:30299245 G T 0.268411 2.6867e-06
6:30301600 T C 0.226907 -6.0949e-06
6:30306306 G A 0.355150 1.6480e-05
6:30306553 A G 1.752531 4.2464e-06
6:30311932 C A 0.259043 -5.6940e-07
6:30313268 A G 0.531145 -2.4803e-05
6:30313340 C G 0.425781 2.6579e-05
6:30314607 G A 0.258907 -1.7132e-05
6:30316739 T C 0.424243 -1.4795e-05
6:30319930 A C 0.172327 7.4873e-06
6:30321361 T G 0.445983 -7.4436e-07
6:30321674 C T 0.032539 4.1342e-05
6:30321732 A C 0.294802 -1.9056e-06
6:30323623 C T 0.805852 -4.9294e-06
6:30328753 C T 0.276236 3.2500e-06
6:30331027 G A 0.265545 -2.6786e-05
6:30332146 G C 1.545874 9.5522e-06
6:30332555 G T 0.672257 -1.1404e-05
6:30333820 C T 0.481988 -1.7234e-08
6:30339564 G A 1.540126 1.0615e-05
6:30339602 C T 1.262591 3.5371e-05
6:30342428 T C 0.020984 -5.7551e-05
6:30342682 A G 0.030224 7.2619e-06
6:30342753 A G 0.294916 -8.3218e-06
6:30346760 A T 0.269693 3.1126e-06
6:30346918 C T 0.103572 7.6387e-05
6:30347306 A G 0.351885 1.4881e-05
6:30357780 C T 0.882715 1.6986e-05
6:30360150 T C 0.511303 -1.7144e-06
6:30361358 A G 0.618952 2.7291e-05
6:30362961 T C 0.264341 -1.8074e-05
6:30362995 A G 0.276207 -2.3774e-05
6:30363136 T G 0.291787 -1.3777e-05
6:30363945 T C 0.910320 1.4090e-05
6:30364524 C T 1.189146 -1.3297e-06
6:30364587 T A 0.082309 3.8141e-05
6:30365740 T C 1.351898 -1.3591e-05
6:30366014 T C 0.283757 -1.5026e-05
6:30368635 T C 0.774079 -4.5293e-06
6:30368663 A G 0.431675 -5.6449e-06
6:30370588 C A 0.709577 -1.9048e-05
6:30372812 T G 0.827488 1.5057e-05
6:30373043 A G 0.372866 1.6585e-07
6:30373885 T C 0.072818 -2.1780e-05
6:30377860 A G 0.287009 -1.5116e-05
6:30378196 A C 0.365900 -2.3610e-06
6:30378447 G A 1.530362 -9.5015e-06
6:30382972 G A 1.172495 -2.6204e-06
6:30385111 G A 0.359198 -4.2621e-06
6:30388701 T C 1.529395 -1.2062e-06
6:30392146 T C 0.369824 -4.1804e-05
6:30394628 T C 0.319921 -8.9128e-06
6:30408787 T C 0.823282 1.6676e-05
6:30409011 T C 0.028193 8.5691e-05
6:30409012 G A 0.311258 -5.0111e-05
6:30410206 T C 0.315847 -2.0490e-05
6:30413907 T C 0.096227 5.7165e-05
6:30415661 T A 0.090599 -1.8699e-05
6:30416456 G A 0.291472 1.2664e-05
6:30416767 C A 0.038037 -3.1189e-05
6:30417614 A G 0.829163 2.4907e-05
6:30418662 A C 0.037829 -4.5519e-05
6:30419831 A C 0.309038 8.0707e-06
6:30422632 G A 1.202253 -7.4379e-06
6:30423117 G C 0.336821 -2.9073e-05
6:30426152 C T 0.867132 1.2686e-05
6:30428351 G A 0.374398 -4.6387e-05
6:30429440 G A 1.496662 3.7501e-06
6:30430482 C G 1.672698 -1.8362e-05
6:30430520 C T 1.473584 1.7207e-05
6:30432455 G C 1.537772 -4.9903e-06
6:30434566 G A 0.768743 -3.3409e-06
6:30434999 A G 1.677982 -1.5300e-05
6:30435288 G A 0.304552 6.7728e-06
6:30446055 A G 0.745140 7.1093e-06
6:30448668 C A 0.422934 1.1856e-05
6:30451904 C T 0.412172 1.8645e-05
6:30453713 T C 0.094812 6.2214e-05
6:30454949 T C 0.071153 -3.3139e-05
6:30455886 A G 0.096577 6.5761e-05
6:30455920 A G 1.651718 2.5588e-05
6:30458064 A G 1.207939 -9.3906e-06
6:30459165 T C 0.037894 -2.2426e-05
6:30460232 T C 0.041370 5.6155e-05
6:30468791 T C 0.734981 1.0078e-05
6:30482993 T C 1.305458 1.5167e-05
6:30484036 C G 0.131171 -3.6810e-05
6:30486456 T C 1.374485 1.0021e-06
6:30495417 A G 0.085850 3.0320e-05
6:30496882 T G 1.323848 1.0446e-05
6:30498864 T C 0.280761 1.1375e-05
6:30501110 G T 0.041620 3.0912e-05
6:30502802 A G 0.212675 -8.3609e-05
6:30505000 C T 0.096110 -5.0506e-05
6:30511170 T C 0.417787 -1.3301e-05
6:30512505 G T 0.089356 -7.2990e-05
6:30515043 C T 0.296759 6.9403e-06
6:30519258 G A 1.313108 6.6999e-06
6:30526845 G T 1.289670 -2.6999e-06
6:30530245 C T 1.364060 4.9329e-06
6:30532278 A G 0.283630 4.3520e-06
6:30537606 G C 1.350191 2.2442e-05
6:30540890 T C 1.322355 2.1235e-05
6:30541852 A G 1.817686 -1.5982e-05
6:30544401 G A 0.306668 1.9958e-05
6:30552937 C A 1.313436 1.6594e-05
6:30562021 A G 1.370451 6.4435e-06
6:30562041 A G 0.027793 3.5767e-05
6:30562671 G C 1.342648 3.4604e-06
6:30565101 C T 0.026011 -1.0541e-04
6:30566154 G A 0.028988 1.7478e-05
6:30571471 C T 1.014911 2.5527e-05
6:30574194 T C 0.301696 -1.7572e-05
6:30575603 G A 1.342982 3.1081e-05
6:30577966 T C 0.026356 2.3094e-06
6:30578157 T G 0.023947 -1.0606e-05
6:30578335 T C 0.178984 7.9803e-05
6:30579315 T C 1.376209 9.4531e-06
6:30580637 T C 0.143216 1.3108e-04
6:30580893 C T 0.029254 4.2265e-06
6:30584133 A G 0.070670 -2.5265e-05
6:30587613 T C 0.028459 1.1996e-05
6:30592414 C T 0.033792 2.0085e-05
6:30594102 G A 0.058047 9.1634e-05
6:30596135 G A 0.028384 6.8738e-06
6:30599702 A G 0.285811 -2.4547e-07
6:30600899 T C 0.030075 -6.2457e-06
6:30601067 C T 0.341242 -7.1964e-05
6:30601281 C T 0.039423 4.0218e-05
6:30601395 T C 0.024080 1.5991e-05
6:30609629 G A 0.072935 -6.7334e-06
6:30610042 G C 0.061445 -1.1022e-05
6:30611676 A C 1.009555 3.9982e-05
6:30615260 T C 0.038478 -5.3931e-05
6:30618906 G A 0.296756 6.7097e-06
6:30620232 T C 0.020296 1.8793e-05
6:30622459 A G 0.083549 5.2209e-05
6:30623069 G A 0.041422 4.4015e-05
6:30627216 C T 0.759136 1.2458e-06
6:30628082 G A 1.814979 4.7945e-06
6:30633875 G A 0.100784 -7.1598e-05
6:30635760 A G 0.024713 3.4346e-05
6:30640875 A G 0.024230 9.6506e-06
6:30642978 T C 0.039024 -4.5134e-05
6:30644142 T C 0.049284 -2.9120e-05
6:30646137 T C 0.020666 1.8981e-05
6:30646724 C T 0.033759 1.0125e-05
6:30647005 G C 0.130762 -2.5124e-05
6:30647784 G A 0.033425 1.3494e-05
6:30649134 T C 0.048277 1.5432e-05
6:30651587 C A 1.812022 1.3425e-05
6:30652782 A G 0.296723 -3.0825e-06
6:30652872 A G 0.132709 2.0677e-04
6:30653262 T C 0.026235 5.8230e-06
6:30654531 C G 1.417060 7.9855e-06
6:30656847 C T 0.126549 2.4684e-05
6:30657043 A G 0.064610 4.5240e-05
6:30658239 A C 0.889291 -1.7271e-05
6:30659472 A T 0.029361 6.2527e-05
6:30659502 T C 0.039046 -4.2165e-05
6:30664568 T A 0.029981 -1.2188e-05
6:30670292 T C 0.299882 -2.2116e-05
6:30671229 T C 0.048592 6.2965e-05
6:30671312 C A 0.024093 9.9059e-05
6:30671650 G A 0.021458 5.6875e-05
6:30671989 C G 0.124773 -2.0802e-05
6:30673422 G A 0.022019 2.9725e-06
6:30675605 G T 0.027852 4.6610e-06
6:30676046 G C 0.027433 1.0827e-04
6:30679628 A T 1.842701 -8.0837e-07
6:30680252 C T 0.026583 1.5203e-05
6:30680916 T C 0.286460 1.0099e-06
6:30681980 G A 0.042422 8.8068e-05
6:30684686 T C 0.086207 2.9875e-05
6:30684878 A C 0.020507 2.0296e-05
6:30685066 G A 1.816901 5.4848e-06
6:30685420 C A 0.174628 -2.7116e-05
6:30686732 T C 0.022032 1.0027e-04
6:30687614 C G 0.299329 1.3559e-06
6:30690635 A G 0.024038 7.5759e-06
6:30690816 T C 0.031743 -4.1840e-07
6:30692768 G C 0.067729 4.7951e-05
6:30693163 T C 0.024207 1.5341e-05
6:30693314 T C 0.022159 -2.8710e-04
6:30697447 G A 0.458755 -9.1412e-06
6:30697740 G A 0.078028 -2.4757e-06
6:30699384 C G 0.062140 2.2615e-05
6:30700497 G A 0.152125 1.1019e-04
6:30702531 T C 0.021802 7.6646e-05
6:30703609 C T 0.039968 -4.0427e-05
6:30711357 A G 0.310791 2.2538e-06
6:30711805 G C 1.814509 5.5634e-06
6:30713080 C T 0.060929 1.0526e-05
6:30713430 C G 0.061578 1.5377e-05
6:30713808 A C 0.379613 -1.1436e-05
6:30714479 C T 0.820169 -1.3950e-05
6:30715790 G C 0.040780 4.7547e-05
6:30716076 T G 0.040108 4.5088e-05
6:30716117 T G 0.045083 3.1453e-05
6:30716170 T C 0.041435 4.4100e-05
6:30716719 T C 0.080034 -4.6056e-05
6:30717389 C G 0.112339 5.6049e-05
6:30718035 C A 0.667930 7.5424e-06
6:30718180 G A 0.307714 -4.1113e-05
6:30719481 A C 0.036226 5.9835e-05
6:30719909 G A 0.057505 -3.3527e-05
6:30721143 T C 0.303903 7.5154e-06
6:30721212 T C 0.033191 4.1799e-05
6:30722079 G C 0.035956 -4.8400e-05
6:30724430 C T 0.195927 2.0942e-05
6:30726748 C T 1.243558 3.1591e-06
6:30726939 C A 0.366715 3.1888e-05
6:30727568 G C 0.039819 3.8533e-05
6:30728290 A G 0.556994 2.9976e-05
6:30728360 G T 0.492368 1.5590e-05
6:30729487 G T 0.047914 -4.9317e-06
6:30730267 G A 0.045752 -5.5836e-05
6:30734080 A G 0.474337 1.6041e-05
6:30734255 G A 0.133631 -1.8601e-05
6:30735105 G A 0.325439 1.6796e-05
6:30736010 T C 0.037427 3.2567e-05
6:30736151 T C 0.288924 -2.3961e-05
6:30736360 T G 0.041598 2.8554e-05
6:30737486 C A 0.576134 3.9962e-05
6:30738042 T C 0.065532 5.6542e-06
6:30739846 T C 0.565683 1.0735e-05
6:30739904 A G 0.252185 3.0601e-07
6:30740038 A G 0.051913 4.1139e-06
6:30740160 A G 0.086701 3.6738e-05
6:30740256 A G 0.027926 5.4366e-05
6:30740515 A C 0.306717 -1.1277e-06
6:30742134 A G 0.177513 3.0085e-06
6:30742141 A G 0.028274 -1.3848e-05
6:30744529 C A 0.054483 -1.2945e-06
6:30744768 G A 0.061877 1.2614e-04
6:30745454 C T 0.045914 -6.0483e-05
6:30746498 T C 0.024113 3.0391e-05
6:30746737 A G 0.033350 4.2044e-05
6:30747216 T C 0.517279 1.7897e-05
6:30747802 A G 0.291998 -1.2500e-05
6:30748297 G A 0.071374 8.6550e-05
6:30749233 G T 0.206563 1.7697e-05
6:30749844 T C 0.071666 6.3306e-05
6:30750229 A G 0.031149 5.2014e-05
6:30755933 A G 0.052545 3.7038e-06
6:30758348 T C 0.526328 1.0295e-05
6:30758466 G A 0.840072 2.2146e-05
6:30758487 G A 0.043097 1.2646e-05
6:30759188 G T 0.029179 1.0289e-04
6:30759283 A G 0.033889 -6.1779e-05
6:30761734 C T 0.482786 2.0476e-05
6:30763632 G A 0.045327 -4.9936e-05
6:30763656 A T 1.194174 1.6604e-05
6:30763756 A G 0.902287 2.6478e-05
6:30763893 C T 0.395316 -1.8281e-06
6:30764081 T C 0.313420 1.9315e-05
6:30764241 C T 0.298982 -1.2786e-05
6:30764420 C T 0.292345 -1.3731e-05
6:30764907 A G 0.365092 5.7974e-05
6:30765272 A C 0.023382 3.1066e-05
6:30765579 A C 0.345530 2.7842e-05
6:30765895 A G 0.300063 6.2501e-06
6:30765932 T C 0.032931 -4.5918e-06
6:30766127 A T 0.034431 4.7771e-05
6:30766194 A G 0.243623 9.9972e-08
6:30766244 C T 0.247239 -4.3327e-06
6:30769478 C T 1.833288 -2.0016e-06
6:30769496 C A 0.045762 3.9237e-05
6:30769726 T C 0.541651 3.8145e-06
6:30770732 G T 0.280005 -6.8902e-06
6:30772344 G A 0.541184 -4.7543e-06
6:30772378 G A 1.644120 5.7989e-05
6:30773972 A G 0.057015 -8.3763e-05
6:30774483 G T 0.026674 1.9650e-05
6:30776590 G C 0.583992 2.0298e-06
6:30778786 G A 0.318071 -5.9294e-06
6:30781381 A G 0.038560 1.2257e-05
6:30782651 T C 0.236437 -2.6976e-06
6:30787762 A C 0.319395 2.6560e-05
6:30788191 C T 1.626505 3.7564e-05
6:30788606 C T 0.049809 5.7264e-05
6:30789427 G T 0.026109 8.9001e-06
6:30789485 A T 0.025622 4.7930e-07
6:30789647 C G 0.382927 -7.8495e-06
6:30789705 T C 0.024775 3.0104e-05
6:30791971 G A 0.553910 -8.9197e-06
6:30792248 A G 0.033684 3.7829e-05
6:30792364 G A 0.261234 -1.9660e-06
6:30794617 C T 0.590276 5.3315e-06
6:30795035 T C 0.025512 9.6732e-06
6:30795171 C A 0.020724 9.3097e-05
6:30796182 T A 0.025953 1.0406e-05
6:30796545 C T 0.330719 1.9712e-05
6:30796734 G T 0.235327 -6.1845e-06
6:30796772 A T 0.026317 2.3416e-05
6:30796932 C T 0.256375 2.3873e-06
6:30796981 T C 0.027774 1.2487e-04
6:30797083 T C 0.295175 -7.5868e-06
6:30797215 T C 0.054165 -9.2299e-05
6:30797568 C A 0.052766 -7.8155e-05
6:30797991 T C 0.238780 -3.4287e-05
6:30798168 G A 0.025057 7.6255e-05
6:30798252 T C 0.046638 1.7385e-06
6:30798277 C G 0.075905 -7.8606e-06
6:30798476 T C 0.033457 -2.8149e-06
6:30800326 T C 1.594408 3.7176e-05
6:30800577 T C 0.871893 2.4528e-05
6:30805446 A G 0.107824 2.1264e-05
6:30805921 T C 1.170123 2.9626e-05
6:30807451 C T 0.071124 5.9479e-05
6:30807657 T C 0.030075 1.7084e-05
6:30807735 G T 0.025109 -6.1965e-05
6:30809664 T C 0.042185 1.7423e-05
6:30810163 T C 0.034983 1.6273e-05
6:30811164 A C 0.524043 3.3758e-05
6:30817501 A G 1.228368 4.2089e-05
6:30817866 G A 1.201792 4.8705e-05
6:30821187 A G 0.491378 3.0937e-05
6:30822413 T C 1.640325 5.1158e-05
6:30823075 C G 1.518402 3.9692e-05
6:30823760 C T 0.245064 9.1825e-06
6:30825287 C T 0.140278 -2.6476e-05
6:30829522 G A 0.440397 -7.1106e-06
6:30830292 A C 0.134770 -2.4201e-05
6:30837290 T C 0.043879 1.4774e-04
6:30840950 T C 1.194456 3.8625e-05
6:30842866 T C 0.037469 8.0677e-06
6:30842894 A T 0.027878 1.3645e-05
6:30844260 A G 0.753615 4.9692e-05
6:30850582 A G 0.686529 3.8500e-05
6:30861398 C G 0.032013 1.0265e-05
6:30861729 A G 1.772969 7.0091e-05
6:30862992 T C 0.028050 6.5388e-06
6:30864829 C T 0.775176 -6.5282e-06
6:30865820 A C 0.031055 2.4160e-07
6:30870579 A G 0.034493 9.8664e-06
6:30870828 G A 0.034691 7.9859e-06
6:30872274 A G 0.136490 -2.8569e-05
6:30874308 G T 1.536513 3.5116e-05
6:30878523 A C 0.026164 -1.3242e-05
6:30878857 A G 0.071225 7.6501e-06
6:30878919 C T 0.333274 1.3943e-06
6:30880156 A G 0.036885 1.9028e-05
6:30882415 T C 0.305110 5.1512e-06
6:30882689 T C 0.055791 6.9020e-05
6:30887465 T C 0.033415 1.0040e-06
6:30888617 A G 0.101676 -3.5669e-05
6:30889292 T C 0.022061 3.5114e-06
6:30890431 G A 1.451315 1.1669e-05
6:30891228 T C 0.025671 8.1482e-06
6:30892521 A G 1.449475 1.5267e-05
6:30894759 A G 1.015573 1.2012e-05
6:30896147 A G 0.307743 -6.9947e-06
6:30896190 C T 0.710680 2.1919e-05
6:30897774 G A 0.745118 -5.0774e-06
6:30898751 G T 0.021458 8.8802e-05
6:30899377 G C 1.442188 1.3967e-05
6:30900094 C T 1.512520 2.9923e-05
6:30900150 T G 0.432980 -9.0112e-06
6:30900435 T G 0.034405 -2.3713e-04
6:30900664 C T 1.009935 7.5649e-06
6:30900919 A C 0.096431 -5.7207e-05
6:30902326 A G 0.049066 3.9451e-05
6:30902798 T C 0.025869 1.2846e-05
6:30903948 T C 1.053376 1.0189e-05
6:30904714 A G 0.289917 -1.4487e-05
6:30905313 G A 0.755183 1.8893e-05
6:30907335 C T 0.338733 1.9474e-05
6:30907873 G A 0.034015 1.2156e-05
6:30908379 A C 0.055467 6.7174e-05
6:30911540 G A 0.036339 -1.7697e-05
6:30912414 A G 0.299339 -5.9959e-06
6:30912691 A G 1.763940 6.7748e-05
6:30912900 A G 0.024437 -5.1002e-05
6:30914552 C T 0.434869 -1.0752e-05
6:30914751 T C 1.768588 6.8106e-05
6:30914843 T C 0.343978 1.1768e-05
6:30919878 C G 0.253052 7.2915e-06
6:30920124 A G 0.330184 1.0728e-05
6:30920890 A G 0.694471 3.9162e-05
6:30920957 A G 0.316974 7.0729e-07
6:30921141 C T 0.055736 2.9156e-05
6:30921364 T C 0.345728 -8.0300e-09
6:30922532 T C 0.028465 -1.4692e-05
6:30922570 G C 0.718567 2.3033e-05
6:30924024 T C 0.543790 -2.0367e-06
6:30924614 T C 0.087697 1.2295e-06
6:30925985 C T 0.157880 -1.6810e-05
6:30927867 A C 0.098531 -4.9190e-05
6:30931844 C T 0.345101 2.7725e-06
6:30932068 A G 0.361720 8.6994e-06
6:30932532 T C 1.278709 1.6850e-05
6:30933371 T C 0.031828 -6.6482e-05
6:30933517 G A 0.032152 -3.9601e-05
6:30933752 A G 0.021536 2.8823e-05
6:30933864 C T 1.052568 3.7165e-05
6:30933975 C A 0.277330 -8.1240e-06
6:30937377 T G 0.577442 1.2530e-05
6:30939768 T C 0.022672 3.5807e-05
6:30940328 A G 0.903192 7.5534e-06
6:30941565 A G 0.028105 -4.7204e-05
6:30946496 G T 1.173969 9.0946e-07
6:30947042 A C 0.273224 -5.7026e-06
6:30949670 G T 0.583953 1.8839e-05
6:30951558 T G 0.039861 -7.8936e-05
6:30951561 C T 0.376124 4.8205e-06
6:30951592 A G 0.168130 6.5003e-05
6:30951708 G A 0.027462 2.5549e-05
6:30953105 A G 0.303195 -2.1451e-05
6:30953209 G A 0.041000 -7.2811e-05
6:30954245 C T 1.437024 4.7886e-05
6:30955359 A G 0.149882 -1.8924e-05
6:30955681 A G 1.625450 4.2610e-05
6:30957050 A G 0.086058 8.2316e-06
6:30957618 C T 0.576660 2.0519e-05
6:30963167 A G 0.020662 5.3986e-05
6:30965326 G A 0.052445 -1.7759e-05
6:30965425 G A 0.096405 -1.5151e-05
6:30966453 C T 0.249806 -3.7547e-05
6:30969527 G C 0.309908 -3.3072e-05
6:30969781 G C 0.172295 5.7256e-05
6:30972532 T G 0.051338 -2.7081e-05
6:30972865 G A 0.553988 1.4292e-05
6:30973165 G A 0.604654 1.1505e-05
6:30973535 C G 1.483938 4.6049e-05
6:30975649 A T 0.875068 1.3973e-06
6:30975943 T G 0.069978 8.0660e-05
6:30978024 A G 0.078463 6.4358e-05
6:30978196 C T 0.271014 -1.5931e-05
6:30978746 A G 0.254097 1.2237e-04
6:30980781 A G 0.035564 1.2307e-05
6:30980847 T C 0.048553 -1.5062e-05
6:30982260 C T 0.048728 -2.7108e-05
6:30983326 G A 1.536338 2.3433e-05
6:30983665 T C 0.036180 1.3616e-05
6:30986040 C T 0.077343 8.0897e-05
6:30986051 A G 0.027586 -4.5715e-05
6:30986835 G A 0.705454 -9.1202e-06
6:30987010 T G 0.278041 -1.5324e-05
6:30987786 G A 0.819277 1.3059e-05
6:30987981 G C 0.174540 5.4609e-05
6:30990490 T G 0.367013 1.1260e-06
6:30991404 T C 0.022574 4.5702e-05
6:30991612 C T 0.049686 -5.2536e-06
6:30992346 C T 0.197683 8.5132e-05
6:30993062 A G 0.253117 -4.2450e-05
6:30993377 A T 1.467622 4.6229e-05
6:30993440 A G 0.074373 1.2603e-05
6:30993499 T C 1.230361 -1.2756e-05
6:30993533 G A 1.073331 -1.5434e-05
6:30993567 T G 0.358191 -3.5623e-05
6:30993590 G A 0.325315 -2.3520e-05
6:30993808 C T 0.045142 5.7437e-06
6:30993813 A G 0.293468 -2.3482e-05
6:30993866 T A 0.254162 -1.6611e-05
6:30993880 C G 0.268891 -7.3669e-06
6:30993958 G A 1.679060 -5.4736e-05
6:30994483 A G 0.027281 -4.4125e-05
6:30995297 G A 0.225729 -1.5061e-05
6:30997078 C T 0.224239 -5.9399e-06
6:30997334 G A 0.223470 -2.0064e-05
6:30997692 C G 1.341651 9.3182e-07
6:30997824 C T 0.237333 -2.5048e-05
6:30999657 T G 0.023311 4.4339e-05
6:30999997 C T 0.695101 -6.6387e-06
6:31001177 C T 0.115341 1.5907e-05
6:31001421 C T 0.032896 7.0657e-06
6:31001467 G A 0.662309 -9.1150e-06
6:31001541 C A 0.030387 3.2052e-06
6:31001646 G A 0.224398 -2.0611e-05
6:31001679 A C 0.040361 4.6873e-06
6:31002013 A G 0.423493 1.3301e-05
6:31002101 A G 0.101082 -2.7627e-05
6:31002301 C G 0.436580 9.3395e-06
6:31002343 A C 0.108295 2.2183e-06
6:31002616 T C 0.340359 1.2697e-06
6:31002944 A T 0.050173 7.6404e-06
6:31002997 C T 0.038235 -4.0352e-05
6:31004048 C T 0.022396 -6.9635e-05
6:31004521 A G 0.126555 6.3348e-06
6:31005432 T C 0.088145 -8.6033e-06
6:31005464 T C 0.036378 -4.7122e-05
6:31005726 A G 1.663256 3.6307e-05
6:31007081 A C 0.326857 2.5141e-05
6:31007557 A G 0.048660 -4.2092e-05
6:31008598 A C 0.738762 4.5738e-05
6:31008626 T C 0.061845 -1.6806e-05
6:31009055 T C 0.342216 1.6960e-05
6:31009416 T C 0.025486 2.4899e-05
6:31009508 G C 0.650692 5.5000e-05
6:31010200 A G 0.800587 3.5622e-05
6:31011013 A G 0.949989 2.5754e-05
6:31011044 T C 0.027745 4.1713e-05
6:31011845 T C 0.290797 -3.7202e-05
6:31012256 T C 0.048982 -2.7976e-05
6:31012263 C G 1.244132 7.1888e-06
6:31012485 T C 0.048985 3.7765e-06
6:31012994 T G 0.050958 -2.9355e-05
6:31014010 A C 1.255149 1.3489e-05
6:31014305 A C 0.195196 1.1524e-05
6:31014433 A G 0.023090 4.5538e-05
6:31015182 A G 1.013736 2.5113e-05
6:31016114 T C 0.059680 3.9258e-05
6:31016753 G A 0.034278 2.3602e-05
6:31017334 G A 1.129282 8.7663e-06
6:31018546 T C 0.886902 2.7435e-05
6:31019562 A G 0.241581 -2.2930e-05
6:31021017 G C 0.459845 -1.5198e-06
6:31021161 G C 0.491514 -9.5717e-06
6:31021504 C T 1.222451 8.2704e-06
6:31021547 G A 1.227612 9.7011e-06
6:31022113 G C 0.194307 3.8573e-05
6:31023840 G A 0.067843 -4.4898e-05
6:31024762 G A 0.068859 1.1669e-04
6:31024808 G A 0.088294 -3.1176e-05
6:31027516 A G 0.203762 3.0415e-05
6:31029152 T C 0.057008 -4.4548e-05
6:31029258 T C 0.296363 1.6533e-05
6:31029282 A G 0.059121 9.1346e-05
6:31030425 A G 0.251581 5.2632e-06
6:31031904 A G 0.435859 -1.0251e-06
6:31032042 A G 0.450355 -1.4810e-05
6:31033948 A G 0.028881 -1.1727e-05
6:31036878 C T 0.047654 -3.7165e-05
6:31037766 G A 0.032886 4.8616e-05
6:31038338 C T 0.027297 5.5714e-05
6:31038612 A G 0.059650 2.4287e-05
6:31039930 T C 0.022457 -5.0769e-05
6:31042217 T C 0.494412 -5.3117e-06
6:31045554 G C 0.109590 -1.3765e-05
6:31045574 G C 1.015083 -2.6793e-06
6:31046494 A G 0.896860 -7.8498e-06
6:31047620 A G 0.927441 1.5506e-05
6:31047662 G A 0.025401 -8.3662e-07
6:31047768 C G 0.028404 4.5011e-05
6:31051941 A G 0.026313 4.6585e-05
6:31053867 G A 0.705490 -6.4166e-06
6:31054511 A C 0.771895 3.8703e-05
6:31054687 C T 0.712186 -8.4594e-06
6:31057386 G A 0.043980 -2.3231e-05
6:31058178 C T 0.124049 -3.5794e-05
6:31058329 T G 0.037498 -1.4912e-05
6:31058340 A C 0.308424 7.9019e-06
6:31058398 C T 0.057628 -4.7018e-05
6:31059462 A G 1.613697 2.0018e-05
6:31059825 T A 0.030676 4.4672e-05
6:31060219 G A 0.373099 3.4434e-05
6:31062133 G A 1.014934 9.5650e-06
6:31066419 T C 0.354521 3.8036e-06
6:31071645 T C 0.236161 1.9768e-05
6:31074030 C A 1.221600 9.4215e-06
6:31074101 T C 0.669274 5.0891e-06
6:31076704 C G 0.032675 6.0767e-05
6:31076839 A G 0.107159 -5.1988e-06
6:31076978 G C 0.896535 1.9112e-05
6:31077468 G T 0.025447 -5.0512e-06
6:31077724 C T 0.030085 3.4882e-05
6:31078257 A C 0.660374 7.1249e-06
6:31078664 C T 0.049128 -2.4880e-05
6:31079264 T C 0.127139 -2.9308e-05
6:31079578 A G 0.202765 3.2687e-05
6:31079889 G C 1.020283 1.2726e-05
6:31079994 T C 0.141852 -2.7205e-05
6:31080009 C T 0.023989 -6.2640e-06
6:31080016 G C 0.393690 -5.4637e-06
6:31080432 G A 0.363800 -3.6941e-06
6:31080471 C T 1.040864 1.5620e-05
6:31080586 G A 0.241435 1.3032e-05
6:31080828 G C 0.337000 5.8719e-07
6:31081205 C T 0.443061 6.8199e-06
6:31081251 A G 0.386212 -4.5545e-06
6:31081409 C T 0.627407 -1.5435e-07
6:31081838 T C 0.684734 4.6602e-06
6:31082081 A G 0.230273 1.7680e-05
6:31082127 A G 0.717798 -8.1317e-07
6:31082304 G T 0.966059 -2.0370e-05
6:31082404 T C 0.652020 4.0533e-05
6:31084191 C T 0.037193 -5.8292e-06
6:31084639 T C 0.298561 -6.2235e-06
6:31084787 G A 0.419361 3.4570e-05
6:31085340 A G 0.386423 1.9910e-05
6:31085770 A G 0.922021 1.9370e-05
6:31086048 A G 0.552297 7.2445e-06
6:31087060 T C 0.199260 5.4596e-06
6:31087133 T C 0.850764 1.0441e-06
6:31089982 G A 1.474428 3.4761e-05
6:31090078 G T 0.202460 4.7589e-06
6:31091273 C G 0.686759 2.6438e-05
6:31091328 A G 0.063269 -5.3690e-06
6:31091531 T G 0.610756 2.4440e-05
6:31091862 G A 0.623486 3.0411e-05
6:31091992 G A 1.001597 2.5294e-05
6:31092049 C G 0.959022 2.5913e-05
6:31092124 A G 0.378705 -1.9805e-06
6:31093482 A G 0.758665 9.8380e-06
6:31093914 A G 0.062575 -5.3414e-06
6:31094120 C G 0.191886 -3.5487e-06
6:31094195 T C 0.083708 -3.6903e-05
6:31094703 T C 0.312115 6.6178e-06
6:31094803 T G 0.190006 -2.2374e-06
6:31095003 C G 0.186027 -5.2487e-06
6:31095270 C T 0.542917 1.3446e-05
6:31095285 C G 0.339389 -1.5795e-05
6:31095864 A G 1.472987 3.5049e-05
6:31096526 G A 0.367955 -2.6502e-05
6:31096575 T C 0.175683 -4.5133e-05
6:31097183 G C 1.468437 2.4497e-05
6:31097301 T C 0.422425 3.1242e-05
6:31098832 A G 1.457927 2.7209e-05
6:31099577 A G 0.134790 5.1176e-06
6:31100978 T C 0.103656 1.9220e-05
6:31101401 T C 0.298713 -8.0252e-06
6:31101426 A G 0.385229 3.7364e-05
6:31101583 A G 0.138227 -8.1954e-05
6:31101674 T C 0.514062 1.7532e-05
6:31105310 G A 0.315263 2.9178e-05
6:31105413 G A 0.826654 -2.1349e-05
6:31105633 T C 1.614509 3.8741e-05
6:31105672 A G 0.050864 -1.1811e-05
6:31105891 G A 1.739791 1.9874e-05
6:31106065 T C 0.054944 -4.7651e-05
6:31106268 G A 0.679625 -3.2504e-05
6:31106302 T C 0.103484 9.3169e-06
6:31106459 A C 0.158756 -5.1721e-05
6:31106489 A G 0.139360 6.2073e-05
6:31106643 A G 0.990970 -4.8506e-05
6:31107187 A G 0.592025 5.0901e-05
6:31107922 T C 0.037634 -8.1241e-06
6:31108829 T C 0.052098 3.4994e-05
6:31109882 T G 1.039738 -1.0157e-05
6:31111400 C T 0.394528 -2.4440e-06
6:31112737 A C 0.517042 1.4359e-05
6:31112899 T C 1.497778 6.1970e-06
6:31113703 G A 0.021964 1.5417e-04
6:31114335 G A 0.089726 -2.5429e-05
6:31115207 T C 0.259501 4.1822e-05
6:31115307 G A 0.345186 1.3357e-05
6:31115441 C T 1.091598 1.2171e-05
6:31115874 G A 1.439712 2.2185e-05
6:31115965 T C 0.061247 1.5149e-05
6:31116210 A G 0.593148 -9.2189e-06
6:31116246 A G 0.872283 -1.1325e-05
6:31118019 C T 0.644905 -1.6396e-05
6:31118511 G T 0.400347 5.8222e-05
6:31118565 G C 1.488284 1.3954e-05
6:31119292 A G 0.023532 -1.6184e-05
6:31119497 C T 0.040864 2.1230e-05
6:31119589 T G 0.504283 1.6732e-05
6:31122315 C G 0.917094 5.6972e-05
6:31122482 A G 0.490096 1.0044e-05
6:31122997 G C 0.049446 -5.4717e-05
6:31124849 T C 0.979756 3.9368e-05
6:31125569 G T 1.156491 2.7208e-06
6:31126252 A C 1.152349 -1.9969e-06
6:31126944 T C 1.025658 2.9446e-05
6:31127037 T C 0.066320 -1.4520e-05
6:31127562 T C 0.521648 1.2928e-05
6:31127602 A G 0.921586 6.2351e-05
6:31127745 A C 0.056794 2.0511e-06
6:31129310 T C 0.311164 7.3533e-06
6:31129707 T C 0.128055 -7.2156e-05
6:31130593 A G 0.967367 4.3583e-05
6:31130760 G A 0.140311 2.3906e-05
6:31131707 C T 0.045999 -3.3839e-05
6:31132085 C T 1.706970 5.7048e-05
6:31133943 A C 1.361268 6.2409e-05
6:31134033 T A 0.043662 8.3546e-05
6:31134087 G C 0.259806 4.0365e-05
6:31134888 C T 1.381788 2.0695e-05
6:31136832 C T 1.489352 2.4730e-05
6:31137165 G A 1.558938 1.5424e-05
6:31137632 C G 0.337097 2.1695e-05
6:31137660 A G 0.031296 5.3735e-05
6:31138107 A G 0.515003 1.7907e-05
6:31138310 T C 0.037852 2.5362e-06
6:31138472 T C 0.053250 -3.2733e-05
6:31138619 G A 0.044077 -1.5539e-05
6:31139452 C T 1.299080 2.9268e-05
6:31140152 C A 0.914640 8.3150e-05
6:31140532 G A 1.020740 3.5176e-05
6:31140741 G C 0.720784 1.2053e-05
6:31140879 A G 0.032496 -3.6035e-05
6:31141127 G A 0.055619 -5.1120e-05
6:31141389 G C 0.044188 7.2941e-05
6:31141523 T C 0.568484 7.9112e-06
6:31142245 A C 1.309564 3.2028e-06
6:31142261 A G 0.083757 3.5210e-06
6:31142903 A G 0.252763 2.4331e-05
6:31143511 A G 0.727172 1.6987e-05
6:31143582 C A 1.259826 3.9787e-05
6:31145920 T C 0.911359 3.6885e-05
6:31145991 T C 0.697016 2.7409e-05
6:31146584 T G 0.400928 4.2121e-05
6:31146722 C T 0.049069 -3.0985e-05
6:31146846 A G 0.334634 1.5990e-05
6:31147094 T C 0.198814 9.2068e-06
6:31147194 C T 0.510859 1.9663e-05
6:31149310 G A 0.031214 -4.1310e-05
6:31160553 G A 0.140629 3.4643e-05
6:31161472 A G 0.058316 -4.5284e-05
6:31165566 C T 1.684266 3.1247e-05
6:31166936 C T 0.357185 1.3326e-05
6:31167470 T C 0.028157 2.3342e-05
6:31167852 G A 0.026644 6.7206e-05
6:31167927 T C 0.441150 1.2269e-05
6:31168029 A G 0.049829 -2.6312e-05
6:31170131 A G 0.031046 5.4545e-05
6:31170528 G A 0.632863 4.1708e-06
6:31170713 C T 0.763047 1.6143e-05
6:31170914 G A 0.781999 2.7946e-05
6:31170947 C T 0.045444 -2.8431e-05
6:31171275 A G 0.031244 -2.3992e-05
6:31172151 C T 0.276756 2.6895e-05
6:31174527 G A 0.936523 2.0459e-06
6:31176335 T C 0.755316 1.3968e-05
6:31177503 T G 0.548233 4.0331e-05
6:31178289 G A 0.027358 1.8823e-05
6:31182383 G A 0.049193 -2.7946e-05
6:31182833 G T 0.086668 1.2792e-06
6:31184020 G A 0.387718 4.6067e-07
6:31184175 A G 0.181048 -2.5589e-05
6:31184425 A G 0.130846 3.5083e-05
6:31186208 G A 0.257810 -2.0765e-05
6:31186378 A G 0.037936 -2.8004e-06
6:31186534 T C 0.438001 -3.6504e-05
6:31188267 T C 0.385219 1.2675e-05
6:31188397 G A 1.083104 -3.8306e-06
6:31188995 C G 0.073422 4.2208e-05
6:31190303 C T 0.599039 3.2159e-05
6:31190627 G C 0.027141 3.4725e-05
6:31190850 T C 0.255671 -9.2921e-06
6:31191509 T C 0.040832 -4.0884e-05
6:31192766 T C 0.382392 4.2118e-06
6:31192796 G A 0.848738 1.2719e-06
6:31195009 A G 0.053315 -8.2141e-05
6:31195218 T C 0.663678 5.8415e-06
6:31195269 A G 0.033201 -4.5392e-05
6:31195616 A G 0.025200 4.4588e-05
6:31196376 C T 1.235603 3.1600e-05
6:31197514 G C 1.674217 3.8853e-05
6:31197707 G T 0.090212 -5.0863e-06
6:31198987 C T 1.423837 4.7251e-05
6:31199164 T C 0.187893 1.3645e-05
6:31199256 T C 0.752696 3.8121e-05
6:31199645 T G 0.088846 8.2341e-06
6:31204008 A G 0.366968 2.2231e-05
6:31204694 G C 0.055457 -7.2203e-05
6:31205617 T G 0.565011 3.0202e-05
6:31205754 C T 1.245781 2.4479e-05
6:31206206 T C 0.876032 9.7209e-06
6:31206616 G A 1.224499 4.8218e-05
6:31206768 T C 0.032879 -4.6678e-05
6:31206868 C G 0.822016 2.8483e-05
6:31207763 G T 0.041877 -3.4298e-05
6:31209045 A G 1.213541 2.0426e-05
6:31209914 G A 0.031857 -2.4286e-05
6:31210265 A G 0.251653 -2.2806e-05
6:31210532 G A 1.235044 1.5952e-05
6:31210638 A G 0.072926 4.0672e-05
6:31211050 G A 1.568886 3.0191e-05
6:31211592 G C 0.083228 5.4939e-06
6:31213902 C T 0.913605 5.5157e-05
6:31214171 A G 0.033233 -5.3381e-05
6:31214498 G C 0.035784 5.0993e-05
6:31217504 G A 0.024914 4.3671e-05
6:31218239 C A 0.543803 4.0853e-05
6:31218268 A G 0.053321 -1.6196e-04
6:31218835 G A 0.114838 -1.0810e-05
6:31218984 G A 1.197906 2.1096e-05
6:31219224 A C 0.027134 3.1128e-05
6:31219613 T C 0.020945 -4.1983e-05
6:31221122 G A 0.023765 -5.4897e-05
6:31230111 A T 0.116867 3.0417e-05
6:31230667 A T 0.293481 1.6060e-05
6:31232125 T C 0.071296 2.8682e-05
6:31232543 T C 0.375488 1.6199e-05
6:31233510 C T 0.528116 1.1411e-05
6:31233758 A T 1.586118 3.4193e-05
6:31234150 A G 0.072981 2.8301e-05
6:31234381 T C 1.386481 8.7531e-06
6:31234894 C G 0.024726 3.9541e-06
6:31235152 T C 0.062292 -3.7347e-05
6:31236250 C A 0.138681 1.8443e-05
6:31236567 C T 1.283614 1.2782e-05
6:31237354 A G 0.069420 4.2887e-05
6:31238492 A C 1.292738 1.2300e-05
6:31238716 G A 0.046654 -7.9023e-05
6:31239896 C T 0.288778 4.4369e-05
6:31240431 T G 0.278330 5.0970e-05
6:31240884 G A 0.040017 2.0043e-04
6:31240932 A C 0.246002 -5.0950e-06
6:31241241 T C 0.039082 1.4764e-04
6:31241370 T C 1.317616 1.0254e-05
6:31241639 G A 0.718632 1.0032e-05
6:31241761 T A 1.117418 1.0240e-04
6:31242191 G A 0.501845 6.8823e-05
6:31242329 G A 0.024350 -3.5527e-05
6:31242445 C T 0.074016 2.1636e-04
6:31242731 A T 0.179665 2.4841e-05
6:31242762 T C 0.655781 1.0777e-05
6:31244021 A G 1.328957 2.1677e-05
6:31244214 G C 1.506873 1.0155e-04
6:31244520 A G 0.377585 1.9407e-05
6:31244789 T A 0.345556 4.8905e-06
6:31245080 A G 0.068005 -5.9536e-05
6:31245736 G A 1.431682 7.3025e-05
6:31246703 A G 1.645116 1.8784e-05
6:31247067 G T 1.682582 3.9034e-05
6:31247097 C T 0.048706 9.9778e-05
6:31249792 A G 0.064724 -5.5916e-05
6:31250180 G T 0.035466 4.5507e-05
6:31250649 C T 0.077375 2.6870e-05
6:31251206 A T 0.033464 -1.5622e-05
6:31251362 C T 0.035005 2.8739e-05
6:31252019 C G 0.074737 1.7936e-05
6:31253444 T C 0.166712 -8.0581e-05
6:31253564 T C 0.073461 1.1765e-05
6:31254015 A G 0.037287 1.9432e-04
6:31256532 G T 0.035768 5.2631e-05
6:31256630 A G 0.132216 -7.9254e-05
6:31256753 G T 0.373940 7.5320e-05
6:31257393 C T 0.035385 3.8298e-05
6:31257495 G C 0.038991 1.3760e-04
6:31257524 G C 0.035612 4.1446e-05
6:31257855 T C 0.035135 5.7583e-05
6:31258687 A G 0.040731 1.6786e-04
6:31258828 A T 0.038573 1.1690e-04
6:31260128 A G 0.115159 1.9016e-05
6:31260218 T C 0.639261 -3.3606e-06
6:31260364 G A 0.022698 -1.5676e-05
6:31260863 G A 0.035022 4.4260e-05
6:31261642 A C 0.075470 1.7753e-05
6:31261691 C T 0.095607 -1.3143e-05
6:31262201 C G 0.035534 3.4749e-05
6:31262461 C T 0.134592 -1.2350e-04
6:31262869 A G 0.123877 -6.6153e-05
6:31263051 G A 0.548230 1.0848e-05
6:31263216 A G 0.247119 -8.0875e-07
6:31263297 A G 0.245064 -1.0189e-05
6:31264319 T G 0.319389 5.4509e-05
6:31264461 C A 1.629309 5.4978e-05
6:31265262 G A 1.074584 -1.4655e-05
6:31265314 C T 0.629991 8.0377e-06
6:31265490 C T 1.397196 1.5823e-05
6:31265539 A G 0.637647 2.2498e-05
6:31266106 T C 0.035070 4.1161e-05
6:31266387 G A 0.564469 -8.9850e-06
6:31267618 G A 0.253065 2.5082e-05
6:31267934 G A 0.572775 -1.2162e-05
6:31268377 C G 0.056450 -4.7952e-05
6:31268580 C T 0.074756 5.1007e-06
6:31268833 A G 0.073133 1.7512e-04
6:31269154 C T 1.147149 1.3426e-05
6:31269173 A G 0.719203 2.2154e-05
6:31269348 G A 0.501803 -3.3607e-06
6:31269382 C T 0.126792 -4.7191e-05
6:31271962 T C 0.051033 1.6358e-04
6:31272261 T C 1.392635 1.2425e-05
6:31272321 A G 0.108152 3.1291e-05
6:31272774 A G 0.410075 2.8158e-05
6:31273030 T C 0.126708 1.5567e-05
6:31273595 G T 0.302037 1.4601e-05
6:31273745 C T 0.719148 -3.7710e-07
6:31274380 C T 0.702975 -1.6883e-05
6:31274449 A C 0.281176 4.2494e-05
6:31274555 T C 0.236171 -2.1367e-06
6:31274582 A G 0.301806 -1.2027e-04
6:31274693 A G 0.853247 -9.0349e-06
6:31275174 C T 0.410003 2.2983e-05
6:31275222 C A 0.056648 -4.5082e-05
6:31275251 A G 0.035742 1.5806e-04
6:31275511 A T 0.038267 1.5713e-04
6:31275657 C T 0.038449 1.6200e-04
6:31275707 A G 0.049183 -2.7672e-08
6:31289714 T G 0.179837 2.2164e-05
6:31298240 A G 0.737156 1.4076e-05
6:31299450 T C 1.235070 -2.0110e-06
6:31299466 A G 0.254389 2.0783e-05
6:31300297 T C 0.045038 3.9047e-05
6:31300766 C T 0.020244 -4.1849e-05
6:31301289 C T 0.035168 3.5249e-05
6:31302972 G T 0.073175 9.9342e-06
6:31304437 C T 0.302137 1.6722e-05
6:31305330 A C 0.074756 1.6203e-06
6:31307222 C T 0.942138 -1.1940e-05
6:31307387 G T 0.572629 -2.6105e-05
6:31311795 A C 0.369175 1.3014e-05
6:31312326 G T 0.293345 2.1405e-05
6:31312423 G A 0.028134 5.7866e-05
6:31314781 G A 0.615278 1.4694e-05
6:31317182 G T 0.800604 4.4226e-06
6:31317284 A G 0.056476 -2.1865e-05
6:31317347 T C 1.093760 1.7969e-05
6:31317361 A G 0.072552 -1.3323e-05
6:31317404 A C 0.035703 3.7118e-05
6:31317697 A G 0.145033 -2.5891e-05
6:31318024 A G 0.115133 -1.4175e-05
6:31318177 A G 0.443016 -3.2815e-06
6:31318303 T C 1.662809 1.3165e-05
6:31319264 T C 0.208663 -5.2540e-05
6:31319304 G A 0.035229 3.4088e-05
6:31319355 T G 0.805213 2.9401e-05
6:31320001 A T 0.020241 -7.6976e-05
6:31320662 G C 0.072809 -1.5836e-05
6:31320810 G A 1.587877 2.6951e-05
6:31320930 G C 0.030724 -9.7824e-05
6:31321032 G A 0.606693 1.0605e-04
6:31321087 G T 0.056444 5.6342e-06
6:31321211 T C 0.926662 3.4137e-06
6:31321336 A G 0.131300 -1.5568e-05
6:31321364 A G 0.104439 5.0819e-07
6:31321882 A G 0.346331 1.9411e-05
6:31322303 G C 0.701764 -1.1924e-05
6:31322367 G T 0.111527 -1.1930e-05
6:31322559 A G 1.197011 4.4501e-06
6:31322980 T C 0.582791 -1.8717e-05
6:31323745 A C 0.035989 1.3792e-06
6:31323810 G A 0.046018 -7.2021e-05
6:31324615 T C 0.599438 4.9623e-05
6:31325912 C T 0.360736 1.1266e-05
6:31325916 T C 0.205268 -5.2339e-05
6:31326050 A G 0.073276 -3.7431e-05
6:31326410 A T 0.074604 -2.6571e-05
6:31326790 G C 0.039007 -1.8242e-05
6:31327064 C T 0.641004 6.7982e-06
6:31327334 T G 0.994953 4.3467e-05
6:31327400 C T 1.283552 2.9420e-05
6:31327415 A G 0.045570 -2.0041e-05
6:31327446 T C 0.046820 5.6441e-05
6:31327481 T C 0.045353 -2.4589e-05
6:31330422 G A 0.159759 -1.1358e-06
6:31331829 T C 1.180587 4.1218e-05
6:31332239 C A 0.408971 1.6039e-05
6:31333303 C T 0.863247 1.7226e-05
6:31333440 T C 0.046687 -7.0113e-05
6:31333499 A G 1.226761 2.3342e-05
6:31333820 G A 0.407744 -1.1432e-05
6:31334477 A G 0.233873 1.7359e-05
6:31334852 T G 0.381032 3.0221e-06
6:31334945 C T 0.932690 4.8200e-05
6:31336349 G A 1.227638 6.3548e-05
6:31336604 T C 0.689641 1.7679e-05
6:31336757 G A 0.113251 4.3735e-05
6:31336870 T C 1.051802 5.7321e-05
6:31336960 A G 0.129210 -4.2418e-05
6:31336994 T C 0.039394 -3.4325e-06
6:31341156 G A 0.344783 -5.7815e-05
6:31343632 C T 0.363849 4.7149e-05
6:31343844 A T 0.100579 1.7979e-05
6:31344157 T C 0.131395 -2.1320e-05
6:31344273 C T 1.100346 9.0154e-05
6:31344348 C T 1.275399 1.1283e-04
6:31345596 A G 0.735507 3.0701e-05
6:31345815 T C 0.026764 -5.9996e-05
6:31346445 T G 1.231993 7.2557e-05
6:31346621 C G 0.467693 6.8874e-05
6:31347566 G A 0.469949 9.5351e-07
6:31347644 A G 0.324478 -2.3051e-05
6:31347816 A G 0.512235 8.4214e-06
6:31348200 G A 0.046151 5.4916e-05
6:31348580 G A 1.268021 5.8753e-05
6:31350704 T C 1.459060 4.8202e-05
6:31351035 C T 1.674315 6.9550e-05
6:31351153 A G 1.401847 3.4373e-05
6:31351175 C G 0.368701 -2.9153e-06
6:31351242 A G 1.442101 6.8830e-05
6:31351415 A G 1.634876 7.0639e-05
6:31351764 C T 0.852231 2.2421e-05
6:31351887 A C 0.712352 -2.1521e-06
6:31352113 C T 0.427904 3.8582e-05
6:31352631 G A 0.531505 2.1944e-05
6:31352678 G A 0.034717 -1.6497e-05
6:31352774 A G 0.041588 -1.1499e-06
6:31352880 T C 0.193246 -1.0998e-05
6:31353171 G A 0.289800 1.8942e-05
6:31353639 T C 0.707019 2.3197e-05
6:31354182 C T 0.310411 1.1164e-05
6:31354200 C T 0.026674 2.5175e-05
6:31354238 T C 0.142174 -7.7878e-06
6:31362988 T C 0.047566 -7.5389e-05
6:31363606 C G 0.441591 -1.7415e-07
6:31364383 T C 0.677629 -1.5075e-05
6:31364707 A G 0.675636 1.2633e-05
6:31367865 A G 0.695010 7.7976e-06
6:31367882 G A 1.698113 5.2325e-05
6:31367936 A G 0.023376 -1.9756e-05
6:31368540 G C 0.616897 8.5728e-07
6:31368588 A G 0.175193 2.5086e-06
6:31369151 A G 0.707353 2.8406e-06
6:31369278 T G 0.037829 4.1493e-05
6:31369662 A G 0.078119 -4.3846e-05
6:31370722 T C 0.045905 1.5090e-05
6:31370984 T C 0.086392 -5.5545e-05
6:31371342 G C 0.046547 5.8683e-05
6:31371355 A G 0.026670 -7.2172e-05
6:31371430 C T 1.581629 9.7093e-06
6:31373985 A G 0.050682 8.2017e-07
6:31377047 T C 0.180870 -1.4413e-05
6:31378510 A G 0.115081 -5.9688e-06
6:31379059 T A 0.045830 4.0398e-05
6:31379109 A G 0.507032 -3.7002e-06
6:31379198 A C 0.283818 8.8500e-06
6:31380194 C T 0.251896 3.2073e-05
6:31380198 T C 0.299408 2.0482e-05
6:31380449 T C 0.803911 -5.1093e-06
6:31380601 A G 0.038783 -2.3625e-06
6:31383824 A G 0.102920 6.7304e-05
6:31383848 A G 0.254045 -2.1135e-06
6:31383960 G A 0.051903 6.9780e-06
6:31384431 A G 0.052409 1.2570e-04
6:31384479 A G 0.096525 3.1581e-05
6:31386518 G A 0.095269 -3.6301e-05
6:31387557 T C 0.984420 4.5344e-06
6:31387875 A C 0.081173 2.4674e-05
6:31387967 C G 0.193651 3.7875e-06
6:31388214 A G 0.790234 2.9193e-06
6:31390055 T G 0.458018 -5.0886e-06
6:31390239 A G 0.050874 1.0797e-05
6:31390874 T C 0.020260 4.3340e-06
6:31391401 C T 0.170068 -1.1012e-06
6:31397844 T C 0.093744 -4.9850e-05
6:31405671 C T 0.050900 -7.0911e-06
6:31407331 C G 1.326188 1.3389e-05
6:31407579 A G 0.120726 -7.6723e-06
6:31407643 C T 0.536877 5.5024e-06
6:31407653 A G 0.045431 4.2026e-05
6:31407828 C T 0.248297 2.4734e-05
6:31408265 A C 0.144582 -1.6220e-05
6:31408276 T C 0.123488 -2.2410e-05
6:31409313 T C 0.050676 -2.2692e-06
6:31410072 C T 0.038663 -5.4559e-06
6:31410352 A G 0.072965 -3.3826e-05
6:31410408 T G 0.237398 -4.3248e-05
6:31410537 T C 0.092900 -5.3900e-05
6:31410649 T C 0.321988 1.0069e-05
6:31410948 T C 0.486801 6.3441e-06
6:31412513 C G 0.996751 9.1803e-07
6:31412836 C T 0.042610 -9.4608e-05
6:31412898 G A 0.037531 -4.3912e-05
6:31412961 C T 1.070923 1.0584e-05
6:31413000 A G 0.072409 5.5402e-05
6:31417742 C T 0.155842 5.2409e-05
6:31418070 C A 0.701199 -1.0891e-05
6:31419877 G C 1.056570 -4.9638e-06
6:31420500 G T 0.897454 -9.2957e-07
6:31421170 A T 0.020471 6.1361e-06
6:31421297 G A 1.244538 1.1157e-05
6:31425033 C T 1.100884 -1.4047e-06
6:31425499 G A 0.746549 3.4281e-08
6:31425985 T C 0.157617 -2.9022e-05
6:31426248 T C 0.092897 -6.8691e-05
6:31426399 G A 0.130272 -1.6239e-06
6:31426427 A G 0.045804 4.0442e-05
6:31428169 G A 0.038738 -5.3106e-06
6:31428447 C T 0.045385 -7.6879e-05
6:31428967 A G 1.486405 5.5413e-05
6:31429927 C T 0.393220 -2.2787e-05
6:31430401 A G 0.076249 8.4731e-07
6:31430951 T C 0.105084 -1.5321e-04
6:31431403 T C 0.032905 1.7572e-05
6:31431691 T G 0.175040 -1.7373e-05
6:31431723 A G 0.119116 -7.4373e-06
6:31431780 G T 0.080358 7.1508e-05
6:31431874 T G 0.071209 4.5686e-05
6:31432125 T C 0.940502 3.4443e-05
6:31432587 C T 0.047797 8.7477e-05
6:31432861 C T 0.084266 -5.8960e-05
6:31433606 T G 0.084341 -5.3073e-05
6:31434028 A G 0.026226 -3.9021e-05
6:31434198 C T 0.379850 -1.1944e-05
6:31434366 A G 0.287567 1.7700e-05
6:31434579 G A 0.024382 -4.5301e-05
6:31434621 G A 0.286178 1.7577e-05
6:31434802 A G 0.048485 3.3843e-05
6:31434968 G A 0.079034 7.0509e-06
6:31435119 A G 0.199231 -1.8710e-05
6:31435326 T G 0.061621 -3.2457e-05
6:31435991 T C 0.375206 7.5678e-06
6:31436312 G A 1.457434 1.3799e-05
6:31436411 C T 0.034376 9.8471e-05
6:31436465 T A 0.033392 1.0447e-04
6:31437305 A G 0.106941 1.5860e-05
6:31437566 T G 0.035882 -3.8226e-05
6:31438368 A G 0.452841 -3.2733e-05
6:31438794 T C 0.128778 -5.3198e-07
6:31439063 T C 1.465003 2.2532e-05
6:31439498 A G 0.164608 -1.3826e-05
6:31439740 T G 1.336731 1.9774e-05
6:31440497 A G 0.593483 -3.2819e-05
6:31441349 A G 0.438615 -1.4510e-05
6:31441901 A G 0.249767 -3.3776e-05
6:31442137 G A 0.189990 1.2987e-05
6:31442731 A T 0.839806 1.1664e-05
6:31442748 A G 0.071543 6.7886e-05
6:31442782 A G 0.320635 2.0752e-05
6:31443323 T C 0.325315 7.8720e-07
6:31443738 A G 0.032805 1.3441e-04
6:31443910 T A 0.148870 1.9733e-05
6:31444174 C A 0.054155 1.7163e-05
6:31444753 G C 0.033009 1.7191e-05
6:31445771 A C 0.081926 6.9777e-05
6:31446466 A G 0.622454 -3.1724e-06
6:31446546 C T 1.301306 -2.7814e-05
6:31447005 G C 0.042493 2.4105e-06
6:31448533 T C 0.679057 -2.3676e-05
6:31448862 A C 0.111186 -8.2433e-07
6:31448976 A C 0.291845 -1.7451e-06
6:31449022 C T 1.357773 -2.5825e-05
6:31449041 C A 0.040351 -1.0733e-05
6:31449081 C G 1.246226 -2.8024e-05
6:31449327 G A 1.686837 4.6397e-05
6:31449778 G A 0.387442 -2.9007e-05
6:31449830 T A 0.130671 -2.1653e-06
6:31450909 A G 0.282195 -3.6644e-05
6:31451680 T C 0.437745 -1.4423e-06
6:31453029 C G 0.616576 -4.1223e-05
6:31453547 G A 1.302442 -5.0219e-05
6:31456567 G A 1.698077 6.5204e-05
6:31457178 T C 0.321115 -4.7027e-05
6:31457633 A G 0.137918 -6.7277e-06
6:31459742 A G 0.643597 -2.5647e-05
6:31461089 G A 1.343099 -2.9918e-05
6:31465030 C T 0.093526 -3.0117e-04
6:31465103 C T 1.228481 4.1577e-06
6:31465637 T C 0.085681 6.9759e-05
6:31465661 G T 0.914345 4.5923e-05
6:31470455 C T 0.045113 1.1349e-05
6:31470545 G T 0.614171 2.2968e-05
6:31472459 T C 0.300183 2.7842e-05
6:31472720 T G 0.521076 2.6740e-05
6:31473286 T C 1.528814 2.5041e-05
6:31474820 T C 0.083523 1.0258e-04
6:31474884 A G 0.038608 3.3922e-05
6:31475127 G A 1.542391 4.4033e-05
6:31475513 A G 0.055376 3.3169e-05
6:31476854 T C 0.842808 3.0102e-05
6:31477524 T C 0.031114 1.7357e-05
6:31477681 G A 1.457946 9.1445e-06
6:31478986 T C 0.612272 -1.3092e-05
6:31480212 C T 0.031893 2.5063e-05
6:31480923 G A 1.615593 2.7794e-05
6:31482203 G A 0.213778 -4.6669e-06
6:31483415 A C 1.295214 7.7987e-06
6:31483458 A G 0.751314 1.6488e-05
6:31483700 T C 0.098233 7.3624e-05
6:31484683 C G 1.507749 -9.7042e-07
6:31485101 C A 0.559879 4.0875e-05
6:31485174 A C 1.312524 1.4909e-05
6:31488532 C G 0.040147 -8.9334e-06
6:31488879 T C 0.139522 3.5819e-05
6:31489644 G A 0.676181 -5.0713e-06
6:31490970 T C 0.058138 -4.5047e-05
6:31491131 A C 1.464490 6.8359e-07
6:31492453 A G 0.379503 3.6855e-05
6:31493888 A T 0.788883 8.9747e-06
6:31494738 A C 1.138444 -1.8804e-06
6:31496381 T A 0.081871 8.0412e-05
6:31497310 A G 0.031318 1.8045e-05
6:31501009 C G 0.248180 -1.3237e-05
6:31504015 A G 0.057898 -2.6234e-06
6:31504194 G A 0.056067 2.0601e-05
6:31504546 A C 0.032857 -3.9501e-06
6:31505421 G A 0.039877 -1.8428e-05
6:31506774 T C 0.040426 7.2845e-05
6:31506801 A G 0.317035 4.1387e-05
6:31509043 T G 0.243133 -1.9496e-05
6:31509779 G C 0.722628 2.6071e-05
6:31510858 C T 1.484104 3.4973e-05
6:31510924 G A 0.458342 -3.7097e-05
6:31511138 C A 0.026998 9.4265e-05
6:31511350 C T 0.141463 6.6210e-05
6:31512799 A G 0.117795 -2.6695e-05
6:31512936 T C 0.097671 7.6805e-05
6:31513402 A G 0.316746 -5.7761e-05
6:31513559 A C 0.305149 7.6195e-05
6:31513864 T A 1.600039 2.9401e-05
6:31514247 G A 0.282160 3.4847e-06
6:31514448 T C 0.025794 -7.6106e-06
6:31514616 G A 0.031052 -1.0298e-05
6:31515140 G A 0.116299 -3.2275e-05
6:31518015 G A 0.023042 -4.0065e-06
6:31518433 G A 0.037842 7.5683e-05
6:31518764 G A 0.037388 8.6001e-05
6:31520426 T C 0.143689 -4.1147e-05
6:31522669 A G 0.326821 -1.7905e-05
6:31524511 A G 0.044438 9.3704e-06
6:31524851 T C 1.579318 9.3179e-05
6:31525319 T C 1.356322 1.8925e-05
6:31525448 T C 0.281293 2.8558e-05
6:31527468 G A 0.039254 -1.2602e-05
6:31528130 T C 0.201334 1.8366e-06
6:31528690 A G 0.063938 -2.5691e-05
6:31531310 G T 0.028923 4.3941e-05
6:31532814 G A 1.695204 8.0054e-05
6:31533606 T C 0.269206 5.4154e-05
6:31535539 C A 0.033331 7.3041e-05
6:31538277 A G 0.031568 -4.9537e-06
6:31539767 T C 0.305743 7.8565e-05
6:31539768 G A 1.298590 7.8651e-05
6:31540141 C A 1.233185 9.8762e-05
6:31540556 C T 0.508476 5.1431e-05
6:31540693 C G 0.052432 -2.5516e-05
6:31540757 C A 0.125374 3.2796e-05
6:31540784 A C 0.726659 2.5131e-05
6:31542308 C T 0.415985 2.2134e-04
6:31542963 A G 0.030435 3.8283e-05
6:31543031 A G 0.394326 5.6640e-05
6:31543827 A G 0.137721 -1.8506e-05
6:31544189 G A 0.150775 1.5547e-05
6:31544642 G A 0.153268 1.0088e-05
6:31545391 C A 0.039102 -1.6783e-04
6:31546495 C G 0.083890 9.4719e-05
6:31546980 A G 0.034629 7.7610e-05
6:31547420 T C 0.021432 1.0469e-06
6:31547611 T C 0.038436 -2.2448e-05
6:31547792 T C 0.038384 -1.3985e-04
6:31549556 G T 0.128094 1.4756e-05
6:31550452 G A 0.045707 -6.4952e-05
6:31551347 C G 0.044022 -9.4323e-05
6:31554382 A G 0.036411 -3.0398e-05
6:31555130 G A 1.191269 9.7554e-05
6:31555392 A C 0.347915 -1.2458e-05
6:31555818 A G 0.025521 -2.1156e-05
6:31556581 A T 0.511972 2.4800e-05
6:31556709 G A 0.136974 -2.6722e-05
6:31557381 A G 0.020964 -1.4159e-05
6:31557491 T C 0.041163 -1.2182e-04
6:31557640 T C 0.035002 -1.8727e-05
6:31557791 A G 0.036482 9.8151e-05
6:31560565 T C 0.031091 1.2735e-05
6:31560670 T C 0.043616 1.0291e-05
6:31560910 G C 0.049952 -6.2523e-07
6:31560948 T C 0.033840 1.3278e-04
6:31562615 T A 0.040403 -2.5927e-05
6:31564821 T C 0.395745 1.2503e-04
6:31566198 A C 0.031201 -6.6528e-05
6:31566507 A G 0.052013 -2.7117e-06
6:31568279 A G 0.043269 -3.2508e-05
6:31568419 C T 0.028533 3.8716e-05
6:31568469 A G 0.427492 4.4335e-05
6:31570670 T C 0.039303 -2.6840e-05
6:31571971 C T 0.035135 -1.7140e-04
6:31572333 A G 0.058573 -8.6299e-06
6:31572927 C T 0.126672 8.9737e-05
6:31573382 A G 0.026112 8.0957e-06
6:31575276 T C 0.135049 5.8010e-05
6:31577825 G A 1.680254 4.6061e-05
6:31583312 A G 0.036515 -6.5179e-06
6:31583725 T C 0.044191 -4.2919e-05
6:31587938 G A 0.257502 -6.6291e-05
6:31588865 G A 0.026190 7.2068e-06
6:31590746 T C 0.032386 1.0005e-04
6:31593476 G A 0.690410 5.3321e-05
6:31594628 A T 1.704257 4.7509e-05
6:31595487 G A 0.721570 5.3887e-05
6:31596675 G A 0.063110 -1.3289e-05
6:31598523 T C 0.024626 -3.1192e-06
6:31598675 A G 0.039803 -9.0638e-05
6:31602967 A G 0.718064 -2.5317e-05
6:31603591 G A 0.857716 -3.4717e-05
6:31604044 G T 1.830160 1.4300e-05
6:31604355 A C 0.123621 -1.2509e-05
6:31604894 T C 0.036330 -4.5375e-05
6:31605278 T C 0.052461 2.9821e-06
6:31606813 G A 0.043009 -2.9153e-05
6:31610384 T C 1.344046 2.4374e-04
6:31610686 G A 0.950259 7.5292e-05
6:31611746 A G 0.030935 6.1851e-06
6:31611777 C T 1.637063 6.4631e-05
6:31613571 G A 0.047781 -7.0839e-06
6:31613739 C T 0.562031 1.7859e-04
6:31614102 T C 1.605151 6.2781e-05
6:31615167 A G 0.219432 -4.5233e-06
6:31615514 C T 0.031279 -1.5043e-06
6:31618121 C A 0.747205 -2.3627e-05
6:31618511 A G 0.041594 1.0646e-05
6:31618761 A G 1.697421 5.9455e-05
6:31625507 T G 0.095114 -2.4574e-05
6:31628733 T C 0.956384 6.9041e-05
6:31631334 G A 0.031179 2.1270e-06
6:31631531 A G 0.052938 3.5899e-05
6:31632134 A C 0.395316 2.2481e-05
6:31632899 T C 0.028615 3.5457e-05
6:31633389 C T 0.024249 1.1228e-04
6:31634193 G A 0.753485 -1.9935e-05
6:31635710 C T 0.355329 -8.9801e-05
6:31638848 T C 0.031743 1.4605e-05
6:31639845 A C 0.033175 -1.2842e-05
6:31639979 T C 0.120846 2.2670e-05
6:31641139 G A 0.567289 4.5170e-06
6:31641386 T G 0.060300 -2.7148e-06
6:31643522 A G 0.121151 1.4425e-04
6:31646398 A C 0.260280 -7.5619e-05
6:31647001 G A 0.046382 1.0017e-06
6:31651194 C A 0.076775 3.0911e-05
6:31651247 A G 0.080946 -1.1418e-05
6:31654533 T C 0.033013 -7.8599e-06
6:31657413 C T 1.441198 2.0662e-05
6:31657924 A G 0.062069 -1.9448e-05
6:31665194 C T 0.481735 -5.3444e-05
6:31666893 G C 0.125874 1.4033e-05
6:31669295 G A 0.114572 2.1719e-04
6:31669457 T C 0.069018 -5.4716e-05
6:31669496 T C 0.215966 6.9003e-05
6:31672268 G A 0.113033 4.7548e-05
6:31674944 G T 0.089304 5.1667e-05
6:31675297 T C 0.061663 -2.8789e-05
6:31675501 A G 0.154095 1.0100e-05
6:31675765 A G 0.291495 -3.1713e-05
6:31678691 T C 0.045288 3.2357e-06
6:31678730 G A 0.516402 -1.7079e-05
6:31678774 A G 0.145442 -2.3632e-05
6:31679307 G A 0.477301 -5.6374e-05
6:31679465 C G 0.440419 -4.5468e-05
6:31681160 A G 0.409374 -5.7256e-05
6:31681289 T C 0.028637 -1.6459e-05
6:31682029 A G 0.124517 -7.9787e-06
6:31683018 C T 0.059391 -2.4113e-05
6:31683157 G T 0.057073 -4.2930e-05
6:31685945 A C 0.117493 2.9789e-05
6:31686497 A G 0.378792 -3.5363e-05
6:31688388 T G 0.060160 -4.0623e-05
6:31688518 A T 0.903994 2.6915e-05
6:31688799 T C 0.058352 -6.6053e-05
6:31690009 A G 0.382528 -3.2862e-05
6:31691657 A G 0.119048 2.6753e-05
6:31692386 G C 0.128752 -1.3614e-05
6:31692970 A G 0.025862 3.8164e-06
6:31694859 T C 0.043539 -3.8011e-05
6:31698088 G T 0.710187 -2.2854e-05
6:31698352 C T 1.621123 8.0418e-06
6:31706474 C G 0.022061 -5.8928e-07
6:31707730 C T 1.830065 3.3048e-06
6:31708910 C T 0.074623 -5.1494e-06
6:31709045 T C 0.027758 1.5673e-06
6:31709814 C G 0.069686 -1.0837e-05
6:31711572 A G 0.023704 -1.1680e-05
6:31713124 G A 0.232581 -1.0945e-04
6:31718602 A G 0.177293 -7.5324e-05
6:31725978 G C 0.030539 8.2587e-05
6:31726688 A C 0.647453 2.0652e-05
6:31727989 G A 0.022425 2.5626e-05
6:31728267 A G 0.266463 -1.0058e-04
6:31729359 G A 0.638745 -3.2431e-05
6:31729925 T C 0.028829 -7.6871e-06
6:31730568 G A 0.107691 3.2071e-05
6:31731014 G C 0.401934 -1.2416e-05
6:31731881 T C 0.228916 -9.8835e-05
6:31732155 A G 0.023532 -5.4117e-06
6:31732207 T C 0.055285 -2.5671e-05
6:31733650 A G 0.114838 5.6491e-05
6:31735631 T C 0.116578 3.5688e-05
6:31736065 A G 0.085483 3.9631e-05
6:31736658 C G 0.028202 -1.4005e-05
6:31737416 A G 0.028157 -1.5183e-05
6:31737818 G C 0.045058 1.9311e-05
6:31739120 T G 0.268427 1.5424e-05
6:31742590 G A 0.673695 -2.1530e-05
6:31745284 T C 1.066249 1.3864e-05
6:31745518 G A 0.052422 -1.6866e-05
6:31745842 T C 0.022026 8.6190e-06
6:31749804 T C 0.325676 -1.2097e-04
6:31753423 C T 0.031990 -6.1484e-05
6:31753526 A G 0.073211 -1.7844e-05
6:31762311 C T 0.042980 -8.8895e-05
6:31763942 C G 0.074269 4.5907e-05
6:31764899 C T 0.303845 -3.4941e-05
6:31766844 G A 0.067122 8.2915e-06
6:31769155 C G 0.034720 3.5117e-06
6:31769614 A G 0.034856 -8.2971e-07
6:31770823 T C 0.087580 -1.4185e-05
6:31773821 T C 0.117181 -2.3985e-05
6:31773975 C T 0.045376 -6.4478e-05
6:31775984 C T 0.029053 -4.9019e-05
6:31777946 T C 0.613103 1.6592e-05
6:31778077 G T 0.052039 3.4515e-06
6:31778272 A G 1.614473 7.6889e-06
6:31778529 T C 0.124429 -1.3143e-05
6:31782855 G A 0.023954 1.2436e-04
6:31783437 C T 0.041935 -2.9204e-05
6:31783507 C G 0.757325 -8.8512e-07
6:31786365 T G 0.045298 -9.5562e-06
6:31788015 C T 0.039913 -6.4293e-06
6:31788479 G A 0.092092 2.7517e-05
6:31790089 G A 0.037034 -1.4071e-05
6:31792508 G A 0.042545 -3.4471e-05
6:31794592 T C 0.705162 -1.1989e-05
6:31795140 T C 0.041279 7.4832e-06
6:31798287 A G 0.043149 -2.5030e-05
6:31798707 T C 0.024836 1.5165e-04
6:31800868 C G 0.652925 -1.0655e-05
6:31802541 C T 0.085568 7.9816e-05
6:31803130 T C 0.035061 -1.4799e-06
6:31804014 T A 0.041185 9.4152e-06
6:31804610 A G 0.086843 3.0927e-05
6:31804646 T C 0.232097 -6.8069e-05
6:31804729 T C 0.110443 -4.6923e-07
6:31805600 C T 0.090810 -5.8507e-06
6:31807540 G A 0.268563 8.6667e-06
6:31810085 T G 0.273620 -3.2767e-05
6:31812038 G T 1.705711 3.0240e-05
6:31813576 G C 0.045820 -1.4377e-05
6:31815723 T G 0.093276 -5.5812e-06
6:31819164 A C 0.050910 3.6197e-05
6:31819376 A G 0.302128 -4.4894e-05
6:31819579 A C 0.069229 3.2431e-06
6:31820755 A G 0.042338 2.8725e-05
6:31824828 G A 1.620114 2.1477e-06
6:31824857 C T 0.042487 -4.0504e-05
6:31824912 T A 0.096250 2.0592e-05
6:31825112 A G 0.050338 -2.9814e-05
6:31827286 T A 0.049235 1.7634e-05
6:31830593 C A 0.059930 -7.8365e-06
6:31834197 T C 0.052364 -9.8357e-06
6:31834317 A G 0.070618 1.3013e-05
6:31834769 G C 0.091890 2.6033e-05
6:31836151 A G 0.173820 -4.5245e-05
6:31836827 G T 1.353014 -2.7327e-07
6:31837066 T C 0.043175 1.9458e-05
6:31838713 A G 0.754829 7.2945e-06
6:31838940 T C 0.066499 -2.7727e-07
6:31839309 T C 1.051315 1.9912e-05
6:31839782 A C 1.016164 2.3426e-05
6:31840625 G A 0.677918 1.4132e-05
6:31841450 T C 0.066762 -2.3152e-06
6:31843924 T C 0.616875 3.3605e-05
6:31843998 A G 0.054581 -3.2538e-05
6:31844684 G A 0.181889 1.2982e-05
6:31846234 G A 1.563041 9.9652e-06
6:31846741 A C 0.129103 -4.1210e-05
6:31846798 A G 0.030536 -1.0385e-04
6:31847413 A G 0.024122 -1.5352e-05
6:31847636 A G 0.098992 1.6088e-05
6:31850332 C T 0.130460 -3.4914e-05
6:31851234 G A 0.475084 7.9723e-06
6:31851354 A G 0.059375 1.0287e-05
6:31851469 A C 0.610419 3.4926e-05
6:31851884 C G 0.038196 2.2589e-05
6:31852617 T G 0.090761 -4.8982e-06
6:31854543 T C 0.109375 -6.2802e-06
6:31856212 T C 0.034395 -1.0082e-04
6:31859578 A G 0.125419 -1.4527e-05
6:31860526 C A 0.041315 1.2104e-05
6:31860832 T C 0.023068 6.6393e-05
6:31862876 T C 0.053347 6.5670e-05
6:31864304 A G 1.266931 1.7711e-05
6:31864547 T G 0.646151 3.7144e-05
6:31864674 C T 0.123231 4.6033e-06
6:31867626 G C 0.035833 2.0186e-05
6:31868765 A G 0.059673 -4.0703e-05
6:31868938 T C 0.058635 -5.7126e-05
6:31869122 A G 0.069199 -7.6287e-05
6:31870856 T C 0.062085 1.6413e-05
6:31874338 A G 0.045947 5.5601e-06
6:31882024 G A 0.828433 1.6913e-05
6:31883368 G C 0.030338 -4.8808e-05
6:31883679 T C 0.180061 1.0642e-04
6:31883957 G A 1.222753 2.8323e-05
6:31892310 G T 0.033824 -1.1927e-04
6:31892592 A G 0.152184 1.0277e-05
6:31892641 C T 0.187504 8.7147e-05
6:31893944 A G 0.921537 1.3566e-05
6:31894626 G A 0.719236 5.4710e-05
6:31894818 G C 0.029556 -5.1967e-05
6:31895092 G A 0.030010 -8.4502e-07
6:31895973 G C 0.304143 3.4880e-06
6:31897219 A G 0.073020 -5.4184e-05
6:31901090 T G 0.043039 5.0321e-05
6:31903804 C G 0.089748 7.1670e-06
6:31912523 C T 0.024220 -2.0080e-05
6:31914179 T C 0.167095 -1.1538e-04
6:31914935 G A 1.604859 8.3860e-06
6:31915532 T C 0.043733 2.0520e-05
6:31916013 C T 0.041750 2.7126e-05
6:31916062 G A 0.109187 8.9560e-06
6:31916400 G A 1.269995 1.6136e-05
6:31917291 T C 0.034635 -9.3835e-05
6:31917540 C T 0.628676 4.2575e-05
6:31918464 G A 0.030598 5.7559e-05
6:31919578 G A 1.049764 3.9672e-05
6:31919830 T C 0.089148 8.2957e-06
6:31920873 T C 0.121131 1.4849e-04
6:31921475 A G 0.603070 1.9825e-05
6:31922254 C A 1.357153 9.7731e-06
6:31924327 A G 0.164823 -8.7370e-05
6:31925679 A G 0.077908 8.4834e-06
6:31925848 C G 0.035836 8.5189e-06
6:31928148 T G 0.030387 -3.8116e-05
6:31928306 G A 0.196605 -3.1169e-05
6:31928691 A G 0.599705 4.5497e-05
6:31929014 C A 1.348909 2.0497e-05
6:31929737 T C 0.030364 -5.2753e-05
6:31929808 T C 0.083870 1.1382e-04
6:31930063 A G 0.067229 7.1171e-05
6:31930351 G A 0.059994 6.4854e-06
6:31930462 A G 0.315857 -3.4638e-05
6:31932556 T C 0.043143 1.1193e-05
6:31933518 C T 0.165576 -1.8703e-05
6:31935392 C T 0.054035 -5.6072e-05
6:31935567 A G 0.059793 -1.2255e-05
6:31935750 A G 0.086840 -1.1786e-05
6:31937866 T G 0.028647 5.4672e-05
6:31938120 T C 0.056596 -7.9962e-05
6:31938451 C T 0.156276 6.2764e-05
6:31938635 C G 0.109765 5.1866e-06
6:31939345 A G 0.036275 4.8487e-07
6:31939524 C A 0.030913 -1.0911e-04
6:31940897 G A 0.266002 -3.0334e-07
6:31941629 T C 0.034493 5.4036e-06
6:31946614 A G 0.579195 2.0502e-05
6:31946792 A G 0.030383 -5.2079e-05
6:31947460 T G 1.352086 1.5578e-05
6:31947594 C G 0.264993 -6.6332e-05
6:32008924 A G 0.030997 2.7787e-06
6:32019382 C A 0.076376 7.1303e-06
6:32020961 C G 0.121910 1.0059e-05
6:32023425 T C 0.033811 7.5365e-06
6:32024234 A G 0.031909 -6.6698e-06
6:32026107 T C 1.404096 5.3725e-05
6:32026808 A G 0.171460 5.4869e-05
6:32029183 T C 0.166481 -7.0438e-05
6:32029929 T C 0.091099 3.5183e-06
6:32031311 C T 0.024814 -3.5522e-06
6:32032421 T C 0.207163 -5.5642e-05
6:32036788 T C 0.040267 -4.6045e-05
6:32042322 C T 1.536932 2.0703e-05
6:32043157 C T 0.086678 -1.1129e-05
6:32044834 C G 0.162645 1.4078e-05
6:32046275 C A 0.120583 -3.7121e-05
6:32050067 C T 0.927795 4.3364e-05
6:32050544 T C 1.699615 3.8657e-05
6:32050653 T C 0.589435 6.4511e-05
6:32050758 T C 0.348036 1.4728e-06
6:32052444 T C 0.032970 9.2277e-06
6:32052898 T C 0.086464 -1.4271e-05
6:32057627 T C 0.165329 -6.5036e-05
6:32058425 C G 0.044074 -2.8731e-05
6:32058676 T C 0.098810 3.4441e-05
6:32064098 T C 0.165774 -7.9306e-05
6:32065023 T C 0.078817 -1.1201e-05
6:32066177 C T 0.574060 8.2999e-05
6:32066765 T C 0.168370 5.2000e-05
6:32066815 T C 0.113241 2.4501e-05
6:32067435 G T 0.034360 9.4653e-06
6:32074518 G C 0.109031 3.7176e-06
6:32075563 C T 0.884831 2.6967e-05
6:32076499 A G 0.719609 5.5731e-05
6:32078373 C A 0.215145 -6.3702e-06
6:32079567 C T 0.114374 2.2299e-05
6:32080146 C A 1.700508 3.5090e-05
6:32081422 G C 0.048449 -2.7904e-06
6:32083175 T C 0.512232 4.0936e-05
6:32083300 G A 0.337140 -1.6662e-05
6:32085278 T C 0.082335 8.7799e-05
6:32085598 T C 0.096149 1.6826e-05
6:32087258 T C 0.043694 3.8074e-06
6:32088988 C T 0.114059 1.5148e-05
6:32089142 T G 0.128340 -4.6307e-05
6:32092090 C A 0.068670 -6.2473e-05
6:32093922 A G 0.119963 1.5761e-05
6:32096001 A C 0.264379 -1.6995e-05
6:32096244 T C 0.115344 -1.1221e-05
6:32097421 C G 0.026229 3.8750e-05
6:32100225 C T 0.021360 7.6720e-06
6:32101762 T C 0.509275 5.7935e-05
6:32102231 T C 0.109778 1.3726e-05
6:32102680 C A 0.209046 1.7175e-05
6:32105001 T G 0.528834 2.8449e-05
6:32105583 A G 0.080644 3.0481e-06
6:32108362 G C 0.115890 4.8445e-06
6:32109979 G A 0.621127 9.8436e-06
6:32112626 G A 1.699047 3.3137e-05
6:32113980 A G 0.509596 7.6692e-05
6:32114445 A G 0.030091 5.4104e-05
6:32114515 T A 0.444739 -8.5465e-06
6:32120715 C T 1.369370 9.2350e-05
6:32121594 C T 0.415421 7.4208e-05
6:32122386 G C 1.718006 2.4710e-05
6:32123639 A G 0.301313 -3.5287e-05
6:32124424 T G 0.119015 1.3608e-05
6:32126002 G A 1.714176 2.3087e-05
6:32127449 A T 0.070728 -2.5563e-05
6:32130329 G C 0.047005 -1.2268e-04
6:32135137 A G 0.120735 1.8072e-05
6:32135878 C G 0.032821 2.0029e-05
6:32136547 G T 1.248440 6.8911e-05
6:32136930 T G 0.109966 1.5684e-05
6:32138545 C A 1.703465 4.0986e-05
6:32139565 C T 0.039858 -7.2784e-05
6:32139813 A G 0.414999 6.0174e-05
6:32141883 A G 0.126993 -3.9468e-05
6:32145399 G C 0.058167 -3.3044e-05
6:32145707 C A 1.244619 5.9526e-05
6:32146997 G A 0.470894 1.0353e-05
6:32147157 C G 0.121544 2.1673e-05
6:32147761 C T 1.702030 2.8405e-05
6:32148724 T C 0.083335 2.0187e-05
6:32149883 T C 0.119268 -8.1136e-06
6:32150296 A C 0.128545 -3.9028e-05
6:32151222 A G 0.399010 4.7821e-05
6:32151443 T C 0.131664 3.0352e-05
6:32151934 G A 0.400568 2.2448e-05
6:32151994 T A 1.710813 2.0215e-05
6:32154285 G A 0.528035 3.6892e-06
6:32154711 G A 0.115776 1.9237e-05
6:32155581 G A 0.643181 2.1404e-05
6:32155948 G A 0.026553 -6.8947e-05
6:32157364 A G 0.129269 -1.4291e-06
6:32158319 G A 0.513971 2.2783e-05
6:32161852 A G 0.440666 -1.2870e-05
6:32162559 G A 0.080611 -1.4579e-05
6:32163274 A G 0.095828 6.3910e-05
6:32163541 C A 0.042821 -6.7115e-06
6:32165444 G A 0.329522 -1.2579e-05
6:32168932 T C 0.085996 -1.0778e-05
6:32169574 C T 0.497840 5.7533e-05
6:32169621 A T 0.940057 4.3001e-05
6:32170407 G C 0.030426 3.6156e-05
6:32171288 T C 0.108084 1.9888e-05
6:32171538 A G 0.051984 1.0241e-05
6:32171683 C T 0.934215 4.5839e-05
6:32172065 G T 1.709314 1.1997e-05
6:32176211 A G 1.197559 4.2462e-05
6:32176782 T G 0.436190 -3.9104e-06
6:32177880 G C 0.358737 -2.6898e-05
6:32179438 A G 0.305919 -5.8422e-06
6:32179709 G A 0.089086 2.7060e-06
6:32179896 T C 0.357870 1.2840e-04
6:32181517 C A 0.069962 -4.1890e-05
6:32182759 A G 0.265804 9.5082e-06
6:32183175 A G 0.763511 3.4841e-05
6:32184329 G A 0.033684 -6.3697e-05
6:32184410 G C 0.022308 -5.3946e-05
6:32184574 A G 0.359366 -1.7176e-05
6:32184705 A G 1.435534 1.7555e-05
6:32185246 G T 0.082961 -4.1382e-05
6:32185605 A G 0.143417 -1.6823e-06
6:32185732 A C 0.025366 7.4715e-06
6:32185796 T C 0.078531 5.7574e-05
6:32186245 A G 0.310631 -1.4680e-06
6:32186348 T C 0.093199 -1.2248e-05
6:32187023 G A 0.874419 8.0368e-05
6:32187202 C T 0.911248 6.0111e-05
6:32187605 G A 1.100047 1.1670e-04
6:32187783 G C 0.022402 -4.3621e-05
6:32188099 T C 0.468440 1.4709e-05
6:32188383 C T 0.878236 2.2647e-05
6:32188678 A G 0.037816 -3.3636e-05
6:32188713 G C 0.044921 -1.1529e-05
6:32188823 A G 0.091076 9.2104e-06
6:32189192 A G 0.052406 -2.7343e-05
6:32189481 A T 0.573245 2.6062e-05
6:32189841 G T 0.669384 -4.1288e-06
6:32190028 G A 1.708976 1.1157e-05
6:32190217 C T 0.724393 5.0246e-06
6:32190390 G T 0.792824 1.5133e-05
6:32190406 G A 0.811149 -1.5397e-05
6:32190620 C T 0.604846 -8.0006e-05
6:32191041 A G 0.602850 -4.9309e-06
6:32191339 T C 0.155812 1.0176e-05
6:32191457 A G 0.447807 -2.7856e-05
6:32191544 T C 0.023960 -6.0303e-05
6:32192083 A G 0.031542 1.8620e-05
6:32192107 G C 0.404794 6.4575e-06
6:32192217 T C 0.023785 -1.1816e-05
6:32192331 G A 1.197056 -2.5770e-05
6:32192560 A G 0.080358 -2.3910e-05
6:32192617 C T 0.083065 3.1918e-05
6:32194339 T C 0.353281 1.5517e-05
6:32194630 C G 0.268670 -9.8165e-06
6:32194854 A G 0.732991 -1.6456e-05
6:32194956 A G 0.379808 -4.2821e-05
6:32195005 T C 0.023876 -1.2167e-05
6:32195332 T C 0.269865 3.3546e-06
6:32196805 T C 0.086061 -7.6285e-06
6:32196864 G A 0.247073 9.6408e-06
6:32196873 G A 0.179389 -3.9187e-05
6:32197463 G A 0.346776 1.5351e-05
6:32199144 A C 0.429030 -1.8419e-05
6:32199352 T C 1.155030 -2.3484e-05
6:32200147 G C 0.566228 -7.7563e-06
6:32202597 T G 0.161914 1.4009e-05
6:32202920 C G 0.044928 1.0434e-05
6:32203004 A C 0.045746 1.8830e-05
6:32203537 G A 0.465129 -8.6675e-06
6:32205045 A G 0.041624 -1.3143e-05
6:32205072 T C 0.060864 -2.3331e-05
6:32205110 C T 0.894010 -2.0765e-05
6:32205942 T C 0.329931 -1.7331e-05
6:32207393 T G 0.615187 2.1556e-05
6:32207512 C T 0.065931 1.7219e-05
6:32208324 T C 0.551723 1.0669e-05
6:32208921 A G 0.539743 -7.0520e-05
6:32209027 C T 0.396978 3.5174e-05
6:32209861 T C 0.638566 2.6320e-05
6:32210799 G A 0.416440 3.8472e-05
6:32211085 G T 0.744241 1.2968e-05
6:32211218 G A 0.959944 -3.8818e-05
6:32211317 T C 0.546805 -6.9746e-05
6:32212233 A G 1.163265 -5.1928e-05
6:32212264 G A 0.360684 1.5669e-05
6:32212985 T C 0.140736 2.0917e-05
6:32213052 T A 0.525030 5.0622e-05
6:32213210 A G 0.839254 6.4525e-05
6:32215769 C G 0.707087 4.1365e-05
6:32215876 A G 0.799156 6.7247e-05
6:32216147 C A 0.044911 3.5570e-07
6:32217092 C T 1.258719 -1.0239e-05
6:32219838 T C 0.202817 -1.3547e-06
6:32219962 A G 0.383823 -1.1455e-04
6:32220397 A G 1.700537 -8.0336e-06
6:32220577 T C 0.376816 -1.2629e-04
6:32220685 A G 0.790834 6.7197e-05
6:32221228 C T 1.175741 -7.3960e-07
6:32223258 C T 1.240630 -5.5917e-06
6:32235384 G C 0.094098 6.0966e-05
6:32245370 G A 1.656908 -7.8868e-06
6:32255771 T C 0.024561 2.1761e-05
6:32259923 G C 0.337600 -1.2068e-04
6:32261291 C G 0.028089 -1.5203e-05
6:32261630 A G 0.021506 -4.1124e-06
6:32265528 T C 0.149344 -7.8076e-05
6:32265881 T G 0.058833 2.3311e-05
6:32266506 A G 0.123465 1.8436e-05
6:32268397 G A 0.028296 -1.1731e-05
6:32268488 C T 0.027319 -9.2936e-06
6:32269578 C T 0.158497 -3.5945e-05
6:32271443 G C 0.465253 1.2568e-06
6:32278635 A G 1.640543 -9.9949e-06
6:32281688 T C 0.480303 -2.5083e-06
6:32281889 C T 0.453305 -9.1317e-07
6:32283394 G A 0.093212 6.3017e-05
6:32283494 A G 0.461156 -5.6093e-07
6:32283844 C T 0.066668 -5.1240e-06
6:32284108 G T 0.252993 -1.1571e-05
6:32286761 G T 0.113650 4.7844e-05
6:32289292 A G 0.031059 5.4547e-05
6:32289594 G A 0.179717 3.6726e-05
6:32291359 G T 1.321015 6.1413e-05
6:32291643 T C 0.566241 1.8660e-05
6:32299592 A G 0.702027 1.8990e-05
6:32301989 A G 0.026648 1.3310e-05
6:32306419 T C 0.763196 -1.2347e-05
6:32306922 C T 0.083390 6.2665e-05
6:32307446 C T 1.508944 2.0101e-05
6:32307532 A G 0.387075 4.9737e-06
6:32309911 T C 0.480482 2.9144e-05
6:32311459 A G 0.820572 -6.1212e-06
6:32313659 A G 0.096973 3.5170e-05
6:32315727 C T 1.500028 1.5626e-05
6:32315929 A G 0.039588 -2.1071e-05
6:32317973 G A 0.754709 -1.2935e-05
6:32318036 G A 0.733748 3.3158e-05
6:32321554 T G 0.045002 6.8952e-06
6:32321597 G A 0.094266 7.2004e-05
6:32323745 A G 1.508204 1.1789e-05
6:32326045 A G 1.159327 2.7803e-05
6:32326165 A G 0.348961 -1.9918e-05
6:32330430 T C 0.368052 -1.8966e-05
6:32333195 G A 1.140139 2.9009e-05
6:32333341 G A 0.465610 3.9512e-05
6:32333439 T G 0.368188 -1.9592e-05
6:32333650 C G 0.188948 -8.2280e-05
6:32333827 C A 0.263247 -1.3897e-05
6:32335433 A G 0.255236 -7.0144e-05
6:32336495 A T 1.665509 -2.7969e-06
6:32336586 G A 0.745630 3.1412e-05
6:32336766 G A 0.395005 7.8221e-07
6:32337630 A G 1.181957 3.1398e-05
6:32338283 T G 0.519346 2.8096e-05
6:32338400 T C 1.508045 1.6551e-05
6:32338695 G A 0.530593 2.4531e-05
6:32338986 T C 0.527068 -4.1293e-06
6:32339076 G A 0.615028 1.4973e-05
6:32339647 C T 0.459787 -2.1839e-05
6:32339897 T C 1.377991 -2.6818e-05
6:32341318 G A 0.614885 -9.7652e-06
6:32341353 A G 1.010136 -1.3439e-05
6:32341398 G A 0.325130 6.4655e-06
6:32342537 A G 0.431614 -1.3691e-05
6:32345183 G A 0.055606 -5.4487e-05
6:32345283 A C 0.047615 -2.1632e-05
6:32345595 G C 0.849280 -1.1854e-05
6:32350454 A G 0.080183 4.3459e-05
6:32351510 A G 0.041091 2.6737e-05
6:32351566 T C 0.240695 -6.1602e-06
6:32359460 A G 0.289807 -2.3057e-05
6:32359821 A G 0.134189 1.1494e-05
6:32362745 A G 0.296103 -2.5826e-05
6:32363816 C T 0.913955 -4.0163e-05
6:32363955 C T 0.904786 -2.7028e-05
6:32364190 G A 0.160136 -2.8688e-05
6:32366421 C T 0.333017 -7.2080e-06
6:32367259 G T 0.338318 -2.9339e-06
6:32367515 C T 0.346335 -1.0752e-05
6:32368087 C T 0.617173 -1.7048e-05
6:32369488 A G 0.103776 -2.3960e-05
6:32371500 A G 0.047248 -2.8713e-05
6:32372863 T A 0.121034 5.3447e-06
6:32373286 A G 0.021172 1.5645e-05
6:32373312 T C 0.129035 -8.2993e-06
6:32373378 T A 0.072059 7.7338e-05
6:32373698 T G 0.737948 -1.3145e-05
6:32373801 G T 0.729678 -5.4171e-06
6:32374595 G A 0.342450 -4.5896e-06
6:32374640 A G 0.070939 -2.2508e-05
6:32375695 A G 0.634080 -2.3544e-05
6:32376176 T C 0.625869 -1.5375e-05
6:32376348 A G 0.448904 6.0154e-06
6:32376517 T C 0.103432 -2.7487e-05
6:32377053 T C 0.031893 2.3677e-05
6:32378940 T C 1.442760 -2.7448e-05
6:32379239 G A 1.057687 -9.3069e-06
6:32379295 C G 0.392165 2.8679e-05
6:32379489 T C 0.609607 -9.9125e-06
6:32379736 A G 0.031617 -5.4944e-05
6:32380678 A C 0.039118 -6.2373e-05
6:32383138 G A 0.087359 4.9280e-05
6:32383573 T C 0.023496 -7.1797e-05
6:32384527 C T 0.108668 4.0061e-05
6:32385119 T C 0.329911 1.6145e-06
6:32386964 C T 0.723027 3.3295e-05
6:32387809 C T 0.447982 1.0520e-05
6:32388144 T C 1.530375 3.7376e-06
6:32388275 T C 1.192110 6.8380e-06
6:32388709 C T 0.366387 -3.2559e-05
6:32389255 A C 1.541677 -1.8277e-06
6:32389305 C T 0.953044 1.4810e-05
6:32389512 G C 1.019828 3.8646e-06
6:32389648 G A 0.528350 -1.8155e-05
6:32391345 T C 0.045090 -7.5607e-05
6:32392945 A C 0.363284 -2.4027e-05
6:32394537 T C 0.368198 -2.2361e-05
6:32395036 T C 1.364553 -1.5350e-05
6:32395942 T C 0.036067 3.9636e-05
6:32399286 G A 0.139175 3.0952e-05
6:32400344 A C 0.230565 -2.0102e-05
6:32400939 C G 0.651134 -9.7850e-05
6:32401217 T C 1.333702 -7.1752e-06
6:32401327 T C 0.101878 4.4305e-05
6:32402778 G T 0.455311 1.2261e-05
6:32402889 A G 0.725075 4.3570e-05
6:32404220 C G 1.366757 -9.7088e-06
6:32404377 C A 1.698557 -8.9954e-06
6:32405192 G T 1.329272 -6.3552e-06
6:32405865 C A 0.256668 5.1690e-05
6:32406342 C A 1.285152 4.8836e-06
6:32406473 G A 1.596991 -3.0941e-05
6:32407068 A G 0.037803 5.6163e-05
6:32407153 T A 0.612207 -7.0776e-05
6:32407709 A C 0.726244 3.3701e-05
6:32407906 C T 0.125594 3.5238e-06
6:32408012 A G 0.615963 -6.1716e-05
6:32408044 C A 1.092955 3.7642e-05
6:32408057 G A 0.036502 -2.7294e-05
6:32408497 G A 0.262331 -1.2831e-05
6:32408527 G C 0.716818 4.1313e-05
6:32408735 C A 0.636953 -1.0451e-04
6:32409242 A C 0.790902 -2.6952e-05
6:32409484 T C 0.608273 -7.1627e-05
6:32409499 G A 0.021214 8.2719e-06
6:32409530 A G 1.229546 -1.1656e-04
6:32409656 A G 0.711608 4.2473e-05
6:32409708 T C 0.236544 -4.1344e-05
6:32410087 C T 0.160830 -2.4438e-05
6:32410576 C T 1.499937 -3.0579e-05
6:32410691 A G 0.379315 -3.2892e-05
6:32411035 C A 1.123092 2.6108e-07
6:32411376 G T 0.371791 -4.2548e-05
6:32411523 C T 0.886662 1.9704e-05
6:32411712 A G 0.021104 9.6496e-06
6:32411726 A G 1.611617 -2.0492e-05
6:32411833 T C 0.898142 1.1815e-05
6:32412005 T G 0.377835 -3.8627e-05
6:32413317 T G 1.582213 -1.3476e-05
6:32413545 A G 1.706788 -1.6167e-05
6:32413557 C T 0.054412 -1.0296e-04
6:32413560 C T 0.021321 8.4923e-06
6:32413830 C G 1.205313 1.7744e-05
6:32414273 C T 0.500797 -1.9324e-05
6:32415080 A G 0.417663 -3.6257e-05
6:32418848 A G 0.318746 4.1874e-06
6:32427311 C T 0.247219 -5.0733e-05
6:32427699 T C 0.082361 5.4694e-05
6:32427748 T C 0.955089 2.2412e-05
6:32427789 C T 1.206381 1.5577e-06
6:32427946 C A 0.319953 -9.5841e-06
6:32428115 A G 0.640913 1.9737e-05
6:32428285 T C 1.455123 -1.7320e-05
6:32431558 A C 0.159960 -4.9752e-05
6:32434349 T C 0.719599 3.6900e-05
6:32439360 T C 0.037174 -1.1268e-05
6:32439964 T G 1.218183 2.2206e-06
6:32440743 T C 0.037790 5.2452e-05
6:32441100 C A 1.465889 -1.5263e-05
6:32442261 C T 0.422831 -3.7234e-05
6:32443799 G A 0.079693 5.1953e-05
6:32445660 C T 0.497905 -3.7392e-05
6:32446600 T C 0.048651 -2.7917e-06
6:32448129 C T 0.955449 1.0574e-05
6:32448808 G A 0.077239 -1.0825e-05
6:32452707 T C 0.384190 -3.3709e-05
6:32453194 C T 0.236833 -3.7968e-05
6:32453238 A C 0.042630 1.5418e-05
6:32526731 C A 1.439030 1.5267e-05
6:32527079 C A 0.251043 -4.4667e-05
6:32546696 A G 0.331230 3.7293e-05
6:32550550 G C 0.716772 3.0197e-05
6:32550876 C G 1.575514 -2.5287e-05
6:32559753 C T 0.321303 -6.6086e-06
6:32560934 C G 0.705302 4.1039e-05
6:32564985 T C 0.130421 3.9524e-06
6:32565004 G A 0.824340 1.1482e-05
6:32573760 T C 0.033856 -2.0138e-05
6:32574014 C A 0.294617 -1.1521e-05
6:32574060 C A 1.688142 -7.0011e-06
6:32575325 G A 0.650682 -4.7679e-06
6:32575658 C G 0.894412 -2.2623e-05
6:32578082 T C 0.486847 -3.1354e-05
6:32579003 C T 0.530856 -1.3848e-05
6:32579035 A G 1.448118 8.1306e-06
6:32581973 A G 0.430909 1.0921e-04
6:32582075 A G 0.474558 -1.6458e-05
6:32582354 T C 0.838998 -1.3307e-05
6:32582650 G C 0.387919 9.3446e-05
6:32583783 G A 0.076908 -7.6371e-06
6:32585500 T C 0.277924 -6.2582e-06
6:32585632 A G 0.055833 -1.4195e-05
6:32585638 C A 0.310148 -7.2051e-06
6:32586908 A G 1.416738 2.6124e-06
6:32587782 T C 1.332209 -8.6192e-07
6:32587923 G A 0.524114 -1.9018e-05
6:32589051 A C 0.626145 -5.2950e-05
6:32589327 A G 0.044295 3.4273e-05
6:32590070 C A 0.448307 -1.6879e-05
6:32590844 C G 0.239189 -2.5394e-05
6:32590953 C T 1.018316 2.2925e-05
6:32592294 A G 0.312764 -1.3084e-05
6:32594612 A G 0.078134 -1.5716e-05
6:32594916 G A 0.935419 -5.7101e-05
6:32594998 T C 0.079510 -3.8279e-05
6:32595083 T G 1.639614 -1.1973e-05
6:32595141 T C 0.052178 -6.5600e-05
6:32595874 T C 0.622668 -4.9777e-05
6:32597110 T G 0.044860 5.3016e-05
6:32600032 C G 0.044292 2.9596e-05
6:32600057 G A 0.473948 -5.8412e-05
6:32600279 G C 0.045814 4.7978e-05
6:32600404 C T 0.980207 -3.9371e-05
6:32602430 A C 0.465084 -6.9932e-05
6:32602751 A C 0.026531 -2.3537e-06
6:32603374 T C 0.176313 -1.1857e-05
6:32603906 C T 0.381198 5.7629e-06
6:32604384 A G 0.101972 -1.0899e-04
6:32605326 G A 0.293335 -9.4647e-06
6:32605699 A G 0.231146 -2.9223e-05
6:32609038 T C 0.292751 -8.0709e-06
6:32609525 C A 0.471222 -4.7578e-06
6:32609789 G A 0.043233 3.5712e-05
6:32611611 C T 0.517869 5.9001e-06
6:32614917 T C 0.076347 -8.6357e-06
6:32623150 C T 0.340479 8.4795e-06
6:32626086 A G 0.619322 -2.5629e-05
6:32626119 T C 0.179584 -4.7995e-05
6:32626249 C T 0.925383 3.3053e-05
6:32626272 A C 0.608134 7.9104e-05
6:32626311 C T 0.931463 -1.1785e-05
6:32628189 G A 0.247807 7.2203e-05
6:32629755 A G 0.357364 1.0080e-04
6:32629905 C T 0.214583 -3.5886e-05
6:32631570 A G 0.353777 1.2078e-04
6:32632820 G C 0.364453 3.0109e-06
6:32634264 T C 0.301637 -2.1526e-05
6:32634467 T C 0.509577 -1.7277e-05
6:32634838 C A 1.221299 4.8919e-05
6:32635092 A C 0.866687 -8.5316e-06
6:32635293 G C 0.356874 9.3996e-05
6:32635809 C T 1.224262 4.9282e-05
6:32636696 A G 0.580568 -2.0791e-05
6:32636866 T A 1.284562 6.1795e-05
6:32651047 G A 0.448650 2.2575e-05
6:32653062 C A 0.055100 -3.1046e-05
6:32654714 C T 0.209056 1.0877e-04
6:32657020 G C 0.477664 2.6845e-05
6:32657543 T G 0.946630 3.2959e-05
6:32657578 C T 0.753475 -8.3731e-06
6:32657916 C T 0.039991 8.1916e-06
6:32658079 C T 0.261783 -4.3812e-05
6:32658211 C T 0.517621 2.9617e-05
6:32658310 A G 0.969795 -3.5094e-05
6:32658429 C T 0.699129 -4.7310e-06
6:32659582 G A 0.044996 3.5765e-05
6:32659645 G A 0.297210 4.9355e-06
6:32659878 G A 0.965923 3.3784e-05
6:32663999 C G 0.955913 2.6573e-05
6:32664279 T C 0.221896 -6.0868e-05
6:32664332 C T 0.716039 8.4861e-05
6:32664960 G A 0.469290 2.6164e-05
6:32665420 G T 0.240192 -5.8451e-05
6:32665728 G A 0.257158 8.8770e-05
6:32666526 T C 0.259053 -9.1379e-06
6:32667119 C T 1.526104 1.9361e-05
6:32667230 C G 0.614148 -1.9990e-05
6:32667343 T A 0.251754 1.0326e-04
6:32667364 T C 0.490358 -3.8382e-05
6:32669712 G A 0.487746 7.0815e-06
6:32670464 T G 1.191457 6.7310e-06
6:32670956 T C 0.225836 -4.8436e-05
6:32671103 C T 0.280917 -4.5628e-05
6:32671596 T C 0.497308 1.0493e-05
6:32675292 G A 0.039384 3.8299e-05
6:32677152 A G 0.694766 -3.1412e-06
6:32678973 G A 0.615944 -2.8928e-05
6:32678999 G A 1.150379 5.3451e-06
6:32679107 T G 0.062906 4.2410e-05
6:32679462 G A 0.457148 1.1307e-05
6:32679690 T C 0.044402 5.4016e-05
6:32681161 T G 0.948743 1.0051e-05
6:32681277 G A 0.732531 -2.8625e-05
6:32681339 T C 0.241783 -7.3745e-06
6:32681355 C T 0.447261 7.7384e-06
6:32681631 T C 1.234113 2.4327e-05
6:32681645 A T 0.492978 7.2047e-06
6:32681676 G T 1.837810 -1.6937e-05
6:32682019 C A 0.208728 9.3151e-05
6:32682137 G A 0.209517 9.0793e-05
6:32682174 A C 0.292854 4.0964e-06
6:32682402 T C 0.640189 -8.2076e-05
6:32682429 T C 0.196933 5.2447e-05
6:32682664 T C 0.880362 4.3860e-05
6:32682724 T C 0.184875 -2.3511e-05
6:32682812 A C 0.398767 -1.6627e-05
6:32682862 T C 0.295425 -4.0342e-06
6:32684069 T C 0.025099 -3.9208e-05
6:32684257 G A 0.225904 5.9874e-05
6:32684317 C T 0.251004 4.0492e-05
6:32684344 A G 0.487973 1.5336e-05
6:32684468 T C 0.237180 -8.6400e-06
6:32685550 A G 0.225684 6.7583e-05
6:32685680 T G 0.033428 -8.4059e-05
6:32685685 A G 0.236781 4.1042e-05
6:32685865 A G 1.196699 -3.6964e-05
6:32687319 C T 0.023675 -1.5511e-05
6:32687973 G A 0.748626 -2.6946e-05
6:32688288 A G 0.306990 3.0358e-05
6:32689362 G A 0.180461 1.2394e-05
6:32693242 G A 0.759642 7.6928e-06
6:32699054 C G 1.501517 -9.4901e-06
6:32699325 G A 1.735397 2.5489e-05
6:32699479 C G 0.757513 1.5625e-05
6:32702449 G A 0.448060 -1.1260e-04
6:32702813 C T 1.503367 -1.3005e-05
6:32703162 G A 0.125396 4.7712e-05
6:32703366 C T 1.055126 4.2396e-05
6:32704523 A G 0.304916 4.2041e-05
6:32706128 T C 0.750726 1.5307e-05
6:32706334 G A 1.509492 -1.5679e-05
6:32706416 A C 0.445885 -9.6991e-05
6:32706559 G T 0.439734 -9.3767e-05
6:32706974 A G 0.759019 1.0293e-05
6:32707295 T G 1.062046 3.3114e-05
6:32709964 C T 0.727986 -2.4171e-05
6:32710119 T A 1.480774 -1.3071e-05
6:32710407 C T 0.047476 2.5831e-04
6:32710557 T C 0.142910 2.7417e-05
6:32711178 G A 0.235599 -9.4574e-05
6:32711738 A C 0.321414 3.6551e-05
6:32711857 C T 0.966903 8.5025e-05
6:32712009 C A 0.115477 -7.1595e-05
6:32712182 C T 1.072075 4.4850e-05
6:32712818 A G 0.190581 5.5567e-05
6:32713099 A G 0.023522 -4.7879e-05
6:32713267 G A 0.155270 5.9870e-04
6:32722767 G C 0.920323 2.5290e-05
6:32723308 A G 0.074201 -6.5440e-05
6:32723715 A C 0.125254 -3.7083e-06
6:32723917 T C 0.912212 3.0936e-05
6:32724189 A C 0.165290 2.0014e-05
6:32726753 A G 0.032792 6.4562e-05
6:32728787 A G 1.077720 4.5295e-05
6:32730086 A G 1.085746 3.9341e-05
6:32732890 G A 0.160097 2.4103e-05
6:32733823 T C 0.156510 -1.1260e-05
6:32734169 T C 0.932362 2.3002e-06
6:32735295 T C 0.940434 -2.1398e-06
6:32737257 T G 0.418705 -9.7656e-05
6:32737494 T C 0.781149 -1.1693e-05
6:32739174 A T 0.773404 -8.0436e-06
6:32739888 C T 0.347247 -8.0482e-05
6:32739967 T A 1.069300 -2.4289e-05
6:32740411 G A 0.732203 1.7770e-05
6:32740442 G A 1.284146 -2.1650e-05
6:32740671 C G 1.223327 7.3893e-06
6:32740856 C A 0.564819 -4.7588e-06
6:32741742 G A 1.344744 2.4958e-05
6:32743103 C T 0.178555 4.6079e-06
6:32743298 A G 0.525533 6.8908e-05
6:32744136 G T 0.097386 -8.8957e-06
6:32744347 T G 0.655360 2.6144e-05
6:32744852 C G 0.662283 3.0001e-05
6:32745043 C T 0.690203 -4.0313e-07
6:32745527 T G 0.128350 -6.5527e-05
6:32747258 G A 0.023168 -1.7504e-05
6:32751962 T C 0.244795 -1.4445e-05
6:32752049 C G 0.113007 -1.8835e-05
6:32757158 T C 1.352128 2.4929e-05
6:32758219 A C 1.222071 5.3490e-05
6:32758394 A G 0.373752 -4.2840e-05
6:32759335 A C 1.233081 6.3309e-05
6:32759448 A G 0.696353 -3.6165e-07
6:32762391 G A 0.130174 -5.2923e-05
6:32763110 T C 1.099771 4.2027e-05
6:32763160 T G 0.020802 1.8631e-05
6:32763888 C T 0.628858 4.0993e-06
6:32765182 A G 1.711479 3.9461e-05
6:32765585 T G 0.243263 -1.3885e-05
6:32767620 C T 0.403645 -3.0382e-06
6:32768980 A C 0.604560 1.3456e-05
6:32776087 T C 0.649352 6.9146e-06
6:32777900 A G 0.580334 1.1086e-05
6:32779996 A G 1.208845 1.4943e-05
6:32780317 A G 1.229088 1.8750e-05
6:32780470 T C 1.200659 1.5184e-05
6:32780724 A G 0.528928 5.9435e-06
6:32781112 T C 0.054970 3.0308e-05
6:32781433 T C 0.053328 -2.5270e-05
6:32781524 T C 0.087324 4.2411e-05
6:32781776 A C 0.773485 1.8676e-05
6:32782018 T C 0.150853 -2.4343e-05
6:32782112 T C 0.068683 8.7425e-05
6:32782387 A G 0.416560 6.4988e-05
6:32782605 T C 0.656171 2.1648e-05
6:32783086 G A 0.421867 -1.6330e-05
6:32783896 A G 0.769727 9.3235e-06
6:32784676 T C 0.075925 2.7323e-05
6:32784753 C T 0.547967 2.5207e-05
6:32784783 T C 0.694150 1.8429e-06
6:32785035 G A 0.150019 -5.2187e-05
6:32785284 C T 0.147247 -5.2099e-05
6:32786068 G A 0.165637 -1.4481e-05
6:32786882 C T 0.122050 -3.8729e-05
6:32786917 A G 1.549694 3.5232e-05
6:32787036 A C 0.702241 1.4807e-06
6:32787119 T C 0.050718 -9.9113e-05
6:32787175 C G 0.166150 1.2929e-05
6:32787337 T C 0.097418 -1.2821e-05
6:32788712 G T 0.356403 5.9683e-05
6:32788878 A C 0.109882 -5.4123e-06
6:32790059 C T 0.089622 3.3252e-05
6:32790089 A G 0.102751 -6.8495e-06
6:32792973 C T 0.236083 3.0880e-05
6:32793523 A G 0.588403 1.3601e-05
6:32795032 A G 0.153118 1.6629e-05
6:32796751 C T 0.490605 2.2358e-05
6:32796793 A G 0.139661 -1.6872e-05
6:32797361 T C 0.488284 2.2408e-05
6:32797488 T C 1.470517 2.3421e-05
6:32797537 G T 0.785962 3.1545e-05
6:32797620 T C 0.714442 1.5641e-05
6:32797684 G A 0.789649 3.8282e-05
6:32797809 T C 0.203700 1.9476e-05
6:32797876 G A 0.897538 -4.3876e-07
6:32798548 A G 0.225989 2.0469e-05
6:32798731 T C 0.675470 -7.0054e-07
6:32800412 T C 0.282958 8.4340e-05
6:32800871 T C 0.111112 -1.1558e-04
6:32802203 T G 1.193265 3.4998e-05
6:32803316 G A 1.579159 3.6373e-04
6:32803840 G A 1.042107 1.7648e-05
6:32804070 G T 0.083439 2.8527e-05
6:32804219 T G 0.639932 1.8710e-06
6:32804414 G A 1.317733 3.5280e-05
6:32804570 A G 0.719703 1.5005e-05
6:32804798 A G 0.501050 2.1290e-05
6:32804909 G A 1.125192 3.1197e-05
6:32804934 A G 0.879738 5.2308e-05
6:32805049 C T 0.896477 8.4117e-06
6:32805470 G C 0.852013 6.4585e-05
6:32806121 C T 0.971369 3.9197e-05
6:32806391 T C 0.891946 3.6474e-05
6:32806461 G A 0.945043 3.7676e-05
6:32806786 G T 0.874156 5.0096e-05
6:32807453 G A 0.994369 6.9435e-05
6:32808232 G A 1.035547 8.1253e-05
6:32809848 A G 0.240643 9.9967e-05
6:32810443 A G 0.914750 5.3054e-05
6:32811383 G A 0.873510 4.0378e-05
6:32811645 G A 0.077804 1.8363e-05
6:32811752 T C 0.041796 3.2744e-05
6:32812528 T C 0.296545 -3.0660e-05
6:32812858 G A 0.222587 2.2577e-05
6:32812916 C T 1.139551 7.5053e-05
6:32813214 A G 0.101810 4.2675e-06
6:32813279 A C 0.161577 4.5660e-06
6:32813756 A G 0.099856 6.3836e-05
6:32814975 C T 0.261403 3.2462e-05
6:32815488 A G 0.034642 1.3012e-05
6:32816054 A G 0.823402 2.0655e-05
6:32816700 A C 0.270955 3.5647e-05
6:32816772 A C 0.041396 2.5505e-05
6:32817774 G T 0.269803 5.0259e-05
6:32818236 A G 0.058550 5.9498e-05
6:32818678 A G 0.447592 -4.3898e-05
6:32818774 C T 0.311764 6.5681e-05
6:32820991 G A 0.060170 4.2687e-05
6:32822186 G T 0.144634 -5.9185e-05
6:32823567 A G 0.125283 -8.4814e-06
6:32825507 T C 0.657141 5.1811e-06
6:32826233 G A 0.054697 -2.7336e-05
6:32827356 A G 0.062695 -4.6933e-05
6:32829714 A G 0.865736 2.0499e-05
6:32830568 G A 0.204469 -5.6602e-05
6:32832033 G A 0.205482 5.0049e-05
6:32832667 C T 1.129067 7.7344e-05
6:32833984 T C 0.027664 1.6788e-06
6:32834229 G A 0.823162 1.0792e-05
6:32834732 T C 0.487015 -6.6600e-05
6:32835258 G T 0.109534 9.7324e-06
6:32836500 C G 0.025051 -2.6793e-05
6:32842975 T C 0.261079 6.5764e-05
6:32850839 T C 0.558104 -1.5338e-05
6:32851432 A G 0.265077 8.2782e-05
6:32851507 T C 0.714160 7.8752e-06
6:32851701 T C 0.055879 6.6496e-06
6:32852448 T C 0.103059 8.7839e-06
6:32852647 C T 0.168016 9.5543e-06
6:32853042 A C 0.167121 9.9822e-06
6:32854697 A G 0.208452 2.3832e-05
6:32855340 G C 0.781243 6.5333e-06
6:32856381 C T 0.195157 3.1715e-05
6:32856482 C T 0.191977 4.1439e-05
6:32857525 G A 0.041471 3.2422e-05
6:32860752 A G 0.190110 4.1354e-05
6:32862682 T C 0.159435 4.3414e-05
6:32862711 G A 1.052643 3.3873e-05
6:32862740 T C 0.189640 3.8011e-05
6:32865199 C A 0.046518 3.9676e-05
6:32865911 A G 0.552414 -2.2166e-05
6:32869882 C A 0.155644 3.0280e-05
6:32870057 A G 1.195144 5.0199e-05
6:32875450 T C 0.840575 2.4519e-05
6:32881527 A T 0.432983 -2.6262e-05
6:32888566 C G 1.011883 2.2916e-05
6:32889593 G A 0.037651 -2.6534e-05
6:32889971 C T 0.150385 2.7381e-05
6:32891338 T C 0.089115 1.0823e-04
6:32893102 C A 0.153157 2.6595e-05
6:32895580 G A 0.094516 1.1870e-04
6:32899139 G A 0.440718 1.4250e-04
6:32899296 T C 1.036012 1.0880e-05
6:32899485 G A 1.323799 1.3720e-05
6:32900018 G C 1.316321 3.2945e-05
6:32900321 T C 0.027589 2.3968e-05
6:32900642 T C 0.190373 -4.2037e-05
6:32900718 A G 0.639958 -4.7526e-06
6:32900787 T C 0.331739 -1.5918e-05
6:32901421 G T 0.020422 4.3932e-05
6:32901934 A G 0.251325 -3.6246e-05
6:32903637 T C 0.813493 -1.3375e-05
6:32903724 T C 0.833658 -4.5306e-06
6:32903900 T C 1.515799 -8.4734e-05
6:32904601 T G 1.165761 -1.2577e-05
6:32904661 A G 0.968831 4.5580e-05
6:32904981 A G 1.471183 -1.2117e-05
6:32905746 A T 0.781610 2.1870e-05
6:32908752 A G 0.023214 1.5976e-04
6:32909144 G C 0.115893 6.7785e-05
6:32910877 A G 0.036930 -7.8220e-06
6:32911127 T C 0.200571 -1.1862e-05
6:32911814 G A 1.325805 4.6134e-05
6:32912552 C T 0.048816 4.0954e-05
6:32913246 T C 0.209656 -1.1808e-04
6:32914613 T C 0.619572 1.8006e-05
6:32915823 C T 0.120492 9.0554e-06
6:32917412 A G 0.040747 -1.5841e-06
6:32917544 T C 0.237680 -1.1788e-04
6:32917980 A G 0.112183 9.1020e-05
6:32918124 T G 0.063218 4.0789e-05
6:32921104 T C 0.048063 -1.3508e-04
6:32922068 T A 0.970097 5.9549e-05
6:32924584 G A 0.751534 2.6736e-05
6:32931536 C T 0.635917 1.1246e-05
6:32933222 C T 0.027371 -4.2514e-05
6:32935208 G A 0.101741 -2.8215e-06
6:32938199 A G 0.118356 5.3517e-05
6:32940621 T C 0.048878 -1.4506e-06
6:32941214 A C 0.218098 -2.1049e-04
6:32941910 T G 0.510063 3.8871e-05
6:32942302 A G 1.174235 1.7091e-05
6:32942354 T G 0.028858 3.6045e-05
6:32943345 T C 0.985099 6.1025e-06
6:32943752 G A 0.031808 -4.0389e-06
6:32945530 C G 1.802317 -8.3988e-06
6:32945625 T C 0.065749 2.7348e-05
6:32946133 C T 0.705399 3.0849e-05
6:32948462 A G 0.059011 -2.2140e-04
6:32950217 G A 0.067112 -1.2713e-05
6:32950511 G A 0.186962 -2.2893e-04
6:32952546 A G 1.192681 4.3599e-05
6:32952744 G A 0.025142 -5.6795e-06
6:32952773 T C 0.034528 1.2388e-05
6:32953711 C T 1.390036 4.0754e-05
6:32954689 C A 0.197764 -5.8965e-06
6:32955976 G A 0.920927 5.2022e-06
6:32956454 C T 0.024791 -3.7736e-06
6:32959180 C G 1.790324 -2.8729e-06
6:32961387 G A 0.715055 5.1890e-05
6:32962420 A C 1.044168 3.4423e-05
6:32963784 C T 1.422526 -1.1418e-05
6:32964967 G A 0.454464 -1.3383e-05
6:32965062 G A 0.368604 -1.9091e-05
6:32965085 G A 1.535468 -1.2063e-05
6:32965942 A G 0.590617 1.4813e-05
6:32968339 C G 0.140905 5.1906e-05
6:32968397 A C 0.036411 4.9801e-05
6:32968412 G A 0.235830 1.7025e-05
6:32968856 A G 0.462789 8.7896e-06
6:32968929 G T 0.611987 3.4120e-05
6:32968978 T C 0.026479 7.6035e-05
6:32969211 T G 0.036297 -7.0061e-05
6:32970450 A G 1.114027 1.5445e-04
6:32971708 A G 0.493030 2.4012e-05
6:32972207 T C 0.036346 4.9923e-05
6:32972404 C T 0.062299 5.9061e-05
6:32972642 T C 0.237368 1.1812e-05
6:32972690 C T 0.247605 2.2830e-05
6:32973841 A G 0.454811 1.6924e-04
6:32973878 T C 1.668307 1.6050e-05
6:32974081 T C 0.882653 7.7253e-06
6:32974343 T C 0.081903 -1.8263e-06
6:32974401 T G 0.901803 1.4738e-05
6:32974551 T G 0.217375 6.2353e-06
6:32975257 T C 0.878073 2.0767e-06
6:32975381 G A 1.129850 -1.0169e-05
6:32975808 A G 0.023408 4.0635e-05
6:32975869 A G 0.499437 -5.9053e-05
6:32976759 T G 1.133920 2.5241e-05
6:32976909 A C 0.935328 -2.2570e-05
6:32976927 G A 0.063390 1.6768e-05
6:32977084 A G 0.031909 7.6164e-05
6:32977315 G A 0.349545 -2.2438e-05
6:32977420 T G 0.506642 -4.8513e-05
6:32978178 C T 0.439144 5.2574e-05
6:32978587 A C 0.176936 -1.2620e-05
6:32978997 T C 0.248855 4.0077e-05
6:32979020 A G 0.200185 1.5810e-05
6:32979980 C A 0.463594 -3.3030e-05
6:32980446 T C 0.171213 -7.7617e-05
6:32980578 T C 0.063224 2.5228e-05
6:32981683 A G 0.084269 3.3287e-05
6:32984451 G A 1.149600 2.1825e-05
6:32984788 G A 0.199559 1.5659e-05
6:32985295 C T 0.054220 -1.2095e-06
6:32985376 T A 0.902400 -2.0476e-06
6:32985992 A T 0.726192 3.5335e-05
6:32986508 C T 0.064328 9.5054e-05
6:32987120 G T 0.978906 7.2425e-06
6:32987277 G A 1.672692 1.0912e-05
6:32987542 C G 0.082760 5.2463e-05
6:32987774 T C 0.158811 7.1810e-05
6:32988049 G T 1.061741 9.3926e-06
6:32988197 A G 0.151797 9.6495e-06
6:32988651 C T 0.044457 4.5515e-05
6:32988695 G T 0.639520 1.6520e-05
6:32990481 T A 0.071228 5.3759e-05
6:32990506 A G 0.107016 5.4669e-05
6:32990675 G A 0.071984 4.9605e-05
6:32990970 T A 0.221633 3.2297e-05
6:32992424 A G 0.152495 9.5665e-06
6:32993266 A G 0.690258 2.2039e-05
6:32995863 T C 0.086554 8.9681e-05
6:32995962 T C 0.976033 6.4126e-05
6:32996014 T C 0.680641 1.3124e-05
6:32996295 C T 0.804015 6.3105e-05
6:32996350 T A 0.470374 -1.1394e-04
6:32997577 C A 1.670504 1.8653e-05
6:32997674 C T 0.907843 3.9740e-05
6:32998238 G A 0.534264 1.0905e-05
6:32998729 C T 0.795751 -4.9136e-05
6:32998806 T C 0.532641 4.6717e-06
6:32999330 G T 0.065950 3.0558e-05
6:33002162 T C 0.112069 2.2005e-05
6:33003687 A C 0.112634 1.7682e-05
6:33004287 A G 0.146348 4.7738e-06
6:33004917 C T 0.113309 2.5806e-05
6:33005644 C T 0.377293 3.2108e-05
6:33005932 C T 0.411724 1.7749e-05
6:33006222 A G 0.542433 -4.8040e-06
6:33006252 C T 0.057560 1.4990e-05
6:33006869 C T 0.523442 2.7010e-05
6:33008546 G A 0.873932 2.3954e-05
6:33014318 C T 0.615972 1.6136e-05
6:33015535 T G 0.025836 6.8898e-05
6:33016728 C T 0.632023 9.6076e-06
6:33017486 A G 0.390594 -1.1606e-05
6:33019643 G T 1.041883 -9.7939e-05
6:33019973 T A 1.584375 -2.8434e-05
6:33020286 G C 1.583090 -2.8993e-05
6:33020387 C G 0.038628 3.4442e-05
6:33021192 T A 1.558915 -5.3217e-05
6:33023792 C A 0.502793 9.4335e-05
6:33023880 C T 0.897941 1.1092e-04
6:33024606 G C 0.360363 3.5758e-05
6:33024654 C A 0.477768 8.4394e-05
6:33025493 A G 0.050011 1.4285e-05
6:33025953 G A 0.589247 -1.0403e-05
6:33026110 C A 0.499398 7.1817e-05
6:33032975 C T 0.306772 -2.1683e-05
6:33034815 A G 0.218137 2.5710e-05
6:33037611 T C 0.062052 4.3287e-05
6:33037640 T C 0.062215 4.0158e-05
6:33037675 A C 0.355734 -2.0466e-05
6:33040138 A G 0.073140 8.6005e-05
6:33041064 A C 0.235395 -1.4304e-05
6:33041176 T C 0.359870 -1.3558e-05
6:33041734 C T 0.229290 4.9539e-06
6:33042291 G A 0.063101 3.2867e-05
6:33042551 T C 0.061277 4.5276e-05
6:33042880 G A 0.287071 -6.1811e-05
6:33044257 C T 0.348295 -2.8060e-05
6:33045500 C T 0.183749 3.8048e-06
6:33045558 A G 0.520554 9.0873e-05
6:33046082 T C 0.463730 3.6632e-05
6:33046662 C T 0.467077 2.9048e-05
6:33047031 C T 0.591691 -2.5506e-05
6:33047612 C G 0.329957 -5.2510e-05
6:33048467 T G 0.435194 -2.2588e-05
6:33048641 G A 0.068339 3.7287e-05
6:33049211 T C 0.628751 -1.4603e-05
6:33049384 G A 0.042542 -1.0522e-05
6:33049694 T C 0.032928 6.3788e-05
6:33049726 T G 0.203505 -4.7970e-06
6:33050279 G A 0.604804 -1.6384e-05
6:33056384 A G 0.120693 -1.4477e-05
6:33056566 C T 0.494734 -4.0172e-06
6:33057013 C A 0.411110 -1.3146e-05
6:33058874 T C 0.463269 -3.1600e-05
6:33058952 A G 0.069316 4.4469e-05
6:33059089 A G 0.028845 3.3124e-05
6:33059796 G A 0.342816 -3.4298e-05
6:33060840 G C 0.083481 2.5495e-05
6:33060870 T G 0.215502 -1.4534e-05
6:33061098 C T 0.323793 9.7514e-05
6:33064085 T G 0.039076 -1.3484e-04
6:33064605 T G 0.535598 -1.5779e-05
6:33070749 A C 0.521028 -2.3962e-05
6:33072415 G C 0.042808 -5.6978e-06
6:33073322 G A 0.616326 -9.2050e-06
6:33073346 A G 0.020958 3.9957e-05
6:33073531 A G 0.036989 6.4522e-05
6:33074288 T C 0.562070 -1.4131e-05
6:33074389 C G 0.481913 -1.9670e-05
6:33074712 C G 0.251309 -3.2380e-06
6:33074908 G A 0.524906 -2.1860e-05
6:33074963 G A 1.149438 2.8761e-05
6:33075443 T C 0.461822 -3.0935e-05
6:33075635 G A 0.466888 -3.3405e-05
6:33075666 T C 0.542609 -2.3464e-05
6:33076539 T C 0.055337 1.0109e-05
6:33077227 C G 0.055048 8.5246e-06
6:33077271 A G 1.077343 6.8561e-06
6:33077607 T C 0.123485 -7.5210e-06
6:33079166 T C 0.069576 3.9174e-05
6:33079385 T G 0.043896 -5.0591e-06
6:33079766 G A 0.059043 2.9939e-05
6:33079812 G A 0.073036 -1.4985e-04
6:33080360 G T 0.054422 5.1423e-06
6:33080799 G T 0.054792 1.9523e-06
6:33081632 G A 0.260540 8.8188e-05
6:33081798 T C 0.144819 1.4023e-05
6:33081898 A C 0.054402 -1.7922e-05
6:33082040 C A 0.327977 2.2427e-06
6:33082308 A G 0.325611 8.3259e-06
6:33083121 C T 0.574258 1.8970e-05
6:33084671 C A 0.691699 1.4444e-07
6:33085462 A G 0.387822 3.3764e-05
6:33085947 C G 0.191051 -8.1184e-06
6:33086448 A G 0.621484 -1.6258e-05
6:33087358 A T 0.814002 1.5055e-05
6:33089196 A G 0.430922 -1.1154e-05
6:33094258 T C 0.885156 -1.0264e-05
6:33094869 T C 1.326597 7.3403e-05
6:33095026 A G 0.454211 -2.1155e-06
6:33095162 G A 0.521167 2.1565e-05
6:33095516 A G 0.770980 1.5472e-05
6:33097231 T C 0.952167 8.1909e-06
6:33097614 A C 0.635992 7.5167e-06
6:33098276 C A 0.317175 2.6929e-05
6:33098344 A G 0.304562 2.0916e-05
6:33098389 C G 0.632100 2.0837e-05
6:33098569 T C 0.566085 5.8065e-08
6:33098859 G A 0.434882 8.5134e-05
6:33098896 G C 1.332040 5.4089e-05
6:33098966 A C 0.923391 3.4206e-05
6:33098988 G C 1.144413 8.3977e-05
6:33099129 A G 0.248959 -1.6662e-06
6:33099210 G A 0.756770 1.0650e-04
6:33101346 A C 0.741190 5.3689e-05
6:33103321 A C 0.426193 6.9888e-05
6:33110167 G A 0.359441 2.6187e-05
6:33110834 A G 0.808062 2.7965e-05
6:33111148 T C 0.146195 -5.7544e-06
6:33114171 C T 1.113660 3.1898e-05
6:33115024 C T 0.810692 3.4615e-05
6:33117094 A C 1.430130 5.1506e-05
6:33117818 T C 0.351457 2.3419e-05
6:33118912 G A 1.663932 6.6654e-05
6:33121678 T C 1.317425 6.1410e-05
6:33122171 G A 0.797988 3.4666e-05
6:33124494 T C 0.446252 1.5910e-05
6:33124658 T G 0.317211 -3.5489e-06
6:33125462 T C 1.074591 1.9757e-05
6:33125742 G A 0.104273 -3.3032e-05
6:33125770 G A 0.645901 -1.1144e-05
6:33125858 C A 0.264061 3.6645e-05
6:33127987 A C 1.053425 2.6450e-05
6:33129746 A G 0.344631 2.1838e-05
6:33130430 A G 0.446843 1.7021e-05
6:33131501 A G 0.033129 1.1925e-04
6:33133040 A G 0.168344 5.3264e-05
6:33134392 A C 1.313222 3.4404e-05
6:33135962 G C 0.879982 3.2893e-05
6:33136145 A G 1.470926 5.1063e-05
6:33136310 T G 0.056311 9.4559e-05
6:33136575 T C 1.274909 4.4961e-05
6:33138021 A G 0.147984 -9.5011e-05
6:33138677 A G 0.530411 3.5436e-05
6:33138955 A G 1.355971 2.7235e-06
6:33139328 T C 0.914793 -5.4179e-06
6:33142539 A G 1.076535 2.5120e-05
6:33143136 A G 0.334991 2.6913e-06
6:33143756 G A 0.486249 -3.9621e-05
6:33143948 G C 0.791555 2.1550e-05
6:33147727 A G 0.043000 9.1370e-05
6:33153528 T C 0.624181 2.7781e-06
6:33154656 A G 0.279047 -3.0244e-05
6:33158018 T G 1.353170 6.5000e-06
6:33159664 C T 0.056927 7.0373e-05
6:33160425 T G 0.429913 -1.0016e-04
6:33163451 A G 1.413863 2.4614e-05
6:33169392 C G 0.056408 6.5303e-05
6:33169895 G C 0.202292 3.0072e-05
6:33172932 A G 1.425236 3.5982e-05
6:33174783 G A 0.542907 -1.6228e-05
6:33175575 T C 0.486525 -3.4255e-05
6:33175824 G A 0.147919 -8.6907e-05
6:33179376 G T 0.057109 6.4864e-05
6:33179689 T C 0.467041 1.1191e-05
6:33179848 G A 0.043801 8.8749e-05
6:33182895 C A 0.106814 2.6625e-05
6:33183730 C T 1.375449 2.0908e-05
6:33185578 T C 0.236141 2.3524e-05
6:33185637 A G 0.034282 1.3295e-06
6:33185918 A C 1.426635 3.6624e-05
6:33194717 T C 0.278499 -2.0669e-06
6:33196005 A G 1.440825 4.5345e-05
6:33196122 T C 0.056612 5.6586e-05
6:33198592 C T 0.069962 1.0817e-05
6:33198771 G A 1.740509 3.3293e-06
6:33198969 T C 0.129295 -6.5167e-06
6:33202264 A G 0.039105 -3.2235e-05
6:33202640 T C 1.033149 2.1326e-05
6:33203338 G A 1.013889 1.5872e-05
6:33204274 A G 0.232211 -1.0911e-04
6:33209310 G A 1.023042 1.2442e-05
6:33216428 T G 0.055158 -3.1591e-05
6:33227518 T C 0.025849 -3.8190e-05
6:33232025 T C 0.331602 7.7410e-05
6:33235755 A G 0.706412 -1.4304e-05
6:33239479 A G 0.027543 8.1808e-05
6:33239869 T C 0.149564 9.3705e-05
6:33241076 A C 0.705010 -1.5418e-05
6:33241135 C T 1.035956 2.3343e-05
6:33242825 A C 0.302455 4.7136e-05
6:33245868 A T 0.030056 -5.4523e-05
6:33250476 A C 1.015427 1.2219e-05
6:33252336 A G 0.293676 3.8119e-05
6:33252561 G A 0.022831 1.3821e-04
6:33252661 T C 0.022519 1.3638e-04
6:33255369 T C 0.283315 3.0747e-05
6:33256397 A G 0.317490 7.7739e-05
6:33256471 C T 1.738305 8.9027e-06
6:33256984 T C 1.035817 3.0618e-05
6:33258443 A G 1.015706 1.9594e-05
6:33260215 T C 0.023856 1.0420e-04
6:33260353 G A 0.034788 -9.7289e-07
6:33261871 G A 0.676619 -3.7146e-05
6:33267103 T C 0.393064 1.1306e-04
6:33269881 G T 0.089063 -5.9771e-05
6:33272677 T C 0.136042 -1.5486e-05
6:33272855 C G 1.038303 2.3171e-05
6:33276770 T A 0.380353 8.1358e-05
6:33282181 G A 0.996374 -1.4576e-06
6:33282338 A G 0.380467 8.3218e-05
6:33283766 C T 1.046064 -7.7377e-06
6:33287183 C T 0.021805 1.6028e-04
6:33288271 G A 0.592015 -1.1159e-04
6:33290402 A G 0.983641 -1.1865e-05
6:33290547 A T 1.005953 6.9853e-06
6:33290825 G A 1.025573 1.3898e-05
6:33302666 A T 0.021315 1.3850e-04
6:33306794 G T 1.022766 1.0529e-05
6:33308221 G A 1.004823 3.5722e-06
6:33311242 G A 1.004093 5.8721e-06
6:33312308 G A 0.643003 -1.2962e-05
6:33312526 G A 0.023266 1.3934e-04
6:33314093 C T 1.744507 1.1216e-05
6:33320613 A G 0.603687 -6.1416e-05
6:33326250 G A 0.855204 7.4985e-06
6:33328518 A G 0.590289 -6.1501e-05
6:33330981 G A 0.723855 -2.3009e-06
6:33331061 C T 0.070582 3.5879e-05
6:33333916 T G 0.724043 1.7431e-07
6:33336930 T C 0.708298 -4.2759e-05
6:33349885 A G 0.735997 -4.5999e-06
6:33360574 G T 0.720223 -2.1167e-05
6:33365640 C T 1.747545 3.8235e-05
6:33371778 A C 0.038095 -1.0545e-04
6:33373532 C G 0.709492 -1.6151e-05
6:33373649 C T 1.741719 2.0286e-05
6:33373953 A C 0.103572 6.9308e-05
6:33377484 C G 0.720281 -2.8143e-05
6:33382288 A G 1.786228 9.9680e-06
6:33383974 C G 0.267732 5.0933e-05
6:33384473 T C 0.052448 1.0394e-04
6:33385887 G A 0.034149 -1.6424e-05
6:33385953 G A 0.304101 1.2212e-04
6:33386728 C G 0.042847 -3.1756e-05
6:33389381 T G 0.797364 -2.6748e-05
6:33389603 T C 0.285461 9.3435e-05
6:33395199 A G 0.976309 -7.6907e-07
6:33400289 A C 0.091767 -4.8665e-05
6:33403422 T C 0.824262 -2.7204e-05
6:33404064 A G 0.550963 -7.6475e-05
6:33411673 C T 0.033172 -1.1311e-06
6:33411917 T A 0.043909 -6.9791e-06
6:33421577 C T 0.822756 -1.9865e-05
6:33426699 A G 0.704737 -3.5652e-05
6:33426849 C T 1.833301 -8.4081e-06
6:33427350 C T 1.802674 -4.2463e-05
6:33431319 C G 0.724595 -1.6444e-05
6:33457926 C T 0.167611 1.2395e-05
6:33458734 T C 0.153816 4.3291e-05
6:33464353 G A 1.131034 -7.8074e-05
6:33468761 A G 0.076872 -4.0256e-07
6:33474485 C A 1.769539 -3.3772e-05
6:33476985 A G 0.195871 -1.2681e-05
6:33477140 A G 1.767591 -2.8562e-05
6:33478496 G A 1.234343 -3.1802e-05
6:33480435 G A 0.242101 4.2196e-05
6:33496632 T C 0.147516 3.5281e-06
6:33512731 A G 0.041289 -8.9579e-06
6:33515520 A G 1.611613 -4.7315e-05
6:33517117 T G 0.545987 7.0508e-06
6:33527792 G A 0.150058 -5.3401e-06
6:33537802 A C 0.548831 7.1027e-06
6:33540209 G A 1.375543 -4.5614e-05
6:33543409 C A 0.732699 8.2782e-06
6:33552202 G A 0.774625 9.9406e-06
6:33554147 C T 1.184037 3.0749e-05
6:33555348 A G 0.369892 -2.6491e-04
6:33557741 C T 0.402051 4.4348e-05
6:33560896 G A 0.432509 4.2932e-05
6:33561164 T C 1.422980 9.0353e-06
6:33563345 T C 0.022652 -1.0601e-05
6:33569883 T G 0.407933 -1.9772e-05
6:33574635 G A 0.871663 -1.8829e-05
6:33586179 A C 0.497723 3.5690e-05
6:33587065 G A 0.198637 -1.0143e-06
6:33587443 A G 1.765994 -5.4837e-05
6:33602123 C T 0.071968 -2.5669e-05
6:33602897 G A 0.041052 2.2615e-05
6:33609592 T C 0.048816 2.6959e-05
6:33617464 T C 1.262744 -4.1767e-05
6:33618162 T A 0.922949 -7.9112e-05
6:33619555 A G 0.027203 -2.0914e-05
6:33624733 G A 0.553768 1.1477e-04
6:33626717 C T 0.609815 -5.1212e-05
6:33628307 C T 0.070183 1.3321e-04
6:33632750 T C 0.044551 -4.3320e-05
6:33634126 A G 0.020244 -3.1889e-05
6:33635309 G C 0.348604 -2.3115e-05
6:33638180 T C 0.640549 -7.4791e-05
6:33646861 T C 0.256220 1.0855e-06
6:33647095 G A 0.096090 7.3386e-05
6:33648228 T C 1.767150 8.8587e-06
6:33650621 A G 0.486892 1.7934e-05
6:33651129 T C 0.328064 -2.2040e-05
6:33653486 A G 0.194537 1.7974e-05
6:33659472 G C 0.900174 -2.3234e-05
6:33670969 A G 0.044350 4.8862e-05
6:33678428 G A 0.031821 -1.0448e-05
6:33690796 T C 0.865321 -1.6772e-05
6:33693965 C T 1.979685 -8.2580e-05
6:33703089 T C 0.302572 3.0752e-05
6:33706252 G A 0.051539 1.7911e-05
6:33706479 T C 0.140174 3.4002e-05
6:33708697 G T 0.099972 2.5245e-05
6:33714156 A G 0.194524 -2.3165e-05
6:33719991 G A 0.023704 7.8462e-06
6:33720059 A G 0.036716 3.5499e-05
6:33730336 G A 0.039702 2.5627e-06
6:33735471 C G 1.107957 -4.9695e-05
6:33736082 A G 0.110268 5.7268e-05
6:33745071 T C 0.757770 -1.9892e-06
6:33752013 G A 1.099703 -2.3462e-05
6:33752386 A G 0.066428 6.3098e-05
6:33760758 A G 0.043058 -3.7755e-06
6:33761049 G A 0.073945 6.8546e-05
6:33762242 A G 0.341959 -2.6999e-05
6:33767952 A G 0.021055 -5.6366e-05
6:33768897 G A 1.153521 -1.7174e-05
6:33772335 G A 0.627878 -1.4349e-05
6:33774394 A C 0.461507 -2.8787e-05
6:33775391 T C 1.354228 -9.7487e-05
6:33791515 T C 0.604012 -5.3592e-05
6:33791998 A G 1.614067 -6.4771e-05
6:33792973 G C 1.065269 -1.2701e-04
6:33795671 G A 0.570288 -2.0979e-05
6:33798210 T C 0.054272 -2.7595e-06
6:33799632 C G 0.144514 5.7567e-05
6:33802200 A G 0.031812 -2.0260e-05
6:33802636 G A 0.878911 -1.6728e-04
6:33804669 G C 0.045687 1.4363e-04
6:33805323 A G 0.101242 1.5876e-05
6:33807091 C T 0.773164 -3.3594e-04
6:33810257 A C 0.571402 -7.4675e-07
6:33817929 C T 0.829280 2.0391e-05
6:33818837 T G 0.088437 -2.9722e-05
6:33819582 G A 0.777819 -4.9161e-06
6:33825358 A G 1.441533 -5.9621e-05
6:33827364 A G 0.441880 7.1226e-06
6:33828825 C T 0.184521 1.8219e-05
6:33829425 T C 0.028952 9.7022e-05
6:33830328 C T 0.044353 -4.5020e-05
6:33834626 A G 0.494344 -7.0809e-04
6:33839359 C T 0.968539 6.9676e-05
6:33841952 G A 0.098333 8.6806e-05
6:33842004 G A 0.068687 -1.2356e-04
6:33842091 G A 0.373245 2.6063e-05
6:33842255 C T 0.111290 -4.3441e-05
6:33842632 C A 0.808598 1.2543e-06
6:33844186 G A 0.881799 1.7145e-05
6:33846235 A C 0.133835 7.3649e-05
6:33848109 G T 0.341151 -2.7974e-05
6:33848314 A G 0.133650 -7.5707e-06
6:33851173 A G 0.163901 4.3985e-07
6:33851967 T C 0.065963 1.5916e-04
6:33853054 T G 0.202512 5.8288e-06
6:33854733 G A 0.076340 4.0715e-06
6:33857482 A C 0.406229 1.7581e-04
6:33858199 G A 0.517055 1.2016e-04
6:33859513 A G 0.112715 -1.4317e-05
6:33861168 A G 0.032305 -6.4150e-06
6:33862633 A G 0.515273 -1.3239e-06
6:33864137 C G 0.278232 8.3976e-05
6:33864237 C A 1.545432 4.4494e-05
6:33864998 A G 1.598075 3.3638e-05
6:33866059 A G 0.971577 8.5596e-05
6:33869999 G A 0.624103 1.6497e-04
6:33872838 A G 0.042351 -1.2617e-05
6:33874138 G A 0.149925 -3.0818e-05
6:33875999 T C 0.143680 1.7711e-05
6:33876434 G A 0.058070 1.0426e-04
6:33877134 C T 0.040195 -2.1598e-05
6:33878775 C A 0.418907 3.5757e-05
6:33880480 C T 0.074363 -1.6241e-05
6:33887059 A G 1.090375 -1.8139e-05
6:33887984 C T 0.051494 1.1881e-05
6:33890345 T C 0.521307 2.9504e-05
6:33892137 T C 0.064496 5.2243e-06
6:33895345 G A 1.764683 5.0977e-05
6:33896297 A G 0.452335 -6.8792e-05
6:33898677 G A 0.060676 -4.7655e-05
6:33902122 G A 0.738847 5.5081e-07
6:33902647 T G 0.073724 -7.3532e-05
6:33902823 C T 0.943936 -9.7820e-06
6:33903076 G A 0.488099 1.1140e-04
6:33903390 A G 0.340301 -1.3672e-05
6:33903529 A G 0.390308 -1.3732e-05
6:33904029 C T 0.633717 -1.9156e-05
6:33909785 C T 1.849981 -3.0109e-05
6:33917462 T C 0.808163 -2.5660e-05
6:33919540 C T 0.024259 -3.3672e-06
6:33923324 G A 0.073808 2.3848e-05
6:33925115 A G 1.011039 2.5035e-05
6:33926102 T G 0.793953 -1.6135e-05
6:33931848 A G 0.038082 -4.2776e-06
6:33935460 C G 0.211896 1.3439e-05
6:33943782 A G 0.020893 -8.3636e-06
6:33945896 G A 0.521803 1.1416e-04
6:33948624 T C 0.721021 -1.2849e-04
6:33948811 G A 0.063915 2.1157e-06
6:33949921 T C 1.049167 -4.0269e-05
6:33950034 A G 0.374634 4.0655e-05
6:33951420 A C 0.181311 3.0915e-05
6:33952626 C T 1.502390 -8.0209e-06
6:33955175 C T 0.710420 -1.6192e-04
6:33956165 G A 1.484052 -6.0521e-06
6:33957134 A G 0.025788 3.0768e-05
6:33957885 A G 0.058755 1.9943e-06
6:33958000 C G 0.126133 2.2682e-05
6:33961441 C T 1.190604 -4.3388e-05
6:33962404 T G 0.404349 3.1593e-05
6:33963501 G A 1.329785 5.0963e-05
6:33963554 G A 0.283335 -4.1585e-05
6:33963845 C G 0.221133 2.9801e-05
6:33965321 A G 0.054032 -9.6407e-05
6:33967454 A G 0.093017 1.0155e-05
6:33968128 C T 0.087450 -1.6198e-05
6:33970799 G T 0.428167 7.6939e-06
6:33972548 T C 0.049037 5.3039e-05
6:33973867 T C 0.048125 -3.3135e-05
6:33975366 A G 0.293319 -5.5719e-06
6:33976438 T C 0.030650 1.2503e-04
6:33979620 T C 0.047135 6.3699e-06
6:33982650 C T 0.753956 3.1266e-05
6:33982953 C T 0.101887 7.1257e-06
6:33988441 C T 0.089787 9.0944e-06
6:33991692 A G 0.027602 4.9816e-06
6:33995213 C T 1.935656 9.7412e-05
6:33997532 G A 0.309817 -7.0925e-06
6:33997565 A G 0.040053 4.4598e-05
6:33997613 C T 0.048167 -1.0303e-04
6:33998970 A G 0.165046 -6.5329e-05
6:33999327 T C 0.033519 9.0967e-05
6:33999776 C A 0.045729 1.2446e-04
6:34000203 A G 0.052124 -3.6791e-05
6:34006456 T C 0.373382 1.4304e-04
6:34007288 A G 0.034415 6.5692e-05
6:34015650 T C 0.037251 1.0015e-04
6:34016786 T C 1.329522 -2.3896e-05
6:34022740 G T 0.417160 5.7210e-06
6:34032613 T C 0.797618 -3.1648e-05
6:34033224 G A 0.194635 2.4040e-05
6:34034648 T C 0.648754 9.0117e-07
6:34036046 G A 1.851224 7.5884e-05
6:34037583 A G 0.165673 2.0821e-05
6:34037751 T C 0.070962 -1.9133e-05
6:34041952 C T 0.039449 -5.1210e-05
6:34044268 G A 0.042133 -5.8134e-05
6:34044361 T C 0.041078 -2.4248e-05
6:34046131 T C 0.114685 2.8377e-05
6:34047811 A G 0.227469 4.9342e-05
6:34048416 A G 0.517389 3.1581e-05
6:34059561 A G 0.048917 -1.6529e-04
6:34060867 C T 0.916302 -7.1253e-05
6:34062124 G A 0.059439 2.9876e-05
6:34064235 A G 0.050975 4.2648e-06
6:34065982 G A 0.553219 3.4850e-05
6:34067198 A G 1.714205 1.2930e-05
6:34068923 A G 0.062458 2.9538e-04
6:34070135 C T 0.065477 -1.1661e-04
6:34073535 A G 0.071494 7.4843e-07
6:34074463 G A 1.142729 -2.2788e-03
6:34075379 A G 0.106240 -1.3344e-05
6:34076358 G T 0.024421 6.1132e-05
6:34084138 G A 0.046505 2.8479e-05
6:34092075 A G 1.097243 -1.1653e-04
6:34094343 G A 0.040260 -1.1560e-04
6:34095696 A G 0.038874 9.5830e-05
6:34099283 G A 0.029468 7.2556e-05
6:34100968 A G 0.076184 -1.2244e-05
6:34103739 A G 0.798309 2.3339e-05
6:34109437 T G 0.024522 4.1791e-05
6:34109667 C A 0.033090 -5.2840e-05
6:34110257 T C 1.043487 -5.7729e-05
6:34116469 A C 0.040536 -7.5997e-05
6:34119059 T C 1.947097 -1.0117e-04
6:34120005 T G 0.027086 7.1212e-05
6:34129850 C T 1.031010 3.7547e-05
6:34141500 T C 0.050695 -2.6166e-06
6:34144189 G C 0.082390 4.0608e-04
6:34147549 G A 0.905390 -2.4795e-05
6:34149938 C T 0.111018 2.0539e-04
6:34153441 A G 0.036476 7.4981e-05
6:34157315 T G 0.060446 2.3714e-04
6:34163292 A G 0.027219 1.4573e-05
6:34165721 G A 0.349564 2.7835e-04
6:34189612 G A 1.939119 8.7655e-06
6:34191974 T C 0.046895 -3.9886e-05
6:34195616 A G 0.053139 -5.7336e-06
6:34199092 T C 1.822954 -3.4316e-04
6:34207990 T C 0.094974 1.6421e-03
6:34214322 G C 1.820815 -3.8025e-04
6:34215228 A G 0.519145 -2.3050e-04
6:34238514 A G 1.624035 -9.8110e-05
6:34249759 T C 0.071241 -3.0868e-06
6:34263743 G A 1.053675 4.6112e-06
6:34268107 T G 0.073838 -7.3051e-05
6:34281280 T C 0.059050 7.7725e-07
6:34287912 C T 0.054191 2.9135e-05
6:34292986 C T 0.217141 2.9768e-05
6:34293436 T C 0.087022 -8.9011e-06
6:34302869 G A 0.370970 1.0464e-05
6:34320971 C T 0.052367 -4.4852e-05
6:34322841 C T 0.313293 4.6972e-05
6:34334555 T G 0.039952 -6.8508e-05
6:34341199 T C 1.946185 1.7038e-05
6:34352480 G A 0.069595 1.4639e-05
6:34354073 T C 0.089602 2.4582e-04
6:34370604 G T 0.170003 6.7518e-04
6:34381136 A G 0.122647 3.5248e-04
6:34382735 T C 0.023477 -5.8762e-05
6:34386219 A G 0.070014 -1.0639e-06
6:34398879 T C 1.626625 -5.0647e-06
6:34401378 G A 0.059608 -2.0773e-06
6:34413208 A G 1.690560 -7.3603e-05
6:34415439 G C 0.466200 -7.5987e-05
6:34422930 G C 0.248190 -4.1695e-05
6:34427026 A T 0.103523 -8.1113e-05
6:34430571 T C 0.080982 3.4701e-05
6:34431846 T C 0.093361 -6.3323e-05
6:34435031 G A 0.932858 5.3534e-05
6:34435132 A C 0.997296 -3.2803e-05
6:34436781 T C 0.020906 7.8340e-05
6:34438564 G A 0.393557 1.8527e-05
6:34439749 A G 0.595336 -1.0813e-04
6:34441731 T C 0.119174 -1.2253e-04
6:34443922 T C 0.905854 3.9629e-05
6:34444100 T C 0.648222 -1.0914e-04
6:34453386 A C 0.813807 -1.1931e-04
6:34453626 G A 0.176189 6.7303e-05
6:34453835 C T 0.049615 1.7987e-05
6:34454214 C G 0.111472 3.8063e-05
6:34455330 A G 0.236070 -1.1758e-04
6:34455509 C T 0.199994 3.7449e-05
6:34472007 A C 0.859819 3.8423e-05
6:34474939 T C 0.857138 7.3323e-05
6:34477945 A G 0.092390 3.6593e-05
6:34480473 A C 0.174962 1.0676e-04
6:34483015 C T 1.002502 6.2833e-05
6:34484134 T C 0.097496 -1.5391e-05
6:34485120 G A 1.962820 -1.3961e-05
6:34490146 A G 0.429919 -4.0676e-05
6:34491013 G A 0.071910 -2.6827e-05
6:34492306 A C 0.024613 2.0229e-05
6:34498923 T C 0.179662 4.2931e-05
6:34499387 C T 0.021221 1.5837e-04
6:34503644 G T 0.194051 7.5552e-05
6:34506848 T C 0.147665 -3.2801e-05
6:34514207 T C 0.109917 -3.2824e-05
6:34526355 G A 0.394044 -4.3357e-05
6:34531623 T G 0.134549 4.6399e-05
6:34535289 C T 0.042565 -6.6920e-05
6:34544384 A G 0.399825 -1.9550e-05
6:34546560 T C 0.204791 2.9277e-05
6:34549498 A G 0.117152 1.4530e-04
6:34552797 A G 0.294510 1.2590e-03
6:34553209 T C 0.022509 3.2717e-05
6:34559969 C G 0.030637 -1.0857e-05
6:34573940 G A 0.210198 9.8831e-05
6:34592450 C A 0.024830 -5.9584e-06
6:34594440 A G 0.429650 3.9288e-05
6:34607958 T G 0.071705 9.3407e-05
6:34616322 C G 0.231390 1.3825e-03
6:34641224 A C 0.214262 1.0338e-04
6:34650865 G T 0.048277 -7.2902e-05
6:34653887 C T 0.050861 8.9498e-06
6:34657369 A G 0.058177 -7.0109e-05
6:34671542 G A 0.037105 -5.7876e-05
6:34677103 A G 1.557224 -3.8621e-05
6:34683635 A G 1.720151 -8.7190e-04
6:34699341 G A 0.213892 1.0831e-04
6:34730395 T C 0.032139 -3.9007e-05
6:34734915 A G 0.032324 -3.1681e-05
6:34761675 G A 0.212301 1.4921e-04
6:34775096 T C 0.131729 1.1397e-05
6:34787537 T G 0.068352 2.0066e-04
6:34796454 G A 0.051851 1.3590e-04
6:34820988 T G 0.035395 9.4203e-05
6:34824107 C A 0.118356 -1.2054e-04
6:34824636 G A 0.672958 2.5805e-04
6:34825662 C T 0.280589 4.1700e-04
6:34826594 T C 0.024038 4.6905e-05
6:34826921 C G 0.092179 5.6147e-05
6:34827085 T A 0.326033 2.5489e-04
6:34831856 C T 0.209555 1.6232e-04
6:34831866 A G 0.652675 1.8736e-04
6:34833044 T C 0.025947 -3.1574e-05
6:34833680 G A 0.080475 6.2247e-05
6:34839063 C T 0.030698 7.8436e-07
6:34839644 A G 0.032237 -2.8147e-05
6:34840325 A G 0.069011 -5.8341e-05
6:34845449 G T 0.514017 -1.4450e-05
6:34850826 C G 0.103939 -2.7590e-05
6:34851134 C T 0.288035 -1.1300e-04
6:34853253 G A 0.046667 -3.7627e-05
6:34856183 A G 0.046528 -1.1666e-04
6:34880876 G A 0.044042 1.2930e-05
6:34883735 C T 0.039069 7.2139e-06
6:34889423 C T 0.068245 -5.5034e-05
6:34898455 T C 0.447729 -7.7936e-05
6:34904016 A G 0.030250 -5.6415e-05
6:34923864 A G 0.221315 1.7843e-05
6:34931879 C G 0.028144 6.0568e-05
6:34940258 C T 0.049689 -1.3374e-05
6:34947254 G A 0.056814 1.2162e-05
6:34951024 A G 0.059173 -4.2716e-05
6:34961360 A G 0.063088 2.8597e-06
6:34974928 A G 1.823662 -2.8647e-05
6:34975415 C T 1.622240 3.3529e-05
6:34976908 G A 0.033827 4.3702e-05
6:34977247 C A 0.035301 8.2875e-05
6:34979247 T C 0.239744 3.1880e-05
6:34979317 T C 1.959340 -1.9834e-05
6:34985800 G A 0.058112 -1.4620e-05
6:34985985 A G 0.198640 -3.0918e-05
6:35001136 A G 0.170980 -1.0380e-04
6:35002517 G A 1.961148 -6.0962e-06
6:35009153 C T 0.242432 -2.9090e-05
6:35023714 G A 0.762145 -1.6738e-05
6:35025548 G T 0.175748 -4.8295e-05
6:35028677 G T 0.056768 -7.1135e-05
6:35034758 G T 0.039364 -2.6493e-05
6:35034800 C G 0.441627 -7.4408e-05
6:35043059 A G 1.681056 -2.4269e-05
6:35054056 A C 0.032454 -8.0785e-05
6:35054185 A G 0.358380 2.4136e-05
6:35057331 A G 0.242386 3.5741e-05
6:35062058 C T 0.911018 -6.7539e-06
6:35090097 C T 0.319885 3.7558e-05
6:35110705 G A 0.319077 5.1751e-05
6:35115292 C T 1.351739 -7.8658e-05
6:35117235 A G 1.456992 -9.4090e-05
6:35139729 G A 0.325912 1.0864e-05
6:35162141 T C 0.191753 2.2780e-05
6:35163020 T G 0.527529 -3.3914e-06
6:35163974 A C 0.063419 7.4400e-05
6:35177387 G A 0.056752 -8.2893e-05
6:35183149 G T 1.629650 -1.9833e-05
6:35205541 C T 1.688739 -2.3898e-05
6:35206553 A C 0.920875 -1.9778e-05
6:35237153 T C 0.064425 3.3091e-05
6:35253974 T C 0.041724 -4.5483e-05
6:35259214 T C 0.024006 -1.9112e-06
6:35259397 T C 0.044847 -1.0926e-04
6:35270213 A G 0.069985 4.1679e-05
6:35278796 C A 1.635681 -2.6384e-05
6:35285720 C A 1.754839 -2.0578e-05
6:35310847 T C 0.050780 -7.7805e-06
6:35311988 A G 0.034080 -2.4738e-05
6:35312254 A G 0.027358 4.5354e-05
6:35320447 T C 0.034239 -2.5846e-05
6:35322975 G A 0.091326 1.6786e-05
6:35324741 C T 0.028001 1.3832e-04
6:35330898 C T 0.069446 8.0762e-06
6:35331104 C T 0.066142 3.1680e-05
6:35334984 A G 0.083484 4.2770e-05
6:35345568 A G 0.083893 -6.8273e-05
6:35353523 G A 0.120365 4.0624e-05
6:35357674 T C 0.074458 3.4142e-04
6:35357693 G C 0.042428 6.7276e-05
6:35362848 C T 0.128107 5.0177e-05
6:35365346 A G 1.967010 -1.1235e-04
6:35365967 C A 0.201957 8.3233e-06
6:35372524 C G 1.514260 -2.0513e-05
6:35375526 A C 0.106302 -8.1840e-06
6:35376287 T C 0.037316 -3.2275e-05
6:35378040 G A 0.070206 1.1729e-05
6:35378124 A G 1.634551 -1.9322e-05
6:35378778 T C 1.604898 -3.1299e-05
6:35386872 T C 0.213197 3.9299e-06
6:35391787 T C 1.538512 -4.7767e-05
6:35395578 A G 0.084380 7.6316e-05
6:35402785 G A 1.670907 -1.1688e-05
6:35402805 A C 0.033775 -2.6874e-05
6:35407202 A G 0.046492 5.9245e-05
6:35416280 T C 0.043600 2.7715e-05
6:35417503 A C 0.078989 -7.2560e-06
6:35418954 C T 1.212697 -1.3567e-05
6:35423886 T C 0.032821 -2.5343e-05
6:35431839 A G 0.101949 -3.5249e-05
6:35435593 A G 0.025651 3.7549e-05
6:35436922 T C 0.046009 -1.5722e-05
6:35437113 G C 0.149272 -4.7491e-06
6:35443835 A G 0.026888 1.2313e-04
6:35444987 A G 0.032912 8.5719e-05
6:35449326 T C 0.189474 4.6432e-06
6:35449672 G C 0.036310 5.1095e-05
6:35452346 T C 0.113799 1.2193e-05
6:35457727 T C 0.173745 -4.9183e-05
6:35461800 A G 0.121761 -4.3657e-05
6:35465786 C A 0.931417 -1.6625e-05
6:35469050 T G 0.061023 9.3711e-05
6:35477025 G C 1.635947 -1.8959e-05
6:35477032 G A 0.781184 -2.7355e-05
6:35487659 T C 0.209792 -1.2592e-04
6:35490224 A G 0.027115 7.4317e-06
6:35502202 C T 1.684815 1.2488e-05
6:35505311 A G 0.190902 -9.9091e-05
6:35514316 A G 0.079277 -9.5841e-05
6:35522145 T C 0.498268 2.7966e-06
6:35537065 T C 0.076717 -4.3503e-06
6:35539308 T C 0.037417 5.3072e-05
6:35542476 A C 1.425142 2.0910e-05
6:35553345 G A 0.044249 -5.8363e-05
6:35565737 G A 0.057687 -1.1576e-04
6:35569281 G A 1.673909 -8.3147e-05
6:35589070 A C 0.213207 1.4592e-06
6:35592540 C T 0.062627 -1.3704e-05
6:35607571 C T 1.388659 1.0874e-05
6:35614328 C T 0.045259 -7.0026e-05
6:35633456 G A 0.096464 -2.4703e-05
6:35653437 A G 1.411698 9.2079e-06
6:35659847 A C 0.053863 1.8690e-05
6:35669983 G A 1.402207 2.0793e-05
6:35671651 C T 0.412292 2.3072e-05
6:35672330 C G 0.961638 1.9259e-06
6:35675696 G A 0.964157 3.6981e-06
6:35687785 A G 0.028712 5.7415e-06
6:35688619 C T 0.569694 -3.0137e-05
6:35692928 T C 0.379493 -4.8433e-05
6:35694245 T C 0.126789 3.6412e-05
6:35695193 A G 0.053591 4.0633e-05
6:35695274 A G 0.072805 2.6532e-04
6:35705892 C T 1.602227 1.7472e-05
6:35718651 G A 0.475613 -1.2250e-06
6:35719327 T C 0.975047 1.0245e-05
6:35720311 T C 0.110216 7.1186e-05
6:35732529 A G 1.910745 -4.2587e-05
6:35734606 G A 0.094461 5.2603e-05
6:35734884 G A 1.172963 1.0113e-05
6:35745305 A G 0.030750 3.1790e-05
6:35750299 G A 0.610497 -2.1800e-05
6:35767429 G A 0.053305 7.4985e-06
6:35772755 A G 0.076723 -2.2237e-04
6:35778989 T C 0.604210 -7.9301e-05
6:35803103 T C 0.022746 1.3487e-04
6:35812379 C T 0.126893 7.8099e-05
6:35813629 G T 0.622347 -5.9996e-05
6:35820317 T C 0.021065 1.1178e-05
6:35827593 A G 0.036813 -5.9098e-05
6:35828868 T C 0.025898 4.0049e-05
6:35855286 G A 1.350671 5.0115e-05
6:35883361 C G 0.188724 4.0007e-05
6:35892943 T C 0.094442 4.9775e-05
6:35900398 C T 0.051838 2.7030e-05
6:35906389 G A 0.690995 -4.2069e-05
6:35911856 A G 0.023623 1.6465e-04
6:35918965 T C 0.027352 -2.2405e-05
6:35929098 T C 0.052958 -2.9938e-05
6:35944619 T C 0.072150 -2.9364e-05
6:35945343 T C 0.714507 1.2784e-04
6:35949003 G A 0.173570 2.0340e-05
6:35949799 G A 0.061338 1.7504e-05
6:35950210 C T 0.449579 6.0262e-05
6:35965810 T C 0.964702 -2.4108e-05
6:35967772 C T 0.245217 1.3145e-04
6:35969768 T C 1.209679 1.8743e-05
6:35977862 C T 0.755728 -3.4211e-06
6:35980121 T C 0.466820 4.9674e-05
6:35992035 G A 0.084763 -9.8069e-05
6:35993172 T C 0.033301 -2.5728e-05
6:35998776 G T 0.372168 3.2733e-05
6:36026100 C T 1.949392 -3.1484e-06
6:36028981 A G 0.079910 -2.1258e-05
6:36031527 A G 0.203836 7.4342e-05
6:36032668 A G 0.194563 1.1754e-05
6:36037406 G A 0.078709 -8.8584e-05
6:36046948 T C 0.175637 6.5196e-05
6:36075910 A G 1.090495 -1.2872e-04
6:36076022 G A 0.052958 -1.4883e-05
6:36094188 G T 1.288310 -7.3174e-05
6:36098410 C A 1.306782 7.6575e-05
6:36099050 T C 0.026985 8.0132e-05
6:36100732 C T 0.519171 3.3376e-05
6:36103921 A G 1.882793 -4.3782e-05
6:36107172 A G 0.341002 4.6558e-05
6:36113598 A G 0.589812 -9.6714e-05
6:36121375 T C 0.436508 3.8966e-05
6:36122027 A G 0.597936 -4.3642e-05
6:36122572 T C 0.068158 -1.8098e-05
6:36126109 C T 0.057933 -9.4445e-05
6:36139264 A G 0.340567 7.4187e-06
6:36141068 T C 0.175777 2.2393e-05
6:36168628 G A 0.128405 -1.7943e-06
6:36178836 C T 0.257593 -8.3224e-06
6:36179667 A G 0.093695 1.5277e-05
6:36195966 G T 0.186985 6.2008e-07
6:36198577 C G 1.276710 -1.1096e-05
6:36201273 T C 0.334416 -2.4816e-05
6:36211570 A G 0.047544 -2.6628e-05
6:36214824 G C 0.036090 -4.5978e-05
6:36215693 G A 1.598238 -1.3964e-05
6:36226636 A G 0.308418 3.0071e-05
6:36227000 C G 0.059430 2.1094e-06
6:36230078 T G 0.088969 2.6226e-05
6:36234176 C T 0.140892 -5.3893e-05
6:36237109 T C 0.045944 -3.6118e-05
6:36242169 A G 0.069537 -4.9126e-05
6:36242290 T A 0.530590 -2.4376e-05
6:36246707 A C 0.332527 -2.4382e-05
6:36247150 A G 0.113949 -9.0858e-06
6:36249380 C T 0.079858 -7.4601e-05
6:36254854 T C 1.032367 1.1631e-05
6:36258162 A C 1.821477 1.4935e-05
6:36258667 G T 0.761067 3.6810e-06
6:36258935 G T 0.646116 -6.6379e-06
6:36260529 G A 0.066152 1.2214e-05
6:36261008 G A 0.219335 6.2535e-06
6:36261885 G A 1.904189 -6.9405e-05
6:36264985 C T 0.040244 4.0641e-05
6:36265692 A G 0.074902 -4.1194e-06
6:36268998 A G 1.429757 8.4352e-05
6:36269725 G A 0.128785 -7.9017e-07
6:36270130 A C 0.860011 9.3226e-06
6:36271259 G C 0.045830 1.2033e-05
6:36273317 A G 0.341327 1.2188e-05
6:36274148 A T 0.037742 1.9193e-06
6:36276749 C T 1.293315 -8.2264e-06
6:36276810 A G 0.279102 6.5106e-05
6:36278676 A G 0.043435 -5.9535e-06
6:36280250 C A 0.113429 5.3125e-05
6:36282858 C T 0.284597 7.4708e-06
6:36284833 A G 0.036511 -4.6859e-05
6:36285517 A C 0.048222 -5.2055e-05
6:36286861 T C 0.079927 5.5579e-05
6:36291432 G C 0.038391 -7.2313e-05
6:36293083 A G 0.080566 7.0715e-05
6:36294864 G A 0.251202 -7.3025e-06
6:36296537 A G 0.025560 -1.6539e-06
6:36299182 A G 0.204723 -3.1436e-04
6:36299425 G A 0.142836 8.0471e-06
6:36304505 T C 0.317564 -2.1155e-05
6:36307044 C T 0.399854 -2.8700e-05
6:36307170 C T 0.429848 -4.1754e-05
6:36310896 C T 1.238381 -3.1936e-06
6:36315002 T C 0.047755 -6.5292e-05
6:36315242 C T 0.085016 -1.2561e-05
6:36321349 T G 0.107811 -1.1448e-04
6:36323679 T G 0.130284 -2.6793e-05
6:36324677 T C 0.076814 -1.1152e-05
6:36325285 C A 0.336189 -2.1364e-05
6:36325694 G A 0.026875 -7.0483e-06
6:36326706 A G 0.033632 -5.8356e-06
6:36334237 A G 0.022175 6.0600e-05
6:36336764 A G 0.045905 7.2605e-05
6:36340040 G C 0.778185 5.1901e-05
6:36340153 G A 0.372807 6.3992e-06
6:36340164 A G 0.078119 -6.6723e-05
6:36340944 C G 0.135877 -4.4119e-05
6:36341294 T C 0.337305 8.6914e-06
6:36342892 C T 0.336507 1.9928e-05
6:36343158 T C 0.224690 1.7191e-05
6:36343721 A G 0.089842 -1.4047e-04
6:36348800 T C 0.620046 2.9733e-05
6:36349008 C T 1.741317 -6.9934e-05
6:36350424 C G 0.551437 -7.4660e-05
6:36350530 T C 0.052403 -9.3591e-06
6:36359879 T C 1.093085 -4.7614e-05
6:36362328 A G 0.124776 -4.8826e-05
6:36386070 C T 0.117574 3.4278e-05
6:36395830 T C 0.132316 1.6868e-05
6:36398302 G A 0.604271 5.0950e-05
6:36410190 A G 0.378438 1.1289e-04
6:36414680 T C 0.042610 8.7223e-05
6:36420221 G A 0.034181 5.9763e-06
6:36439391 G A 0.535056 1.0372e-04
6:36443643 G A 0.058404 -2.4141e-05
6:36446975 C G 0.371071 9.5527e-05
6:36460710 T C 0.020344 -1.0327e-04
6:36463627 T C 0.092686 2.0463e-05
6:36464203 T C 0.078599 6.8104e-06
6:36465380 T C 1.561233 1.9355e-05
6:36468133 G A 1.819536 -1.0398e-05
6:36501881 G A 0.058105 -3.6528e-05
6:36514343 A G 0.057583 -1.0203e-04
6:36515481 C A 0.163946 1.0758e-05
6:36516027 C T 0.071536 4.0399e-05
6:36522766 G A 0.032993 1.5266e-06
6:36523873 T C 0.038128 -6.1711e-06
6:36524075 G A 0.238634 -2.1994e-05
6:36524902 C T 0.185154 -5.3581e-06
6:36535585 A G 0.033227 1.0499e-04
6:36551396 C T 0.508895 3.2956e-05
6:36561376 T C 0.039043 6.3426e-05
6:36562611 C T 0.023305 -5.8919e-05
6:36563323 T C 0.054597 -9.2839e-05
6:36565308 G C 1.942222 -1.4090e-05
6:36572757 A G 0.034752 -1.5838e-04
6:36573550 C A 0.059183 -4.3629e-05
6:36586592 G C 0.085087 -8.5648e-06
6:36589502 T C 0.601110 -2.1743e-05
6:36592227 A G 0.161505 4.9561e-05
6:36600436 A G 0.073117 -1.4706e-05
6:36602679 G A 0.047677 -1.0931e-04
6:36603401 C T 0.065051 -5.4611e-05
6:36609453 T C 0.050491 -2.0409e-04
6:36612040 T C 0.466408 6.0489e-05
6:36621411 G A 0.431899 -1.3839e-05
6:36622900 A C 0.463734 1.6138e-05
6:36623379 A G 0.470225 1.4148e-05
6:36627410 T C 0.077083 6.0766e-05
6:36629714 T C 1.326617 -2.7365e-05
6:36631009 A G 0.083435 3.4279e-05
6:36640241 T C 1.760824 1.7517e-05
6:36642190 G A 0.274815 9.2728e-06
6:36645588 C A 0.520288 1.3388e-05
6:36645696 G A 0.757549 1.4171e-05
6:36651971 A C 0.127578 4.8494e-05
6:36659932 T C 0.340609 -4.9799e-06
6:36661250 T C 0.022188 -2.5618e-05
6:36666133 C T 0.237829 -3.8236e-05
6:36667610 G A 0.786137 -1.2340e-05
6:36669519 A G 0.135260 7.3282e-05
6:36678212 T C 0.149178 6.4789e-05
6:36682977 C A 0.124251 5.7866e-05
6:36685559 T G 0.052296 -3.5440e-05
6:36685593 A G 1.563258 -9.7826e-05
6:36695661 C A 0.789474 -2.4653e-05
6:36701466 A G 0.402032 -7.9845e-06
6:36708556 G C 0.389435 6.3341e-06
6:36709896 A G 0.092101 -9.0194e-06
6:36715053 A G 1.527519 -1.9097e-05
6:36715773 T C 0.021565 1.3906e-04
6:36719710 A G 0.122170 -6.1878e-05
6:36724734 A G 0.091196 1.6083e-04
6:36727349 G T 1.799656 -1.7772e-06
6:36727503 C T 1.500683 -2.5151e-06
6:36728711 C T 0.142037 -2.7450e-05
6:36735242 A G 1.328087 -2.9064e-05
6:36738521 T C 0.098051 6.8579e-05
6:36739325 G A 0.095023 7.4510e-06
6:36741654 A C 0.122917 -2.1744e-05
6:36743179 T C 1.687875 -6.5583e-05
6:36745427 A G 0.662867 2.9434e-07
6:36746581 T C 0.225353 9.5474e-06
6:36747406 T C 0.885120 1.8241e-06
6:36754609 A C 0.496194 9.3735e-06
6:36755668 A G 0.223606 3.3909e-05
6:36757724 G A 0.055301 -2.4878e-05
6:36759344 C T 0.101326 2.3627e-05
6:36763413 T C 0.040036 -5.0940e-05
6:36768360 A G 0.031451 1.5435e-05
6:36771123 A G 0.334377 -2.8837e-05
6:36772543 G A 0.280378 2.2154e-05
6:36772865 A G 0.041192 4.7491e-05
6:36775321 A C 0.076671 -4.2490e-06
6:36776897 T C 0.500936 -1.6027e-05
6:36777848 A G 0.026573 -7.3989e-06
6:36780343 T C 0.037771 3.0098e-05
6:36780656 T C 0.032477 3.5758e-05
6:36781635 T C 1.570801 -2.6197e-06
6:36788900 C T 0.432448 -1.6180e-05
6:36789705 T C 0.036755 8.0946e-06
6:36790819 T C 0.056739 -4.8833e-05
6:36792057 T C 0.466369 1.5859e-04
6:36794574 T C 0.544991 -4.3524e-05
6:36796614 G A 0.039958 9.7069e-06
6:36797956 A G 0.270998 4.4663e-06
6:36801054 G A 0.026106 -1.6395e-04
6:36801285 C T 0.529460 -5.3601e-05
6:36803067 A C 0.042347 9.0063e-05
6:36803732 T C 0.235862 1.6003e-05
6:36806492 T C 0.118564 6.1493e-05
6:36812935 G C 0.059624 6.1828e-05
6:36837441 G A 0.132365 4.2658e-05
6:36843777 T C 1.123134 -5.6099e-05
6:36856130 A G 0.144339 -3.8613e-05
6:36859980 T C 0.047310 5.6606e-05
6:36863467 C T 0.046888 4.0600e-05
6:36866378 G A 0.093422 1.7999e-05
6:36867191 A G 0.029705 1.7938e-05
6:36873344 T C 0.255769 1.1063e-05
6:36879464 A G 0.818718 3.8889e-06
6:36880291 C A 0.470543 -2.4350e-05
6:36887476 T C 0.184605 -4.8402e-05
6:36893246 T C 0.031149 1.8371e-05
6:36896828 T C 1.384771 -6.6854e-06
6:36902391 T C 0.031344 -2.4690e-05
6:36908158 T C 0.324861 1.5230e-05
6:36908382 A G 1.312533 9.2383e-06
6:36922026 G A 0.451023 5.2094e-06
6:36922684 C A 0.889943 -9.6427e-06
6:36928186 A G 0.084510 -4.6029e-05
6:36929561 G A 0.020309 1.1450e-04
6:36929848 A G 0.084844 -3.9697e-05
6:36930814 C T 0.297993 9.7796e-06
6:36933170 T C 0.319827 8.4621e-06
6:36933486 T G 0.038076 -1.4845e-05
6:36936211 T C 0.024729 -5.5580e-05
6:36936640 A G 0.138957 -8.2208e-06
6:36938432 A G 0.029634 1.8521e-05
6:36943575 T C 0.091488 -5.9994e-05
6:36948528 G A 0.176050 2.3258e-05
6:36951061 A G 0.321794 -3.4821e-06
6:36952342 G A 0.135695 9.9828e-06
6:36963140 A G 0.492916 -1.0751e-05
6:36965349 T C 1.046323 -8.1175e-06
6:36966218 A G 0.072228 1.2410e-05
6:36967617 A G 0.811269 -3.0320e-05
6:36969401 A G 0.211117 1.8512e-05
6:36970610 C A 0.259722 1.8797e-05
6:36970965 T G 0.299281 -1.8385e-05
6:36975026 A C 0.025810 1.7861e-05
6:36975033 C T 0.797215 -1.3179e-05
6:36975807 T C 0.078745 -1.6628e-04
6:36976637 C G 0.482069 -4.3330e-06
6:36978463 G A 0.314974 4.3021e-05
6:36979084 T C 0.449296 2.8665e-05
6:36979875 G A 0.210649 2.1620e-05
6:36982947 T C 0.815031 -2.5026e-05
6:36983526 T C 0.049011 1.2915e-04
6:36985516 C T 0.045256 1.4322e-05
6:36988364 T C 0.983891 -4.7592e-06
6:36989799 C T 0.027813 5.5435e-05
6:36990736 C T 1.102436 -2.9826e-05
6:36995535 G C 0.229170 -6.9597e-05
6:36996773 G C 0.972518 -3.8571e-05
6:36996840 G A 1.937954 3.5775e-05
6:36999956 T G 0.063984 3.5666e-05
6:36999980 G C 0.021162 2.0190e-04
6:37001267 C T 0.854808 -1.0797e-05
6:37006575 A G 0.045307 -4.6030e-05
6:37016101 G A 0.028728 -1.2718e-05
6:37022490 G A 1.214512 -5.1313e-05
6:37024463 A G 0.055996 -1.4751e-06
6:37024681 G A 0.038894 -4.3410e-05
6:37025546 T C 0.036804 -7.3640e-05
6:37025640 T C 0.041649 3.0124e-05
6:37028196 C A 0.028790 -3.3092e-05
6:37031145 C T 0.232782 4.2994e-05
6:37039564 T C 0.999059 -3.0595e-05
6:37051572 T C 0.028618 7.7660e-05
6:37052460 T C 0.109067 6.9962e-06
6:37059741 A G 0.203392 1.3789e-05
6:37060407 A G 0.643681 -4.6207e-05
6:37061774 A G 0.999114 -1.0708e-05
6:37063354 A G 0.694033 1.9844e-05
6:37064250 T C 0.022454 9.2042e-05
6:37064667 G A 0.088258 1.6453e-05
6:37068903 T C 0.052737 -3.5613e-05
6:37071497 C G 0.059030 2.0815e-04
6:37077856 T C 0.184148 8.8698e-06
6:37079062 A G 1.336980 4.8411e-05
6:37079883 C A 0.082871 -2.4432e-04
6:37085159 A G 0.464801 9.1433e-06
6:37098450 G C 0.091397 1.8800e-05
6:37101853 A G 0.341103 1.1140e-05
6:37102999 G T 0.050861 1.8350e-04
6:37106207 A G 0.960256 3.2246e-06
6:37108380 T G 1.302150 1.2840e-05
6:37113546 G A 0.624074 -1.2310e-05
6:37116078 T G 0.588792 4.2148e-06
6:37130282 G A 0.595290 2.7507e-06
6:37137117 A C 0.097278 2.6100e-05
6:37137426 A C 1.946676 2.2738e-04
6:37138220 G C 0.594349 -7.7298e-06
6:37141962 A C 0.095931 -2.0356e-05
6:37142192 T C 0.028462 4.6482e-05
6:37144404 G A 1.590321 4.6901e-05
6:37145466 A G 0.127113 4.7377e-06
6:37146216 G A 0.036262 4.4629e-05
6:37150715 A G 0.030208 1.9200e-05
6:37155453 T C 0.053013 -8.7208e-07
6:37157618 T C 0.054756 3.7988e-06
6:37167330 A G 1.086691 2.8095e-05
6:37168367 T G 1.091988 3.7995e-05
6:37170422 A G 0.085516 -4.9557e-05
6:37173085 T C 1.557153 -6.2869e-06
6:37173665 A G 1.142070 -3.0735e-05
6:37174745 G A 1.301540 -1.2186e-05
6:37176012 T C 0.093134 2.9021e-05
6:37176292 A G 0.251776 1.3826e-05
6:37178786 C T 1.203716 -2.0738e-05
6:37178865 C T 1.621347 5.0020e-06
6:37178897 C T 0.159506 1.8875e-05
6:37183026 T G 0.046674 5.5597e-05
6:37183730 C T 0.023691 -1.0602e-04
6:37191086 T C 0.401730 2.1753e-05
6:37191185 C T 1.683981 1.6453e-05
6:37195810 A C 0.047505 -1.1810e-04
6:37198502 C T 0.090793 -1.3074e-05
6:37199880 A G 1.589838 4.0205e-05
6:37250112 G A 1.745919 2.5871e-05
6:37252210 T C 1.315442 -1.0566e-06
6:37252839 G A 0.086305 -8.5637e-06
6:37254985 G A 0.113235 -3.6279e-05
6:37260132 A C 0.035223 -8.4904e-05
6:37264954 G A 1.727010 5.9986e-05
6:37275498 A G 0.047680 1.4723e-05
6:37276411 T G 0.029660 -4.6252e-06
6:37281935 A G 0.030919 -2.5326e-05
6:37282656 A G 1.721365 8.0651e-05
6:37290841 G A 0.402616 4.0662e-05
6:37292044 C T 0.057589 4.4894e-06
6:37292538 A G 0.025531 -4.8586e-05
6:37295630 G A 0.266927 3.2828e-05
6:37297364 T C 0.032324 -3.2074e-05
6:37300829 A G 0.139626 1.0577e-05
6:37301265 C T 0.032526 -2.4909e-05
6:37302432 A C 1.300154 1.0992e-05
6:37312302 C A 0.204979 -4.2315e-05
6:37315512 C T 0.108658 -2.8897e-06
6:37318720 A G 0.314760 3.2997e-05
6:37321807 G C 0.167500 5.2548e-05
6:37324893 G C 1.030504 9.4180e-05
6:37329281 T C 0.032552 1.9320e-05
6:37329800 G A 0.338756 -4.6556e-05
6:37331049 G C 0.074811 4.5039e-05
6:37337516 A G 0.026751 -2.2717e-04
6:37338342 A G 0.053389 -5.0268e-06
6:37344322 C G 0.116360 5.5498e-05
6:37347233 A G 0.088362 -7.4177e-05
6:37348920 T C 0.927263 1.0462e-04
6:37359222 G A 0.131518 6.9915e-06
6:37361964 A G 0.020487 1.2282e-04
6:37367790 T G 1.303199 7.7761e-06
6:37374939 C T 0.808841 4.8678e-05
6:37375043 A G 0.051497 1.5025e-05
6:37375335 G A 0.229007 2.6236e-05
6:37403675 A G 0.026966 -7.9125e-05
6:37410503 C T 0.107636 2.2735e-05
6:37410969 G T 1.499619 4.2625e-06
6:37414355 C G 0.113244 3.3532e-05
6:37421154 G A 0.023584 6.8816e-05
6:37422437 A G 1.869589 7.0290e-05
6:37449717 C G 0.037602 2.1345e-04
6:37450914 C T 1.384966 -1.0921e-05
6:37451696 T G 1.306461 -4.5560e-05
6:37456130 A G 0.064980 -2.4026e-05
6:37457477 A G 0.238491 3.3733e-05
6:37459576 T C 0.132238 -3.8795e-06
6:37474021 C A 1.681556 -7.4077e-06
6:37474197 A G 0.247586 -7.6271e-05
6:37474875 G A 0.408540 2.6197e-05
6:37480366 G A 1.026706 -9.2408e-05
6:37486310 G A 1.296464 -9.2117e-05
6:37487044 C T 1.319135 -5.5874e-05
6:37489603 C T 0.055476 9.4937e-06
6:37492418 A G 0.049465 -1.1373e-04
6:37492650 A C 0.955228 2.0954e-05
6:37492664 G A 0.073821 -2.5113e-04
6:37494308 A G 1.366140 -2.9038e-06
6:37494543 T C 0.314361 1.9877e-05
6:37498069 A G 0.285042 1.8799e-05
6:37498620 A G 0.410958 -3.4678e-05
6:37499842 A G 0.231360 1.1476e-05
6:37502110 G C 0.520804 -6.6575e-06
6:37502342 T C 0.028225 1.2445e-05
6:37506045 T C 0.048797 -3.6347e-07
6:37510932 T G 1.520018 -6.1967e-05
6:37513253 T C 1.059407 -1.3925e-05
6:37515493 A G 0.947130 -3.5245e-05
6:37519202 T C 0.109982 -9.3880e-06
6:37519400 A G 1.811837 -9.2778e-06
6:37523424 T G 0.075045 3.7192e-06
6:37525238 T C 0.643383 -3.6102e-05
6:37526821 C T 0.829767 -8.9302e-06
6:37527758 T C 0.053681 2.3846e-05
6:37528469 C T 1.845249 6.2433e-07
6:37531253 T C 0.045058 -3.4815e-05
6:37531957 G A 0.237161 3.4654e-05
6:37535292 G A 1.497895 -1.6660e-05
6:37541304 G A 1.913280 -1.6149e-05
6:37545923 C T 0.808702 -6.7160e-06
6:37552618 T C 0.338837 1.3915e-04
6:37553497 T C 0.495152 -1.2248e-05
6:37554917 C T 0.999987 1.0375e-05
6:37557561 A G 0.305688 3.4510e-06
6:37564952 G A 1.189925 -6.4701e-06
6:37569565 A G 0.042269 -1.8448e-05
6:37569680 A G 0.106169 1.8564e-05
6:37571295 C G 0.080404 -3.2383e-05
6:37572144 G T 0.895727 2.1187e-05
6:37574213 G A 0.608283 1.3498e-04
6:37575047 C T 0.026219 -2.9985e-05
6:37576163 T G 0.465236 7.1754e-05
6:37576182 T C 0.029682 -6.9857e-05
6:37576543 G A 0.136477 4.5270e-06
6:37579242 C G 0.023009 -4.7281e-05
6:37579375 G T 0.788121 -1.9119e-05
6:37582857 T G 0.106259 2.1983e-05
6:37583987 G A 0.472582 1.8387e-04
6:37585054 G A 0.594434 2.4003e-04
6:37586337 T C 0.394184 1.2368e-04
6:37589950 C T 0.253711 2.6155e-05
6:37590685 A G 0.068816 1.1599e-04
6:37593165 C T 0.065292 6.0965e-05
6:37595546 C T 0.895425 2.0147e-06
6:37595917 C T 0.072880 7.7608e-05
6:37596215 G A 1.193087 1.0869e-04
6:37596799 A G 0.893289 1.0962e-05
6:37597129 T C 0.385926 -9.4361e-05
6:37598354 A G 0.111544 1.3119e-04
6:37599962 C T 0.204982 -7.4767e-05
6:37602460 C T 1.757461 1.0113e-05
6:37603037 T C 0.085827 -2.2887e-06
6:37609741 T C 1.402308 -5.7445e-05
6:37610244 A G 1.218111 -1.9031e-05
6:37617569 T C 0.431435 2.2449e-05
6:37624753 G T 1.308668 -4.7482e-05
6:37630020 T C 0.125033 -5.6823e-05
6:37631768 G A 0.525705 -2.8718e-05
6:37633024 C T 1.500008 -5.3578e-05
6:37634278 A G 0.107025 -6.1248e-05
6:37634560 T C 0.034528 -2.0627e-05
6:37635359 G A 0.232480 2.8708e-05
6:37636354 C T 0.378007 -3.6438e-05
6:37639187 G A 0.732206 2.9984e-05
6:37645437 C T 0.034538 2.5828e-05
6:37649685 C T 0.103893 -2.1225e-05
6:37649711 T C 1.531495 4.0141e-05
6:37651027 C T 0.210039 3.8232e-05
6:37655884 C T 0.281994 3.6114e-06
6:37656673 C A 0.131161 -3.7525e-05
6:37657542 C T 0.235729 -3.5143e-05
6:37660867 T C 1.337909 7.1889e-05
6:37669616 T C 0.255697 -4.8812e-08
6:37670589 G A 0.103906 -1.8638e-05
6:37671922 G T 1.033577 3.2847e-05
6:37675251 A G 0.350243 4.0156e-05
6:37676751 T C 0.041124 8.1637e-05
6:37679264 C T 0.020763 -3.4921e-04
6:37680592 C A 0.176676 -8.9799e-06
6:37682069 C A 0.209520 1.1496e-05
6:37690961 A G 0.605368 1.5237e-05
6:37691696 C G 0.045314 -6.1273e-05
6:37692408 A G 0.340538 4.2172e-06
6:37693446 A G 0.114721 -1.2470e-04
6:37693632 C A 0.743842 4.4806e-05
6:37694194 C T 0.119752 2.7142e-05
6:37696446 G T 0.282118 4.3924e-05
6:37700666 T C 0.131385 -6.3476e-05
6:37706891 A C 0.057615 -9.2257e-05
6:37708746 T C 0.217261 -1.4454e-05
6:37710350 C A 0.025236 1.0561e-05
6:37712879 C T 0.687278 -1.4623e-04
6:37716301 C T 0.406057 2.0564e-05
6:37718663 G A 0.053623 2.5617e-05
6:37720816 G A 0.159480 1.0583e-05
6:37720957 T C 0.036460 -8.5713e-05
6:37721043 C T 0.033892 -4.5748e-06
6:37722549 G T 0.467184 -1.5795e-05
6:37727349 T C 0.031020 -6.7291e-06
6:37727508 T C 0.833964 2.5896e-05
6:37731102 T C 0.059560 1.8615e-05
6:37734989 G A 0.050329 -3.0313e-05
6:37740164 T C 0.119389 6.4364e-05
6:37746871 G A 0.270579 -1.7035e-05
6:37756871 A G 0.313767 1.0820e-04
6:37757583 A G 0.247258 1.6600e-05
6:37758319 A G 0.035337 -2.9650e-07
6:37761961 G C 0.984570 6.0451e-06
6:37765969 A T 0.025528 -6.3069e-05
6:37767503 G A 1.927217 3.0745e-05
6:37780482 A G 0.527487 2.0341e-04
6:37789535 T C 0.020526 -7.6336e-05
6:37790385 C A 0.289771 -5.5039e-05
6:37790830 A G 0.066275 -5.2282e-06
6:37809880 A G 0.992350 -6.5550e-06
6:37844693 C T 0.195907 2.1796e-05
6:37845530 G A 1.014866 -6.2369e-06
6:37847217 A C 0.120901 -3.1918e-04
6:37849715 G A 0.027440 -1.3333e-05
6:37861707 T C 0.828069 -2.7515e-06
6:37865065 G A 0.167026 3.2933e-05
6:37885600 T G 0.139217 1.3641e-05
6:37887016 A G 0.060439 -1.7945e-04
6:37911753 G A 0.038663 3.7632e-05
6:37936595 T C 0.046823 -2.4250e-05
6:37940278 A G 0.046956 -8.4269e-05
6:37948259 G T 0.108129 -2.5706e-04
6:37962032 T C 0.072260 4.0669e-05
6:37968007 A G 0.067674 8.8672e-06
6:37973712 G A 0.085328 1.1128e-04
6:37983474 A G 0.060527 -2.9156e-04
6:37991416 T C 0.052685 7.8659e-05
6:37996436 G T 0.020312 -7.8954e-05
6:37997014 C A 0.094870 1.0963e-04
6:38000758 T C 0.107529 4.0188e-05
6:38005065 A G 0.072182 4.2028e-07
6:38011884 G A 0.054376 7.6304e-05
6:38014014 T C 0.072779 -2.5992e-05
6:38025540 T C 0.033013 -2.2099e-05
6:38036420 G A 0.169720 -6.8963e-05
6:38040403 G T 0.021123 -6.8805e-05
6:38045272 C A 0.173612 4.0164e-05
6:38076812 G C 0.047768 -1.8795e-05
6:38078546 T C 0.823963 -9.1992e-06
6:38081396 A G 0.035018 -5.5540e-06
6:38084897 G A 0.187244 -3.2316e-06
6:38088606 C T 0.047427 -3.8163e-05
6:38099420 T C 0.052487 1.1824e-05
6:38106345 G C 0.066713 -1.4022e-05
6:38106844 C T 0.178130 4.2936e-05
6:38111828 C T 0.101741 -2.6432e-04
6:38121762 T C 0.049079 4.9539e-05
6:38136622 T C 0.069345 5.5885e-05
6:38138128 A G 0.031584 -3.5733e-05
6:38140063 T C 0.157046 9.3516e-06
6:38143395 A G 0.224392 -2.6509e-05
6:38144000 C G 1.271621 -5.7446e-06
6:38145965 G A 0.892725 -1.6427e-06
6:38148770 T C 1.504380 -3.7862e-05
6:38151186 C G 0.082695 -4.3334e-05
6:38153311 A G 0.041270 -3.1775e-05
6:38154543 C T 0.039313 -4.4800e-05
6:38164844 C T 0.050569 1.3029e-05
6:38165945 A G 1.870615 -9.1870e-05
6:38166764 A G 0.077431 1.5480e-04
6:38171967 C T 0.188702 -1.2403e-05
6:38173440 G A 1.854720 2.3762e-06
6:38175923 C A 0.895652 -3.9091e-05
6:38176684 C T 0.029744 -5.5417e-05
6:38178403 T G 0.038430 4.8760e-05
6:38185540 A G 0.034639 4.7314e-05
6:38186405 A C 0.134319 -4.8529e-05
6:38199001 T C 0.050981 7.6790e-05
6:38204303 T C 0.294873 5.5131e-05
6:38204711 C G 0.070043 1.4131e-04
6:38204838 A G 0.917259 -2.5320e-05
6:38209609 T C 1.605755 2.5959e-05
6:38211006 C T 0.156692 -2.6152e-05
6:38215201 C T 0.127578 3.3499e-06
6:38235900 G T 0.850637 -2.7193e-05
6:38239632 A G 0.026323 1.2155e-05
6:38240418 T C 1.350687 1.7822e-05
6:38246773 A G 0.807965 4.1296e-05
6:38249241 T C 0.021889 -7.8091e-05
6:38255887 A G 0.032909 -1.0685e-04
6:38258854 C G 0.049887 -7.0595e-05
6:38271937 T C 0.035151 2.5445e-05
6:38293555 C T 0.045058 6.2219e-06
6:38296829 T C 0.357029 -1.4692e-05
6:38306986 A C 0.115838 2.4674e-04
6:38313180 A G 0.058628 2.5934e-05
6:38318373 T C 1.053970 -4.1770e-06
6:38321529 A G 0.152330 3.5974e-05
6:38323299 A G 1.111732 3.7019e-05
6:38336649 T C 0.396261 -2.2112e-05
6:38339266 T C 0.028705 -7.5964e-05
6:38340423 T C 0.074292 6.3964e-05
6:38340729 A G 0.086931 1.1754e-04
6:38345817 A C 0.077272 -5.5359e-05
6:38365841 C T 0.416420 1.7212e-04
6:38365873 C T 0.418014 1.9756e-04
6:38381270 T C 1.861825 1.1857e-04
6:38384592 C T 0.934569 -4.5683e-05
6:38396086 C T 0.278914 -1.1874e-05
6:38396383 C T 1.043954 3.2513e-05
6:38412788 A G 0.849598 9.1073e-05
6:38414387 G C 0.187656 -3.1591e-05
6:38416816 A G 0.191772 2.2093e-05
6:38419417 C A 0.075204 5.1712e-06
6:38428133 A G 0.225512 -1.5057e-04
6:38431235 T G 0.068833 6.6927e-07
6:38437538 G A 0.399825 1.0900e-06
6:38440970 G A 0.605738 1.2272e-04
6:38441679 T C 0.045207 7.7006e-05
6:38467509 C A 0.704848 -7.2359e-05
6:38470237 T C 0.093400 -3.2821e-05
6:38471642 T C 0.022259 -1.3662e-04
6:38472126 T G 1.685380 7.1293e-05
6:38474138 C T 1.871329 -1.0882e-05
6:38474322 G A 0.075324 4.2271e-05
6:38474367 T C 0.484026 -3.1519e-05
6:38477642 T C 0.631630 4.1615e-05
6:38504507 C T 0.339895 1.2562e-05
6:38507233 C T 0.605807 -5.5651e-05
6:38515995 T C 0.945981 -3.4878e-05
6:38521444 C T 0.084704 9.6602e-05
6:38522822 T C 0.046190 1.7254e-05
6:38543377 G A 0.312128 -7.2768e-05
6:38552485 T C 0.060478 -2.3364e-06
6:38553649 C T 0.310398 -7.8496e-05
6:38572513 C T 0.102978 8.1252e-05
6:38578403 G C 0.041773 -2.3479e-05
6:38583605 A G 0.025187 -1.2111e-04
6:38594226 A G 0.119700 5.4166e-06
6:38594518 A C 0.048810 5.5455e-05
6:38595100 G C 0.025778 -3.5332e-05
6:38597012 T C 0.053730 -7.9650e-05
6:38615044 C G 0.622107 8.1498e-06
6:38617720 G A 1.534384 1.9215e-05
6:38619090 A G 0.045577 1.2884e-04
6:38630945 G A 0.123728 -2.1959e-06
6:38633779 G A 0.209922 -1.3913e-05
6:38636199 T C 1.075243 -4.1316e-05
6:38640883 A C 0.029634 2.0165e-05
6:38641217 C T 0.025590 -4.2736e-05
6:38648794 G A 1.719548 -1.1135e-06
6:38650186 C T 0.061059 -2.2174e-05
6:38650628 G T 0.929012 -3.2020e-05
6:38657586 A G 0.082215 -1.6136e-05
6:38658527 T C 0.966179 -4.6099e-06
6:38659913 T G 0.050105 5.8045e-05
6:38669410 A G 0.559155 -2.6057e-05
6:38679676 C T 0.160282 1.7936e-05
6:38679768 T C 0.991869 -4.0419e-06
6:38681515 G T 0.080423 -1.6411e-05
6:38682676 A G 0.145715 9.5948e-06
6:38682956 T C 0.124319 2.7641e-05
6:38683483 T C 0.039339 -2.8179e-05
6:38684187 G C 0.028793 1.4614e-05
6:38685083 T C 0.106211 -4.0273e-06
6:38686222 C T 0.470092 1.0315e-05
6:38688298 T C 1.839040 3.1621e-05
6:38688474 A G 0.250111 1.0043e-04
6:38689506 C T 0.645178 7.3282e-05
6:38691703 G A 0.511875 -3.1861e-05
6:38698401 C T 0.081838 5.1061e-05
6:38698513 C G 0.312426 -3.4268e-04
6:38699268 G C 0.117597 -4.6354e-06
6:38700472 G T 0.039205 7.2029e-06
6:38707160 G A 0.023629 3.7651e-05
6:38709960 T C 0.699684 -1.1142e-04
6:38718041 T C 0.551869 -2.9073e-05
6:38719819 A G 1.849387 3.7187e-05
6:38719850 C G 1.425359 2.5392e-05
6:38723161 G T 1.115354 4.0659e-06
6:38728063 G A 0.068511 1.3915e-05
6:38746176 A G 0.319301 -1.2564e-05
6:38747331 A G 0.072429 6.4242e-06
6:38747770 A G 0.093312 5.4903e-05
6:38750888 G A 0.276476 -1.9954e-05
6:38757615 A G 0.064922 -6.4867e-05
6:38759379 A G 0.063597 1.1307e-04
6:38766541 G T 0.283802 -1.6773e-05
6:38767559 G A 0.779075 -5.4799e-05
6:38773293 A G 0.895526 2.6931e-05
6:38773873 T G 0.893302 3.3779e-05
6:38796580 C T 1.305516 3.0538e-05
6:38799927 C T 0.273568 1.4770e-04
6:38800164 A G 0.273708 1.2983e-05
6:38807887 G A 0.109531 1.7063e-05
6:38820493 A C 0.028641 -5.7956e-05
6:38821371 G A 0.047226 1.1007e-04
6:38826199 C T 0.865415 3.9651e-05
6:38838483 A G 0.023733 8.7818e-06
6:38844867 A C 0.867424 4.2754e-05
6:38848900 A G 0.555585 1.1054e-04
6:38852820 A G 0.040572 -1.7266e-05
6:38857437 G C 0.309022 -3.8946e-05
6:38858179 A C 0.048926 4.1420e-06
6:38870939 T G 0.701303 1.5426e-05
6:38875526 A G 1.156228 1.4375e-04
6:38884151 G A 0.250222 4.2925e-05
6:38888409 A G 0.079414 -4.1441e-05
6:38891068 G T 0.241393 -4.8900e-06
6:38892643 A G 0.128535 -2.3372e-07
6:38898503 A G 1.342904 4.6875e-05
6:38903095 A G 0.949116 4.6351e-05
6:38907529 C T 0.047631 3.4738e-05
6:38913223 C T 0.022626 1.4590e-05
6:38914676 T G 0.397082 -1.0607e-05
6:38918157 C A 1.773537 -5.1586e-06
6:38919737 G A 0.023214 3.9554e-06
6:38921240 C T 0.211383 -8.0594e-05
6:38937729 A G 0.046684 -1.5565e-05
6:38944512 C T 0.059978 -1.6923e-05
6:38946934 T C 0.034807 -1.0220e-05
6:38948406 C A 0.099622 6.9091e-05
6:38951998 T C 0.322806 -2.9855e-05
6:38964034 A G 0.820130 -6.5491e-05
6:38967173 A G 0.040192 3.9914e-05
6:38980081 G A 0.322797 -9.4595e-06
6:38986164 C T 1.734906 -4.2485e-06
6:38992705 C T 0.325565 -1.5959e-05
6:38993395 A C 0.134173 1.3601e-05
6:39002253 G A 0.080728 -2.8076e-05
6:39003282 A G 0.042850 1.2829e-06
6:39003874 G A 0.718626 3.7183e-05
6:39003992 T C 0.495081 -3.1088e-05
6:39007540 A C 0.154589 -3.0241e-05
6:39011589 T C 0.086282 -4.8376e-05
6:39018493 C A 0.555627 -3.0337e-05
6:39018577 C T 0.067258 -1.1504e-04
6:39021712 T C 1.636745 -1.0003e-05
6:39023141 A G 0.026255 -1.6076e-05
6:39023359 T C 0.559568 -2.7313e-06
6:39023630 C T 0.435771 -2.9958e-06
6:39025043 G A 0.061176 7.3990e-05
6:39025159 T C 0.020844 -7.2252e-07
6:39026675 C T 1.531495 -3.4145e-05
6:39027106 T C 0.150460 7.1050e-06
6:39028905 T C 0.186559 1.3331e-05
6:39030401 A G 0.817105 -2.1096e-05
6:39034072 A G 0.700771 -1.6499e-05
6:39035645 T C 0.175277 -8.8844e-06
6:39036745 T C 0.064857 1.6036e-05
6:39041502 C A 1.140158 -1.6984e-05
6:39041825 G A 1.070378 -1.8940e-05
6:39042452 T C 0.069449 6.0851e-06
6:39046794 A G 0.031734 -2.4635e-05
6:39047753 T C 0.027680 -9.5575e-06
6:39048002 G T 0.730333 -2.5669e-05
6:39050055 G A 0.056041 1.2050e-06
6:39050918 C A 0.029510 4.6717e-05
6:39056150 A C 0.185436 -6.9632e-05
6:39056190 T C 0.040832 6.8928e-05
6:39059679 C T 0.720878 3.0694e-05
6:39060478 A G 0.315111 -8.1441e-07
6:39060762 C G 0.060300 -1.2336e-05
6:39063943 A G 0.187523 -6.6145e-05
6:39063994 G C 0.060215 -2.6790e-06
6:39066136 G C 1.936464 -8.3956e-05
6:39073052 C T 0.026534 8.4079e-05
6:39076803 T C 0.093689 5.1502e-05
6:39079103 A G 1.135676 2.2732e-05
6:39085700 C T 0.413434 8.2576e-06
6:39085783 A G 0.078898 -1.9537e-05
6:39093306 T C 0.031513 7.7677e-05
6:39098855 G T 1.028783 5.9501e-05
6:39104226 G C 0.108187 -1.9054e-05
6:39107698 T C 0.792106 3.1202e-05
6:39109707 G A 0.116535 -5.1712e-05
6:39111397 A G 0.037161 1.2584e-05
6:39123564 C A 0.184083 -4.8343e-05
6:39125698 G A 0.022896 7.8050e-08
6:39128085 T C 0.886116 -2.6625e-05
6:39128424 T C 0.586394 -1.0140e-05
6:39128976 A C 0.055369 7.8488e-05
6:39132981 C T 1.082273 -1.9088e-05
6:39137318 T C 0.117620 -2.7051e-05
6:39147978 A C 0.074837 1.2459e-05
6:39148170 C A 0.431857 1.7188e-05
6:39150415 A G 0.051127 7.4540e-05
6:39151166 T C 1.436911 2.4827e-05
6:39152540 T G 0.228972 7.7616e-06
6:39152841 A G 0.080212 4.5560e-05
6:39153495 G A 0.080186 2.0132e-05
6:39156108 C T 1.471030 -8.9509e-06
6:39156141 A G 0.118749 -6.7459e-06
6:39168174 G A 0.558227 -7.1823e-05
6:39168642 T C 0.049021 2.3004e-05
6:39170300 C G 1.809046 -1.3187e-05
6:39174922 C T 0.474613 4.0792e-07
6:39177026 T G 0.254720 -3.1537e-05
6:39177405 T C 0.097334 -2.5259e-05
6:39181428 A G 0.021792 -1.8067e-05
6:39182749 A G 0.089567 -5.1398e-05
6:39183470 T C 0.565923 1.6640e-03
6:39187168 C T 0.601451 -9.0306e-05
6:39191384 T C 1.619079 2.8614e-05
6:39191566 A G 0.701738 -2.4489e-05
6:39193418 A G 0.667950 -2.1227e-05
6:39194363 G C 1.727746 -6.2913e-05
6:39195929 C T 0.239747 -1.0761e-04
6:39199353 A C 0.062737 2.6881e-07
6:39202157 A G 0.587877 3.7450e-06
6:39206260 G A 0.104328 -2.1301e-05
6:39212865 T G 0.072698 1.5532e-05
6:39217622 G C 0.208699 4.5521e-05
6:39218583 A G 0.037686 1.0522e-05
6:39221586 G A 0.526438 -1.2692e-05
6:39226854 T C 1.253175 1.5048e-05
6:39228662 A G 0.825473 8.1478e-05
6:39230307 A G 0.675775 -4.7407e-05
6:39237999 T G 0.385560 -3.3576e-05
6:39239476 A G 1.392473 -1.2246e-05
6:39243495 A G 1.380535 -6.3294e-06
6:39247951 G A 0.034006 1.6403e-05
6:39250726 G A 0.915847 1.8572e-05
6:39250837 A G 0.595401 1.0750e-05
6:39256986 C T 0.155127 -1.7803e-05
6:39257716 A G 1.534718 -6.2220e-06
6:39267754 T C 0.373593 5.9433e-06
6:39273650 T C 0.308694 -5.0855e-05
6:39275282 G A 0.933176 -2.6582e-05
6:39279131 A G 1.179756 2.0681e-05
6:39284050 T G 0.973154 6.3596e-05
6:39284378 T C 0.059235 -2.8219e-05
6:39288679 T C 0.090647 -2.8677e-05
6:39290653 A G 0.745423 5.4963e-05
6:39292004 A G 0.072945 -8.1016e-05
6:39293929 G A 0.558373 -6.3915e-06
6:39294291 A G 0.080034 2.8403e-05
6:39301442 C T 0.223188 1.1929e-04
6:39302614 C T 0.524455 -6.6511e-06
6:39306937 A G 0.054052 8.7909e-06
6:39311221 A G 0.022795 -5.1051e-05
6:39312610 C T 0.399760 -1.1379e-04
6:39312740 G A 0.209033 -6.8355e-05
6:39316002 A G 1.955092 -9.2550e-05
6:39325078 G A 0.705429 -1.8757e-04
6:39325549 G A 0.270426 -7.5822e-05
6:39342344 T C 0.062270 8.3278e-05
6:39349530 A G 1.521287 6.2878e-05
6:39352568 G A 0.076947 -2.4824e-09
6:39355090 C T 0.067408 -4.8467e-05
6:39358635 A G 0.161447 2.0388e-05
6:39361254 A G 0.141502 -2.5058e-05
6:39362571 G A 0.036817 -3.7095e-05
6:39364028 C T 0.333391 -8.0540e-06
6:39365008 A G 0.027261 1.5763e-05
6:39370670 A G 0.228618 -9.1441e-05
6:39389141 T C 1.704591 1.7568e-05
6:39391359 T C 0.047456 -4.0585e-05
6:39392339 A G 1.904163 -8.6600e-05
6:39394690 C T 0.219442 -7.0760e-05
6:39398931 T C 0.059969 -1.1748e-05
6:39399174 T G 0.031756 -8.7214e-05
6:39399535 G A 0.084318 -5.7305e-05
6:39400877 G T 0.336237 1.4329e-04
6:39408882 G A 0.056661 -3.9332e-05
6:39417869 A G 0.227560 -3.8784e-05
6:39419968 C T 0.097869 6.7194e-05
6:39420405 A G 0.080151 -1.0046e-04
6:39421715 G T 0.141398 -5.6052e-05
6:39444537 A G 0.043405 -9.2421e-05
6:39451069 G A 0.099904 -1.2561e-04
6:39460359 A G 0.118778 1.1507e-05
6:39467984 C T 0.084578 8.0940e-05
6:39488282 G T 0.067005 -1.9947e-04
6:39494255 G A 0.613168 6.3913e-06
6:39510222 A G 0.075198 5.9136e-06
6:39512188 A G 0.044778 1.3058e-05
6:39528982 A G 0.058430 -5.7580e-05
6:39535223 G A 0.764874 2.5001e-06
6:39539207 T C 0.329908 4.1944e-05
6:39541003 C T 0.299911 1.0217e-06
6:39564286 G A 0.827394 -6.2512e-06
6:39581963 C T 0.278937 5.6930e-06
6:39583056 T G 0.021828 6.1976e-05
6:39583702 A G 0.056843 5.0818e-05
6:39599093 G C 0.034954 2.6028e-05
6:39608760 C T 0.050348 7.7224e-06
6:39609753 T C 0.038917 5.4437e-05
6:39637802 C A 0.085999 -1.0266e-04
6:39642334 C T 0.046878 -4.9177e-05
6:39659107 T G 0.064139 9.2143e-05
6:39666704 A G 0.070978 -1.2064e-05
6:39671954 A G 0.050290 1.1808e-05
6:39672597 C T 0.817300 -5.1412e-05
6:39672621 C T 1.786465 -3.4461e-05
6:39682934 C T 0.171239 1.3267e-05
6:39696712 A G 0.161158 1.6111e-05
6:39696749 A G 0.989211 -3.9705e-05
6:39697274 C T 0.088086 -2.2958e-05
6:39700538 T C 0.046599 2.1206e-04
6:39701750 G A 0.957597 4.4735e-05
6:39720765 T C 0.890040 6.2023e-05
6:39721363 T C 0.044188 6.4883e-05
6:39723709 A G 0.091657 3.4714e-05
6:39738417 A G 0.061828 -2.1383e-05
6:39739991 T C 0.028069 2.1841e-06
6:39739992 A G 0.347912 3.6469e-06
6:39742005 T C 0.061851 3.2105e-06
6:39742528 C T 0.076386 -1.2385e-05
6:39746437 G A 0.049864 6.2498e-05
6:39757489 G A 0.952657 3.9477e-06
6:39771984 T C 0.047177 3.3906e-06
6:39777089 C T 0.087720 5.3433e-05
6:39779595 T C 0.053471 1.8189e-05
6:39779904 T C 0.725095 2.6770e-06
6:39780248 A G 0.241490 1.5328e-05
6:39784189 T G 0.069498 -2.0298e-05
6:39784365 A C 1.136419 -9.9940e-06
6:39786093 G A 0.031640 -3.4682e-05
6:39790940 T C 0.504766 -3.2305e-05
6:39795340 T G 0.152008 -4.9402e-05
6:39795549 T C 0.480462 -2.0400e-05
6:39797957 T C 0.140668 -4.6953e-05
6:39798239 T C 0.033305 1.0666e-05
6:39804125 A G 0.096600 2.5859e-05
6:39806273 T C 0.069540 6.7863e-05
6:39808053 C T 0.037268 -1.8109e-05
6:39810466 A G 1.366520 3.2822e-05
6:39811160 A G 0.096545 -2.1264e-05
6:39811567 C G 0.972583 -1.1909e-05
6:39815570 A C 0.120557 -9.3961e-06
6:39818175 A C 0.045421 -9.8212e-06
6:39818215 G T 0.052701 1.2909e-04
6:39818374 C T 0.940216 -2.2325e-05
6:39821741 G C 0.068060 -4.1047e-05
6:39834169 C G 0.587754 6.1574e-07
6:39834386 G A 0.081910 -2.6296e-06
6:39838496 T C 1.193372 -3.8830e-06
6:39848880 A G 0.068732 -1.1950e-05
6:39851278 T C 0.737935 3.0560e-05
6:39852684 T C 1.108509 2.3443e-06
6:39855288 A C 0.090092 -1.1858e-05
6:39866123 A G 1.078648 -1.3435e-06
6:39870751 C G 0.043386 1.5173e-05
6:39873307 G T 0.025703 -7.2765e-05
6:39873755 T C 0.030062 5.1412e-05
6:39874329 T C 0.043071 3.5891e-05
6:39874728 T C 0.063669 -3.7576e-05
6:39876196 A G 0.065386 -4.2535e-05
6:39876331 C T 0.115740 3.3738e-05
6:39881102 T A 0.189526 6.5217e-05
6:39884584 A G 0.122920 -3.9396e-05
6:39886246 T C 0.023441 9.4447e-05
6:39889240 G A 1.120580 9.4895e-06
6:39891556 G C 0.076184 -1.8158e-05
6:39897360 A G 0.104663 3.3344e-05
6:39898656 C T 0.711255 -1.8843e-05
6:39900503 G A 0.070686 1.6493e-07
6:39904317 A G 1.325267 3.5654e-05
6:39904895 G C 0.102309 -9.9964e-06
6:39910947 A C 0.064964 -4.8816e-06
6:39915349 T C 0.328217 -4.1411e-05
6:39917840 G A 0.069203 -4.5367e-05
6:39920347 A G 1.456960 -3.0082e-05
6:39929194 T G 0.041056 1.5622e-04
6:39932773 A G 0.587160 -7.7708e-06
6:39949713 C T 0.121875 -3.7082e-05
6:39965712 C G 0.323098 9.4943e-05
6:39967015 G T 0.040991 4.5589e-05
6:39976684 T C 0.043363 2.4097e-06
6:40010620 T C 0.029621 -6.7813e-05
6:40020534 T C 0.024139 -4.5805e-06
6:40023088 C T 0.605687 -3.7480e-04
6:40042767 A G 0.170120 -8.8227e-05
6:40057504 G A 1.298612 2.1953e-04
6:40083495 A G 0.070923 2.4965e-06
6:40084072 G A 0.250458 -4.2843e-05
6:40084102 G A 0.024697 1.0206e-04
6:40086681 T C 0.049008 4.9640e-05
6:40087485 C T 0.088440 -7.5269e-05
6:40096889 A G 0.285156 -1.2045e-04
6:40101661 A G 0.094455 -4.9046e-05
6:40107233 T C 0.063659 -1.0148e-05
6:40107732 C T 0.032214 -8.8067e-06
6:40112188 T G 0.113660 3.1266e-05
6:40114705 A G 0.255989 -6.1621e-06
6:40116465 A G 0.035758 5.0223e-05
6:40123937 C T 0.042876 -3.6529e-05
6:40125525 A G 0.020688 -6.6871e-05
6:40127068 C T 0.030796 1.0577e-04
6:40128521 A C 0.559548 -1.6932e-04
6:40129560 T C 1.081514 -1.6753e-05
6:40135688 A G 0.134962 -1.8499e-05
6:40139036 A G 0.038021 4.7677e-05
6:40141299 A C 0.445184 7.7261e-05
6:40147069 A G 0.167750 -2.5945e-06
6:40152215 G A 0.916578 1.8169e-05
6:40155443 T C 0.176712 3.4316e-05
6:40185308 C A 0.555452 4.3810e-06
6:40188605 A G 0.029355 -4.2616e-05
6:40194419 G A 0.030763 6.7641e-05
6:40212720 A C 0.196336 2.3110e-06
6:40212881 C T 1.346708 -2.5058e-05
6:40217930 T C 0.851987 2.1609e-05
6:40229251 T G 0.086921 3.5105e-06
6:40243721 T G 0.053779 2.1749e-05
6:40247122 A G 1.887411 1.2211e-07
6:40247164 T C 1.884422 1.0543e-05
6:40251192 T C 0.047011 -4.2506e-05
6:40252740 C T 1.884854 7.5317e-06
6:40254644 C A 1.979782 3.9208e-05
6:40254694 G A 0.477100 4.9449e-05
6:40256259 T C 0.058729 1.6351e-04
6:40260904 C T 0.745046 1.5214e-05
6:40261080 G A 1.303549 2.2920e-05
6:40273972 T C 1.206212 -4.6599e-05
6:40275632 G A 0.640575 -1.7902e-05
6:40284807 G A 0.500521 5.6397e-06
6:40290086 T C 0.042360 8.1393e-06
6:40290981 T C 0.205959 -5.1582e-05
6:40296217 C G 1.972739 -3.6394e-05
6:40301374 A G 0.248173 1.0960e-04
6:40301923 A G 0.036677 -1.6141e-05
6:40305722 C T 1.294896 3.3174e-05
6:40306256 A G 1.046083 -9.3421e-06
6:40313785 C G 0.335056 -4.8650e-05
6:40322580 A C 1.114293 -1.9244e-05
6:40322858 G A 0.027978 5.6687e-05
6:40335857 T G 1.898853 -1.7705e-05
6:40341956 C G 0.074759 -2.1230e-05
6:40346085 A G 0.038917 -2.4018e-05
6:40346757 A G 0.229264 -1.5524e-05
6:40347258 T C 0.236687 -1.2479e-05
6:40352264 G A 0.050387 9.5522e-05
6:40353383 T C 0.057132 -7.6919e-05
6:40354006 G A 1.193200 2.7307e-05
6:40354316 T G 0.519028 -6.5548e-05
6:40354689 T C 0.048518 -5.1388e-05
6:40363394 A C 1.771486 -1.9661e-05
6:40363734 T C 0.287006 -7.8372e-05
6:40369195 G A 0.580496 -5.9605e-05
6:40371918 T C 0.594128 8.0461e-05
6:40382814 C A 1.658511 2.5877e-05
6:40383672 T C 0.035372 -6.3364e-05
6:40387257 T C 0.058411 -4.8648e-05
6:40392369 T C 0.837333 6.0406e-06
6:40397469 C T 0.300982 3.6505e-06
6:40399446 C T 1.124134 1.9655e-05
6:40400288 T C 0.255061 -1.5032e-04
6:40404773 C T 0.058654 1.2872e-05
6:40405014 C T 0.215830 -4.5445e-06
6:40405868 C T 0.117022 -4.9786e-05
6:40406829 G C 0.206096 -8.7326e-06
6:40408156 G C 0.140814 -4.4555e-05
6:40411700 G A 0.087330 -1.0142e-04
6:40411949 C T 0.099817 -6.6861e-05
6:40414091 T C 0.087145 4.6771e-05
6:40423743 G A 0.247719 2.8094e-05
6:40425160 C T 0.054538 -2.8127e-05
6:40427748 T C 0.185621 -3.4479e-05
6:40429541 A G 0.321453 1.2699e-04
6:40429948 T C 0.047842 -1.2915e-06
6:40431353 T C 0.678031 -1.1182e-04
6:40432701 G A 0.025291 1.0482e-04
6:40433304 A G 0.055077 4.8448e-05
6:40433637 A G 0.046103 1.4237e-05
6:40443325 C T 0.063708 2.5853e-05
6:40443509 G A 0.055756 1.2757e-05
6:40444173 G A 0.114786 -4.0660e-05
6:40458625 C A 0.456901 4.1973e-06
6:40465621 C A 0.147607 8.4255e-05
6:40468030 T C 0.027323 4.0055e-05
6:40470376 A G 0.026570 1.2582e-04
6:40472420 T C 0.034334 2.2764e-05
6:40472945 A G 0.070374 2.0826e-05
6:40476304 G T 0.089924 -2.5418e-05
6:40478348 A G 0.128960 2.5206e-06
6:40480366 C T 0.810474 2.0961e-05
6:40485776 T C 0.188335 -1.9912e-05
6:40487789 T C 0.508093 -4.9816e-05
6:40492052 G T 1.186420 -2.7251e-05
6:40495792 A C 0.194976 -4.0940e-06
6:40503394 C T 0.928262 -2.8005e-05
6:40503596 T C 0.051929 2.9134e-05
6:40510133 A G 0.851127 -2.5528e-05
6:40514231 T C 0.049767 -8.8724e-05
6:40521504 T C 0.174560 -1.2456e-05
6:40525338 A G 0.806245 -6.1116e-05
6:40532645 A G 0.041617 -1.1645e-04
6:40536128 A G 1.013778 -1.8887e-05
6:40544152 C T 0.192590 -4.2926e-05
6:40547873 G A 1.017706 -4.2443e-06
6:40573651 A C 0.124556 3.2488e-05
6:40575591 C G 0.062163 -7.9720e-05
6:40576264 T C 0.099284 2.1405e-04
6:40578507 C A 0.039472 -9.8799e-05
6:40580352 A G 0.343881 -1.5228e-05
6:40580455 C A 0.110898 -1.1788e-05
6:40582415 T C 0.032594 2.2239e-05
6:40583870 G A 0.117091 7.1628e-05
6:40586652 C T 0.092238 4.0954e-05
6:40591787 C T 0.539895 2.4274e-05
6:40595883 G T 0.318824 -8.7974e-05
6:40601537 G A 1.119476 -2.8635e-05
6:40601998 A G 0.039033 -1.0124e-04
6:40603991 G C 0.066447 4.0102e-05
6:40606195 A C 0.782061 -4.8864e-05
6:40606872 G A 0.107012 3.3559e-05
6:40607359 G A 0.265077 -7.7713e-06
6:40607717 T C 0.032766 -4.2076e-05
6:40608772 A G 0.152833 3.1606e-05
6:40608807 G A 0.552038 -1.2586e-05
6:40609391 C A 0.561999 1.5224e-05
6:40609623 C T 0.036385 8.3422e-05
6:40610653 T C 0.038498 5.3337e-05
6:40612482 T C 0.498801 -2.1920e-05
6:40612917 T G 0.042266 3.3693e-05
6:40615273 G A 0.178104 6.1813e-05
6:40615969 T C 0.035411 -5.1368e-08
6:40616839 T C 0.077979 3.9044e-05
6:40618316 A G 1.175095 -1.3974e-06
6:40619700 C T 0.070754 7.0735e-05
6:40626617 A G 0.664022 2.2188e-05
6:40628853 T C 1.183560 7.3350e-08
6:40631371 C G 0.073516 1.0192e-04
6:40631854 A G 0.027339 6.0043e-06
6:40632102 A G 0.058521 -1.4717e-05
6:40635410 A G 0.818582 2.2413e-05
6:40635831 C T 0.043847 2.3858e-05
6:40638030 A G 0.056366 -3.4679e-04
6:40641396 A C 0.395148 3.2340e-04
6:40644181 G A 0.618153 -3.3061e-05
6:40655770 T C 0.032152 -1.9068e-05
6:40665978 A G 0.375839 1.7886e-04
6:40666908 G C 0.022584 -1.2442e-04
6:40674564 G A 0.209581 3.8026e-05
6:40674786 A G 0.028855 -1.4451e-05
6:40681498 T C 0.728217 -1.3655e-05
6:40681610 G A 0.199448 -3.8227e-05
6:40682660 T G 0.088888 5.2707e-05
6:40690072 C T 0.586887 1.7081e-06
6:40695154 C A 0.114023 8.2098e-05
6:40703734 A G 0.157422 1.2608e-04
6:40704366 G A 0.714484 4.0676e-06
6:40704914 A C 1.210818 -5.2867e-05
6:40712525 A T 0.042364 5.2140e-05
6:40714126 T G 0.542362 -3.1266e-05
6:40715972 T C 0.103877 -4.0185e-05
6:40720703 C T 1.788325 -2.4180e-05
6:40724131 G T 0.629377 -1.2018e-05
6:40743990 T C 0.100248 -1.5128e-04
6:40744965 A G 0.060936 5.8494e-05
6:40745411 T G 0.092634 -2.2868e-05
6:40754994 A G 0.115490 1.4110e-04
6:40760164 T C 0.055074 -6.9126e-05
6:40762163 A G 0.025765 2.3062e-05
6:40763466 A G 0.513566 -1.2422e-05
6:40764733 A G 0.080634 5.2340e-05
6:40765560 A G 0.547704 -5.5990e-06
6:40768517 C T 1.953281 6.7305e-05
6:40768926 A G 0.162869 1.4769e-05
6:40771334 C T 0.071588 1.4374e-04
6:40775383 G A 0.647787 7.5597e-06
6:40778147 C T 0.277161 7.4585e-05
6:40778324 A G 1.366712 2.8805e-05
6:40778825 C T 0.247333 2.6782e-04
6:40782397 C A 0.626609 -1.6969e-05
6:40783479 A G 0.374135 -1.7619e-05
6:40790690 A G 0.041416 6.4181e-05
6:40797191 A C 0.128850 -2.5961e-05
6:40800042 T C 0.022727 3.9007e-05
6:40802300 T C 0.101336 -8.7983e-05
6:40808815 A G 0.079092 1.2280e-05
6:40814135 G A 0.135692 -5.0527e-05
6:40821278 C G 0.123319 -1.2101e-06
6:40822362 T C 0.106013 1.5068e-04
6:40827040 T G 0.112189 -2.8714e-05
6:40840136 T C 0.020377 -3.1563e-05
6:40857115 G T 1.135238 -1.4925e-04
6:40861468 T C 0.032626 2.4109e-05
6:40862020 A G 0.091099 -3.4684e-05
6:40863918 A G 0.024755 2.1919e-05
6:40865225 A G 0.316532 1.0337e-04
6:40889000 G A 0.112420 -1.8798e-05
6:40898580 A G 0.097772 8.8048e-05
6:40902365 T C 0.398617 -2.2669e-05
6:40903317 G T 0.741586 2.0334e-04
6:40904819 C T 0.093156 -1.7686e-05
6:40912679 T G 1.918879 3.8105e-05
6:40914482 C T 0.073279 -3.9293e-05
6:40924185 T C 0.999309 -9.4445e-05
6:40925255 A G 0.060037 -2.2320e-06
6:40926958 A G 1.407809 -6.1394e-05
6:40927795 G A 1.817774 -1.4008e-06
6:40929244 C T 0.055739 -3.3661e-05
6:40931950 A G 0.028709 -6.9028e-06
6:40932075 G T 0.372856 -7.3902e-06
6:40952884 C T 0.032918 -2.9396e-06
6:40954126 A G 1.365449 -4.6888e-05
6:40954700 C T 1.935981 6.8877e-05
6:40960852 C T 0.029280 2.4242e-05
6:40962024 G T 0.029049 -2.9464e-05
6:40969949 C T 0.078726 8.5097e-05
6:40971268 G T 0.033759 2.6233e-06
6:40998167 C T 0.223798 1.1174e-04
6:41001868 T G 0.021175 -7.0104e-05
6:41004194 C T 0.427255 -9.9218e-06
6:41013922 C T 0.078505 2.5322e-05
6:41015203 A G 0.021058 -1.7141e-05
6:41018233 G A 0.668515 -1.0606e-05
6:41029294 A C 0.020043 2.4730e-05
6:41029342 C T 0.409189 3.3440e-06
6:41036111 T C 0.210192 4.6261e-05
6:41038845 T C 0.461215 -1.4842e-05
6:41042258 C G 0.075594 8.6719e-05
6:41049895 C T 0.546481 2.3509e-06
6:41061548 A G 0.050851 -6.9134e-05
6:41075383 C T 0.030075 9.1557e-05
6:41075960 C T 0.068823 -9.0696e-06
6:41083074 T G 0.053477 -4.1975e-07
6:41087103 G A 0.080414 -1.9160e-04
6:41088143 C T 0.211506 7.6371e-06
6:41099316 T C 0.057313 -6.3998e-05
6:41127972 G A 0.060485 -1.1529e-05
6:41129207 T C 0.020059 1.2350e-05
6:41135850 T C 0.243574 4.9764e-05
6:41147412 T C 0.075207 -1.2066e-05
6:41154232 G A 0.670787 -4.0257e-05
6:41162562 C G 0.094007 -7.7554e-05
6:41162715 A G 0.590208 -4.8780e-05
6:41166155 C T 0.268339 5.2281e-05
6:41167558 C T 1.583271 1.5648e-05
6:41167763 G A 0.269505 4.4025e-05
6:41168337 C A 0.746828 2.8702e-05
6:41169114 A C 0.090135 -3.7244e-06
6:41169428 G T 1.644295 1.0646e-05
6:41170494 C A 1.786251 -9.1612e-05
6:41171314 A G 0.933998 -1.1389e-04
6:41176935 G A 0.877460 3.5079e-05
6:41184897 A G 0.191314 4.5574e-05
6:41185440 A G 0.025482 -3.6758e-06
6:41185458 C A 0.641279 2.0761e-05
6:41185474 A G 1.579983 -7.0283e-05
6:41187510 C T 1.619361 -1.5874e-04
6:41191901 A G 0.077083 -2.4733e-06
6:41199081 C T 1.578919 -1.0335e-04
6:41199532 A G 1.811036 -8.4026e-05
6:41200888 T C 0.628283 -1.8744e-05
6:41205179 A C 0.198728 4.8237e-05
6:41209997 A C 0.995079 -4.4191e-05
6:41215403 C T 0.169402 -2.3024e-05
6:41217174 T G 0.061153 1.6009e-05
6:41218774 T C 0.043633 7.3301e-05
6:41219627 A G 0.869248 -5.8936e-05
6:41220080 C T 0.259978 1.8417e-05
6:41226596 T C 0.027641 -1.6047e-04
6:41236513 C A 0.436969 -1.1190e-05
6:41245234 T C 0.998156 -5.5350e-06
6:41247791 G A 0.103812 -8.8625e-06
6:41251584 A G 0.026229 -1.7459e-05
6:41259380 G A 0.188224 6.5281e-05
6:41272871 T C 0.033908 -1.7325e-05
6:41279788 T G 0.178604 -9.0377e-05
6:41289493 G T 1.109161 1.2718e-05
6:41290719 C T 0.661767 1.1269e-05
6:41294098 G A 0.248407 3.1615e-05
6:41296116 C T 0.028871 -8.2759e-05
6:41297940 A G 1.165832 -5.2591e-06
6:41299381 G C 0.131372 -5.6684e-05
6:41300724 C G 1.428813 -1.1957e-04
6:41301735 C T 1.209997 -3.3951e-05
6:41302050 A G 0.037738 -1.2924e-05
6:41303067 G A 0.089823 1.3593e-05
6:41303995 G A 0.138587 -1.2937e-04
6:41309552 C T 1.213574 -3.1533e-05
6:41309618 A G 0.026911 -5.2276e-05
6:41312534 T C 0.074461 -2.6718e-05
6:41318424 A T 0.057313 1.2064e-05
6:41318438 G A 1.550960 -1.6453e-05
6:41323684 T C 1.294309 2.9898e-05
6:41324182 T C 1.544384 -6.9785e-06
6:41336101 A G 0.139911 4.2036e-05
6:41336789 G A 0.097194 -7.0460e-05
6:41338360 A C 0.038209 2.3365e-05
6:41344323 A G 0.214807 1.5289e-05
6:41345565 T G 0.066593 -1.2689e-05
6:41345575 C T 0.148302 1.9500e-05
6:41346079 A G 0.091293 5.0922e-05
6:41350752 T G 0.111673 7.2241e-05
6:41354324 C T 1.279557 1.8993e-05
6:41356424 T G 0.511722 5.3950e-05
6:41357708 G C 0.038923 -2.7484e-05
6:41362621 G A 1.551349 1.5705e-05
6:41363751 G T 1.964329 -1.8552e-04
6:41366838 C T 0.370590 -1.1762e-04
6:41371118 T C 0.500988 3.6083e-05
6:41379315 A G 1.628160 1.5400e-05
6:41379667 T C 0.037544 -3.6526e-05
6:41381100 G C 0.098924 4.4576e-05
6:41382620 C T 1.199211 1.8378e-03
6:41382931 T C 0.655262 -8.3846e-05
6:41384515 T C 0.099729 -2.5623e-05
6:41388130 A G 0.055655 -2.7191e-05
6:41388910 T C 0.162057 2.1178e-05
6:41390170 T C 0.169344 -4.1598e-05
6:41391652 A G 0.660572 -4.3797e-05
6:41394604 G C 0.317266 -2.0036e-05
6:41394693 A G 0.242873 -1.0492e-05
6:41397897 A C 0.052779 5.1912e-05
6:41401408 A C 0.431328 -1.3952e-05
6:41408536 T C 0.669829 -4.1598e-05
6:41409219 T G 0.087411 -9.2462e-06
6:41414550 A G 0.087428 -2.5233e-05
6:41418703 C T 0.058862 7.4683e-05
6:41420142 C A 0.088216 -3.8485e-05
6:41424734 T G 0.155283 -9.7351e-05
6:41425410 A G 0.511680 8.4253e-05
6:41426430 T C 0.137578 4.4063e-05
6:41427582 T C 0.595242 -1.7752e-05
6:41429550 A G 0.039903 -2.8591e-05
6:41429763 A C 0.122034 4.1768e-05
6:41431930 C T 0.062523 1.7323e-05
6:41433907 T G 0.024512 -1.5829e-05
6:41434817 A G 0.752180 6.0449e-06
6:41436681 T C 0.159259 -9.0016e-05
6:41437648 C G 0.093358 1.5920e-06
6:41440661 C G 0.081478 -1.2275e-06
6:41442253 G T 0.055798 5.5077e-06
6:41442376 C T 0.058842 4.4792e-05
6:41443473 A G 1.233766 -7.3030e-05
6:41443560 T C 0.199490 -9.0121e-06
6:41446021 C T 1.744001 -4.2166e-05
6:41451841 G A 0.243616 1.1381e-03
6:41454830 T C 0.105318 1.9951e-05
6:41455297 T G 0.329544 2.3298e-05
6:41459111 C T 0.211623 -3.1539e-05
6:41459333 C A 0.330771 1.2550e-04
6:41460287 T C 0.678534 8.3184e-06
6:41460739 G A 0.438177 -3.3884e-05
6:41460863 A G 0.118613 4.0022e-05
6:41461395 C T 0.028972 -8.1719e-05
6:41462911 T C 0.263000 6.0157e-04
6:41464960 G A 0.144829 -5.0922e-05
6:41466851 A C 0.036839 -3.8659e-06
6:41467860 G T 1.040105 4.9224e-05
6:41467885 T C 0.042412 -2.8892e-05
6:41468680 A G 1.286519 4.6148e-05
6:41469071 T C 0.280803 7.9134e-07
6:41471963 T C 0.334478 2.5731e-05
6:41475448 A G 0.724981 1.0234e-04
6:41476560 G A 1.690492 1.2084e-05
6:41476907 C T 1.404424 -7.3180e-06
6:41477066 G A 0.106909 3.1025e-05
6:41479348 A C 0.146335 3.6796e-07
6:41482745 C A 1.972314 -5.2062e-05
6:41486161 A G 0.107765 -1.7247e-05
6:41486798 T C 1.595719 2.5978e-05
6:41495339 G A 1.883776 -4.3141e-05
6:41497096 A G 0.064860 2.1795e-05
6:41499180 G A 0.022629 -9.0051e-05
6:41499568 T C 1.559373 -4.4363e-06
6:41505624 A C 1.655580 -2.2426e-06
6:41509900 T C 0.031773 5.9638e-05
6:41512669 C G 0.062789 8.9244e-05
6:41516026 A G 0.023600 2.1276e-06
6:41517448 A G 0.041825 1.4557e-05
6:41517886 G A 0.095448 7.2693e-05
6:41518807 G A 0.553222 2.2660e-06
6:41522016 A G 0.242630 -1.2105e-04
6:41532389 G C 0.202678 4.0402e-05
6:41533573 A G 0.107061 -5.6438e-05
6:41533940 A G 0.206180 -1.1248e-04
6:41534021 G A 0.069203 -1.3413e-05
6:41535398 G T 0.044162 6.0199e-05
6:41537770 A G 0.023795 -7.2210e-05
6:41552005 T C 0.563609 5.1781e-05
6:41556216 A G 0.316695 -2.0030e-04
6:41558358 G A 0.629546 -3.4515e-06
6:41561354 A G 0.228985 7.6947e-06
6:41565472 T C 0.090716 -6.1841e-05
6:41574164 G A 0.203424 -6.9307e-06
6:41576551 G T 0.143446 -2.3100e-05
6:41577979 A G 0.046096 6.3877e-05
6:41586580 C T 0.174651 -5.6282e-05
6:41593404 A G 0.101774 7.6695e-06
6:41595904 T G 0.096126 5.9543e-05
6:41602376 A G 0.056051 9.6358e-05
6:41603626 C G 0.094494 5.8534e-05
6:41605830 T C 0.416277 5.3908e-06
6:41607584 C G 0.347107 -1.3381e-04
6:41607778 G C 1.632828 1.9586e-05
6:41607914 C G 0.037641 -1.5196e-05
6:41608220 T C 0.182015 7.3822e-05
6:41609713 C T 0.034934 2.3119e-05
6:41609951 A G 0.234048 1.7641e-05
6:41612008 G A 0.746994 -2.5185e-06
6:41612752 T C 0.157137 -5.1107e-06
6:41613314 T C 0.105513 -1.2214e-05
6:41613772 G A 0.345718 1.9219e-06
6:41614929 C T 0.780811 9.0098e-07
6:41617658 A G 0.693393 5.6207e-06
6:41620938 G A 0.310375 4.6796e-06
6:41623033 T G 0.337662 -1.2872e-05
6:41623300 C T 0.199055 2.1213e-05
6:41625907 T C 0.261877 1.0230e-05
6:41626747 T C 0.048764 1.0029e-04
6:41627043 C A 0.148915 -1.0139e-04
6:41630084 A G 0.124215 1.0118e-05
6:41630783 C T 0.577698 -1.4190e-04
6:41643245 G A 1.364037 1.5714e-05
6:41643608 C T 0.432987 3.2192e-05
6:41650736 T C 1.421889 -1.1293e-06
6:41656820 T C 0.043386 -2.0220e-05
6:41657673 A G 0.179954 -1.3049e-04
6:41658889 T C 0.917389 -4.4056e-05
6:41664501 T G 0.686288 6.6098e-06
6:41664561 A G 0.044697 -3.2380e-06
6:41665483 T C 0.280099 3.2467e-05
6:41665907 T C 0.259313 4.4234e-06
6:41667037 T C 0.480852 -4.1865e-05
6:41670608 T C 0.358782 -3.5382e-06
6:41672469 T C 0.081929 -5.3284e-05
6:41680247 G A 0.644402 4.0235e-05
6:41681183 A G 0.276743 2.6008e-05
6:41688990 C T 0.263276 1.8464e-05
6:41692402 T C 0.244665 1.6840e-05
6:41692695 A G 0.142469 1.9702e-05
6:41700144 T C 0.032763 1.9799e-05
6:41706835 A G 0.131609 1.8757e-05
6:41710654 G A 0.266966 7.0736e-05
6:41715126 A G 0.038949 4.7282e-06
6:41717855 T C 1.385978 -2.1147e-05
6:41719110 C T 1.952434 2.4926e-05
6:41719580 T C 0.144468 3.6798e-05
6:41727485 A G 0.706470 2.5707e-06
6:41727740 G A 0.599094 7.6975e-06
6:41729406 C T 0.283546 8.7454e-06
6:41732151 G A 0.992119 4.5946e-06
6:41732662 A G 0.082591 -1.0562e-05
6:41746606 G A 1.060696 -3.1198e-05
6:41752598 T C 0.098859 3.1586e-05
6:41761495 C T 0.265973 2.1904e-05
6:41773735 A G 0.461510 5.6175e-05
6:41786136 A G 0.953667 -3.2339e-05
6:41789709 A G 0.027118 4.1743e-05
6:41800629 C T 0.524299 -1.1557e-05
6:41814760 G A 1.030893 2.9027e-05
6:41816134 A G 0.310829 -2.8397e-05
6:41824218 C T 0.036262 1.2231e-05
6:41848061 T C 0.052854 -4.2517e-05
6:41848244 T C 0.197066 4.5587e-05
6:41852755 A G 1.098697 3.3583e-05
6:41857482 A C 0.082338 -3.7140e-05
6:41877671 A G 0.023785 -3.8038e-06
6:41892291 T C 0.093263 -6.4173e-05
6:41895150 A G 0.184703 4.1275e-05
6:41900406 T C 0.185342 4.4391e-05
6:41903007 C T 1.466742 3.5364e-05
6:41925159 A G 0.501829 -2.1701e-05
6:41925290 A T 0.423944 6.0182e-06
6:41932001 T C 0.084760 -2.8174e-05
6:41933459 T C 0.209676 1.7372e-06
6:41934647 C A 0.515169 2.7351e-06
6:41935781 T C 0.183593 1.5637e-05
6:41936010 C T 0.061410 -4.5874e-05
6:41938465 A G 0.095237 -9.6213e-05
6:41939609 C T 0.080550 -2.1632e-05
6:41946440 G C 1.366173 -1.1460e-05
6:41975322 C T 0.863370 6.6264e-06
6:41975693 T C 0.041046 4.9424e-05
6:41979204 C T 0.020409 1.0403e-05
6:41980937 C G 0.284039 -4.9172e-05
6:41981392 G A 0.729762 5.8263e-06
6:41981510 C T 0.043701 7.8479e-05
6:41984648 G C 0.091222 -1.3303e-05
6:41985229 T C 0.177526 -5.7553e-05
6:41986808 G A 0.045492 5.3152e-05
6:41989828 C G 0.475655 3.7173e-05
6:41990791 T C 0.486460 -1.2374e-05
6:41994897 T G 0.025586 -6.2669e-06
6:41995297 C T 1.097048 -1.5428e-05
6:41997698 C T 0.294240 -7.0506e-05
6:41999125 C A 1.027057 2.9079e-05
6:42009106 G T 0.037112 3.2794e-05
6:42010420 G C 0.343595 2.3410e-05
6:42010681 T C 0.835726 -1.7236e-05
6:42012488 T C 0.050738 1.0079e-05
6:42013020 G A 0.093014 5.7816e-05
6:42013042 T C 1.117954 -9.0968e-06
6:42016065 G A 0.245613 -2.7902e-05
6:42016246 C T 0.258615 -4.7320e-06
6:42019983 T C 0.023311 -1.5723e-05
6:42021892 C T 1.140489 1.3775e-05
6:42034409 C T 1.476337 -3.8906e-06
6:42037098 G T 0.791642 -1.5750e-05
6:42038767 T C 0.083536 -2.8355e-05
6:42040291 T C 0.212876 -1.4709e-04
6:42042886 G A 0.170619 3.8287e-05
6:42044945 A G 1.387900 -6.1146e-05
6:42045364 A G 0.255275 -3.6719e-05
6:42046250 T C 0.040695 7.4904e-05
6:42050997 C T 0.918655 2.6463e-05
6:42054346 A G 0.361723 -3.3289e-05
6:42058687 C T 0.110469 -5.1786e-06
6:42060955 G A 0.887486 -2.4059e-04
6:42063611 T C 0.183460 -3.4965e-05
6:42065563 C A 0.032724 2.0104e-05
6:42065797 C A 0.115305 -7.2573e-05
6:42066803 A C 0.192678 -8.5511e-06
6:42069307 G A 0.047761 5.1033e-05
6:42069819 G A 0.020296 1.2790e-04
6:42069953 T C 0.048115 -1.0624e-04
6:42072692 T G 0.223989 -2.4115e-05
6:42073759 A G 0.048404 3.6574e-05
6:42074106 G A 0.920924 -5.7767e-05
6:42074872 C A 0.132255 1.1338e-05
6:42075949 C T 0.641611 -9.6704e-05
6:42076564 A G 0.261520 3.3934e-05
6:42077516 C T 0.276363 -1.6476e-05
6:42084146 A C 0.308564 1.6152e-05
6:42084297 C T 0.327078 -1.4512e-04
6:42089770 A G 0.020809 -6.5252e-06
6:42089776 G A 1.148957 -1.9205e-05
6:42093254 A C 0.059579 -2.2949e-05
6:42093805 C T 0.203749 -1.5737e-05
6:42095106 T C 0.925374 -1.4985e-05
6:42098079 C T 0.416226 4.7639e-06
6:42105449 A G 0.333923 -7.8160e-05
6:42106384 T G 0.110842 -4.5487e-05
6:42107006 C T 0.099437 -1.2534e-04
6:42107035 T C 0.037164 -4.0930e-05
6:42107112 T C 0.529168 -1.6020e-04
6:42110171 G C 0.149051 5.7809e-05
6:42110718 G A 0.124286 -9.5781e-05
6:42111321 A G 1.129723 6.9015e-05
6:42120338 T C 0.207871 -1.8482e-05
6:42122147 T C 0.350963 1.2475e-04
6:42123637 A G 0.082955 -6.5729e-05
6:42126116 G A 1.505065 -2.8764e-04
6:42127222 C T 1.335890 -4.2107e-05
6:42128285 A G 1.449624 -8.3732e-05
6:42128559 A G 0.038024 -2.6486e-05
6:42129529 A G 0.091264 -4.5409e-05
6:42130650 T C 0.048962 7.0191e-06
6:42131875 G A 1.354546 6.7790e-06
6:42135189 T C 1.456616 4.3997e-06
6:42138533 T C 1.578237 1.0026e-05
6:42141799 G C 0.238449 -5.8231e-05
6:42143028 T C 0.130067 2.4600e-05
6:42145873 T G 0.056164 1.2221e-04
6:42153428 A C 0.024661 -4.1794e-05
6:42168113 A G 0.129918 2.1245e-05
6:42174478 G A 1.392295 -3.1540e-06
6:42178991 T C 0.078021 -2.5536e-05
6:42180066 C T 1.261374 -1.1247e-05
6:42185564 C A 0.410864 -7.3108e-06
6:42185567 T G 0.025989 1.2270e-05
6:42187500 T C 0.025599 -1.9569e-06
6:42192582 A G 0.280368 -1.8272e-05
6:42196127 T C 0.099664 7.4786e-05
6:42196807 T C 0.185965 -8.7172e-06
6:42197463 C A 0.153430 -7.7664e-06
6:42197916 A G 1.170496 -8.0138e-06
6:42203698 T C 0.138259 3.9355e-05
6:42206873 T C 0.310820 8.6033e-06
6:42219296 A G 0.140982 1.8846e-05
6:42224546 T A 0.141275 1.1073e-05
6:42225063 T C 0.111836 -2.2768e-06
6:42225452 T C 0.168013 -2.4873e-06
6:42225993 C G 0.144845 -6.3119e-06
6:42230031 T C 0.053922 -2.4088e-06
6:42230347 G C 1.168526 2.1325e-05
6:42231989 G C 0.054967 2.2882e-05
6:42232509 C T 0.025486 -6.4801e-05
6:42240369 A G 0.542953 1.9764e-05
6:42242648 T G 0.104507 2.0243e-05
6:42244898 T C 0.537305 3.6399e-07
6:42245299 C T 0.141492 4.2365e-05
6:42255640 C A 0.080352 -2.1242e-05
6:42259698 C T 0.459728 2.6046e-06
6:42264028 G A 0.706126 1.3917e-05
6:42267223 G A 0.193213 -8.9471e-06
6:42271375 T C 0.022441 -4.1544e-06
6:42272010 T C 0.210838 -3.3925e-06
6:42272185 T C 0.035164 8.4227e-05
6:42280578 A G 1.384031 3.9983e-05
6:42281592 C T 0.087496 -1.6279e-05
6:42283391 C T 0.548003 2.3498e-05
6:42284097 C G 0.619556 3.1358e-05
6:42286006 T C 0.146455 5.4646e-06
6:42288102 C T 0.080128 -3.1669e-06
6:42290566 T C 0.087687 7.4833e-05
6:42291459 T C 0.061770 2.6359e-05
6:42295280 C G 0.175946 5.4249e-06
6:42301003 T C 0.087158 -4.9005e-05
6:42303416 C T 0.103919 7.7166e-05
6:42303419 G C 0.041461 -3.8193e-05
6:42307521 C G 0.907116 3.3612e-05
6:42310664 G A 1.433366 1.6983e-05
6:42324691 C T 0.076911 -3.4692e-05
6:42327109 A G 0.037264 -3.0845e-05
6:42332900 T C 0.050783 1.5062e-04
6:42340831 C T 0.109885 -5.4214e-05
6:42351947 A G 0.112167 3.0112e-06
6:42353974 A G 0.633925 -1.1195e-05
6:42354353 T C 0.099784 4.3345e-05
6:42357313 C T 0.055684 2.4129e-04
6:42360455 T C 0.064311 -4.1097e-05
6:42366012 A G 0.098908 5.1046e-05
6:42367757 G A 0.075425 -2.0722e-05
6:42377568 A G 1.761489 4.4084e-05
6:42384991 C T 0.143657 -6.0981e-05
6:42387300 G T 0.041185 -6.5742e-05
6:42408011 C T 1.594787 4.4595e-05
6:42408822 G A 0.595823 -7.1717e-06
6:42422788 C T 0.038056 -9.1324e-06
6:42424347 T G 0.050611 -3.1281e-05
6:42427147 A G 0.025778 5.2885e-05
6:42428634 G A 0.028524 2.1394e-04
6:42431631 G T 0.027965 5.9016e-05
6:42436170 A G 0.053694 -8.9044e-05
6:42439762 C T 1.478914 -2.4599e-05
6:42443912 T C 0.028300 6.2480e-07
6:42450064 T C 0.027138 9.2807e-05
6:42450392 C T 0.590802 -2.0517e-07
6:42454761 C G 0.062565 1.1052e-04
6:42454778 C T 0.067739 1.2168e-04
6:42454850 A G 0.230604 -1.3049e-04
6:42454997 T C 0.211662 -9.1160e-06
6:42458006 C T 1.472685 -8.3278e-06
6:42458731 A G 0.053337 1.1388e-05
6:42459050 G A 0.049371 3.3311e-05
6:42461824 C T 0.030088 6.3050e-05
6:42467237 A G 1.429598 -3.1419e-07
6:42470346 A G 0.661669 1.6113e-05
6:42470811 T C 0.046005 3.1956e-07
6:42471022 A G 0.400701 -2.4640e-05
6:42477921 G A 0.402843 -9.2874e-07
6:42480131 C T 1.372508 1.2373e-05
6:42480681 G A 0.057726 3.9747e-05
6:42488361 C T 0.056268 -3.5447e-05
6:42490478 A C 0.072646 6.5149e-06
6:42492811 A G 0.157227 1.3023e-05
6:42495928 T C 0.412947 -2.4092e-06
6:42524084 G A 0.031403 4.8197e-05
6:42532102 T C 0.820445 -5.6530e-05
6:42535456 A G 0.624677 -3.6649e-05
6:42559926 A G 0.068119 2.5328e-04
6:42573285 G A 1.423892 -5.0165e-05
6:42577712 G A 0.409857 2.8204e-05
6:42585022 A G 0.187501 -2.2349e-05
6:42586058 C T 0.827965 -6.2050e-05
6:42594552 T C 0.025239 7.8934e-06
6:42613844 C T 0.141307 -3.6758e-06
6:42618575 G A 0.069050 -3.6176e-05
6:42626736 T G 0.185641 -5.7872e-06
6:42627434 A G 0.774060 -3.5241e-05
6:42633656 C T 0.205011 -2.7710e-05
6:42640726 C T 0.450290 1.1321e-05
6:42649276 G T 0.141606 -6.5788e-06
6:42651303 G A 1.801396 2.7675e-05
6:42662975 T C 0.036252 2.9743e-05
6:42666145 T C 1.797475 3.3263e-05
6:42666164 C G 1.591094 4.2810e-05
6:42671099 T C 0.984437 -9.6097e-06
6:42672434 T C 0.589851 2.8611e-05
6:42679358 C T 0.047787 -8.0155e-05
6:42680990 G A 1.148467 1.1720e-04
6:42689755 G A 1.154767 1.0237e-04
6:42690514 A G 0.689959 4.4487e-05
6:42697785 T G 1.786306 2.8272e-05
6:42702570 C T 0.392726 -1.6198e-06
6:42708628 C T 1.719304 1.1822e-05
6:42712610 T C 0.061913 -1.2459e-04
6:42713618 G A 1.973680 2.3373e-05
6:42713770 G T 0.062413 -9.6684e-05
6:42715323 T C 0.374423 7.6556e-05
6:42721162 T G 0.116922 -9.8212e-06
6:42722290 G T 0.262072 -8.9835e-05
6:42730289 G T 0.493909 -2.3656e-05
6:42731115 T C 0.635502 1.6739e-05
6:42740052 A G 0.047226 -4.6564e-06
6:42740269 G T 0.636612 3.4238e-05
6:42753485 T C 0.076545 -8.1884e-05
6:42756472 G A 0.781272 6.3471e-05
6:42772822 A G 0.129200 -6.4984e-05
6:42776648 T G 0.196089 -8.6090e-05
6:42788494 T C 0.038420 -1.3661e-04
6:42803809 T G 0.054321 3.4175e-04
6:42811153 T C 0.719694 7.3959e-05
6:42823529 T C 0.140918 -1.3091e-04
6:42825942 T C 0.511813 5.9921e-05
6:42830134 C T 0.100797 2.3557e-04
6:42830713 C T 0.118892 7.1037e-06
6:42835487 T C 0.150739 2.7536e-04
6:42841231 A G 0.466953 2.0337e-05
6:42858524 T C 0.057956 5.8953e-05
6:42873245 T C 0.799546 9.1292e-06
6:42875650 A G 0.593207 8.9252e-05
6:42891022 A G 0.521807 4.8452e-05
6:42897074 C T 0.980483 1.5438e-05
6:42902508 C T 1.016359 3.5292e-06
6:42905788 A G 0.075185 3.7398e-06
6:42906384 T G 0.509901 3.1454e-05
6:42907327 T C 0.128626 -9.7355e-05
6:42914041 G C 0.489021 2.5596e-05
6:42923476 T C 0.097509 -2.0056e-05
6:42932200 T G 0.906461 -2.2636e-05
6:42932731 T C 0.047096 1.8525e-05
6:42932835 T C 0.058748 1.1448e-06
6:42933526 T C 0.097194 6.6971e-05
6:42938751 T C 0.170889 -1.1560e-05
6:42940673 G A 1.175394 -7.6939e-06
6:42944850 T C 0.965877 -2.2189e-05
6:42947830 T C 0.077879 1.2641e-05
6:42954876 T G 0.027732 -6.9785e-06
6:42958014 A G 0.108064 4.3173e-05
6:42970465 G A 0.109093 1.3061e-04
6:42980218 T G 0.107321 1.3908e-04
6:42981051 G C 0.057018 2.1010e-05
6:42981633 A C 0.050111 4.0236e-06
6:42982759 C A 0.105782 -6.7122e-06
6:42987586 C T 0.054895 -8.1965e-05
6:42992825 G C 0.268992 -1.7382e-05
6:43005005 A G 0.052601 6.8322e-05
6:43006408 G A 0.022977 1.9588e-04
6:43014022 A G 0.057375 2.7532e-05
6:43014298 C T 1.935627 -5.2917e-05
6:43014299 C T 1.936510 -6.0859e-05
6:43014476 A C 0.055983 4.9266e-05
6:43017190 T C 0.029793 1.3147e-04
6:43020188 A G 0.185368 -7.0821e-06
6:43020925 C T 0.078761 -7.1645e-06
6:43029288 A G 0.077255 1.5906e-05
6:43031255 A G 0.087613 -9.2162e-06
6:43058736 G C 0.802535 -4.1523e-05
6:43066033 C A 0.021406 -1.8869e-05
6:43068370 T G 0.548042 -6.0047e-05
6:43069447 C T 0.219075 -1.9030e-05
6:43073085 A G 0.043474 6.9043e-05
6:43085339 A G 0.185939 -3.6835e-05
6:43085369 T C 0.081631 -1.5053e-05
6:43091102 A G 0.026703 -8.3879e-06
6:43091716 A G 0.020377 5.6013e-05
6:43091942 A C 0.054620 -4.9884e-05
6:43096199 C T 0.799685 1.9063e-04
6:43100425 T A 0.046895 3.8227e-05
6:43101670 C T 1.017446 6.2746e-04
6:43109751 A G 0.719275 7.2400e-05
6:43111342 C G 0.049472 -7.3455e-05
6:43112267 T C 0.155053 5.7281e-05
6:43114702 A G 0.109908 -1.6366e-05
6:43122369 C G 1.957380 -1.0012e-04
6:43128434 G A 0.268794 5.1094e-05
6:43128519 A G 0.020731 6.3479e-05
6:43130066 C T 0.119307 -3.1924e-04
6:43131928 A C 0.102543 1.6839e-04
6:43138724 T C 0.059099 -6.4183e-05
6:43150559 T C 0.068713 -9.0524e-06
6:43152366 A C 0.055902 -1.1303e-05
6:43153787 A G 0.052649 -1.5311e-05
6:43155432 G A 0.058664 -4.7481e-05
6:43155458 C G 0.020925 7.0369e-05
6:43157908 A G 0.127253 5.5961e-06
6:43169887 G A 0.219280 8.4459e-05
6:43172529 A G 0.031429 -5.6212e-05
6:43182906 T C 0.055629 1.8598e-06
6:43184132 C A 0.420335 8.3322e-05
6:43188600 T C 0.058209 6.8211e-05
6:43188940 T C 0.331606 8.5919e-05
6:43190135 T C 0.154199 -7.3330e-05
6:43193318 T G 0.041828 2.6254e-05
6:43193877 A G 0.211458 3.1158e-05
6:43210110 T C 0.693666 1.1227e-04
6:43213477 T C 0.702618 1.5685e-04
6:43225791 C T 0.420656 8.2087e-05
6:43230970 C G 0.692864 4.5078e-05
6:43231741 G A 0.856547 1.9280e-04
6:43238570 G A 0.679495 3.6482e-05
6:43239166 A G 0.148201 8.3563e-05
6:43239968 G A 0.036206 9.8098e-08
6:43240390 T C 0.218598 -2.1804e-05
6:43245011 G C 0.044116 4.9061e-05
6:43249311 A G 0.551158 4.0003e-05
6:43251118 T C 0.152469 3.8656e-05
6:43252141 C T 0.436278 5.2420e-05
6:43258464 T C 0.782736 2.1269e-05
6:43259087 C T 0.173709 1.9005e-04
6:43266634 T G 0.046330 -3.0659e-05
6:43270151 T C 0.583823 1.7856e-04
6:43273604 G A 1.222363 -6.5106e-05
6:43281767 A C 0.121232 -3.5406e-05
6:43303503 A G 0.047138 -2.4544e-06
6:43307399 A G 0.026050 1.4322e-04
6:43307861 A G 0.184888 5.2322e-05
6:43315590 T C 0.057791 -4.9583e-05
6:43323852 A C 0.100411 2.2994e-05
6:43344952 T C 0.220500 2.1639e-04
6:43348006 G A 0.110197 2.5102e-05
6:43355851 G A 1.136893 -1.2641e-04
6:43365360 G A 0.418741 1.4307e-04
6:43371565 T G 0.987335 -1.1665e-04
6:43387957 A G 0.025664 7.2101e-05
6:43388054 A G 0.556848 1.2478e-04
6:43388216 G A 1.786832 -1.8030e-04
6:43399837 G A 1.787160 -1.6817e-04
6:43404511 A G 0.982911 -1.1843e-04
6:43405760 T C 0.030601 4.6651e-05
6:43408005 G A 1.030484 -1.6239e-04
6:43409418 G A 1.652640 -2.0155e-04
6:43412865 C T 0.511664 -5.5455e-05
6:43413760 A G 0.056525 -2.4232e-04
6:43416342 C G 0.604895 1.1974e-05
6:43418528 T C 0.093036 2.8527e-04
6:43420997 G C 0.056658 -1.6645e-05
6:43429972 T C 0.060816 4.5496e-06
6:43434222 C A 1.656606 -2.4477e-05
6:43434546 A G 0.565731 7.2620e-06
6:43434705 G A 0.116312 1.5592e-05
6:43434730 C T 0.091800 -9.1485e-07
6:43437490 T C 0.038693 9.7154e-05
6:43439569 T C 0.027936 1.3767e-04
6:43441698 T C 0.173391 1.5535e-05
6:43448821 A G 1.767247 -2.6118e-05
6:43451193 A G 0.071040 2.2845e-05
6:43461198 T C 0.094568 -3.8060e-05
6:43466599 T C 0.043999 1.3861e-05
6:43474912 G A 0.034071 1.0672e-05
6:43484532 A G 0.077853 -1.9278e-05
6:43490809 T C 0.186043 3.5856e-06
6:43496662 C A 0.790445 -1.5953e-05
6:43498906 T C 0.048391 4.1826e-05
6:43526737 G A 0.162752 -2.7958e-04
6:43528441 T C 0.668450 -4.0039e-05
6:43535018 T C 0.161249 3.8971e-05
6:43538208 C T 0.607105 -6.6013e-05
6:43572839 T G 0.047953 3.9348e-05
6:43581125 A G 0.121174 5.3723e-05
6:43581935 G A 0.058157 6.7433e-05
6:43604167 G A 0.053724 4.4849e-05
6:43608048 T C 0.058833 5.7215e-05
6:43608386 T C 0.622938 -4.5609e-05
6:43631914 A G 0.191431 2.7873e-05
6:43638636 A G 0.093072 2.6339e-05
6:43639112 A G 0.034038 1.5473e-05
6:43639886 T C 0.194119 5.8432e-05
6:43657003 G A 0.121628 5.5272e-06
6:43659500 C T 0.094964 2.3993e-05
6:43677471 T C 0.058657 5.6488e-05
6:43679423 A G 0.802240 -1.0961e-04
6:43679923 G A 0.037096 3.0091e-05
6:43682679 C G 0.306759 3.6146e-05
6:43684997 A G 0.106827 -2.0792e-05
6:43686196 G C 0.022613 3.5865e-05
6:43688343 G A 1.181697 1.1492e-05
6:43689402 T C 0.095552 -1.0779e-04
6:43690776 T C 0.093666 -8.7057e-06
6:43694823 G A 1.550759 8.7836e-06
6:43695675 A G 1.494065 1.8397e-05
6:43702753 T G 0.060225 1.2545e-05
6:43703922 T C 0.097593 -4.5962e-05
6:43707272 A G 0.024934 4.4855e-05
6:43709703 T C 1.050851 2.9032e-05
6:43709896 T C 0.083873 -1.2535e-04
6:43711764 A G 0.071290 8.2208e-06
6:43712098 A G 0.671228 -1.3434e-05
6:43715994 G A 1.019419 -8.6571e-06
6:43717323 A G 0.054039 1.6431e-04
6:43726956 C T 1.541216 -1.1330e-05
6:43727030 T G 1.576718 4.7776e-07
6:43727346 G T 0.090443 -1.0159e-04
6:43731809 G T 0.373388 1.0963e-04
6:43732669 G A 0.367792 1.2522e-04
6:43735014 T C 0.121674 -9.0280e-05
6:43736389 C A 0.995015 1.3629e-05
6:43738350 G C 1.367890 -2.3349e-04
6:43738977 T C 0.347584 1.1698e-04
6:43742579 C T 0.635901 3.8356e-04
6:43742626 C T 0.996443 2.0886e-05
6:43745107 A G 0.629566 2.2533e-04
6:43746169 T C 0.613233 1.7914e-04
6:43746410 T C 0.025012 2.2370e-04
6:43747577 C T 0.736464 8.2047e-06
6:43748439 G T 0.034704 5.7238e-05
6:43750587 C G 0.269654 -1.1757e-05
6:43751037 C T 1.334806 1.0977e-05
6:43751359 T C 0.146335 2.5017e-05
6:43752536 T C 0.278326 -4.3032e-06
6:43753325 A G 0.234937 -1.7142e-04
6:43757082 A T 0.996796 2.6309e-05
6:43757256 G A 0.033548 8.4082e-05
6:43758324 C A 0.310576 7.7487e-06
6:43758873 A G 1.133904 3.2947e-03
6:43759189 A G 0.160473 1.1771e-04
6:43761645 T C 0.105256 5.6167e-05
6:43765300 G A 0.343936 1.1863e-05
6:43765533 G A 1.472822 1.9356e-04
6:43767825 T C 0.083604 -3.6019e-05
6:43769589 C T 0.021938 7.1231e-05
6:43770512 G A 0.759772 9.3674e-07
6:43774721 G A 0.566546 -1.5284e-05
6:43775360 T C 0.031948 -1.5453e-04
6:43781092 G T 0.231990 2.9814e-05
6:43781321 C T 0.285224 -1.7361e-05
6:43784220 G A 0.336750 -2.8528e-05
6:43785741 T C 0.074480 -8.1721e-04
6:43788415 C T 0.608111 -7.4422e-05
6:43795968 T G 1.821094 -1.9349e-05
6:43796181 T C 0.055941 2.3865e-05
6:43801654 T C 0.312663 -3.1768e-05
6:43803247 T C 0.377841 -5.8582e-05
6:43804302 T C 0.194693 -4.1870e-05
6:43806609 A G 1.386355 2.3253e-03
6:43807240 T C 0.020669 -2.1407e-05
6:43807296 A G 0.072409 3.7728e-05
6:43810095 G A 0.035272 3.9337e-06
6:43811762 T C 0.583372 -1.4091e-04
6:43812455 C G 0.045671 -3.0624e-05
6:43819258 G T 0.285152 -1.0950e-05
6:43820609 A G 0.036567 4.8685e-06
6:43823689 C T 0.539152 -1.2520e-04
6:43828134 C A 0.062578 -4.0772e-05
6:43828582 C T 1.010442 5.2514e-04
6:43832512 G A 0.273386 5.5219e-07
6:43833105 C T 1.485756 -9.6208e-06
6:43835886 A G 0.169766 5.9155e-05
6:43836300 A G 0.081851 7.6556e-05
6:43836759 A G 0.392110 -5.6484e-05
6:43839528 A G 0.357919 1.1410e-04
6:43841408 C T 0.040877 -1.2829e-05
6:43842319 T C 0.091108 3.4648e-05
6:43844675 A G 0.193453 4.8813e-04
6:43845220 T C 0.963138 -1.1163e-05
6:43845468 T C 0.056625 1.5340e-05
6:43845981 T C 0.727208 -3.6639e-05
6:43846080 C T 1.570947 -3.4295e-06
6:43846803 A G 0.033207 3.4394e-05
6:43852907 C T 0.252175 1.1162e-05
6:43852926 C A 1.512157 2.3225e-05
6:43853083 A G 0.329632 -1.8658e-04
6:43855023 T G 0.939655 2.2184e-04
6:43857191 G A 0.079985 4.6796e-05
6:43860096 G T 0.677943 -9.0415e-06
6:43860851 C T 0.032474 6.0166e-05
6:43865321 A G 1.616930 2.4416e-05
6:43867233 G T 0.192879 -1.1965e-05
6:43873734 A G 0.090089 1.6996e-05
6:43875449 A G 0.878489 2.7101e-05
6:43876967 C T 0.067233 -3.7536e-05
6:43882612 A G 0.832357 -2.8191e-05
6:43883984 T C 0.068258 -2.7698e-05
6:43885908 C A 0.038709 3.3121e-05
6:43886159 A G 0.547156 1.8089e-05
6:43888710 C T 0.230903 -1.6435e-05
6:43897727 T C 0.463396 -1.7022e-05
6:43899825 T C 0.217774 1.4070e-05
6:43904901 A G 1.171418 9.0833e-06
6:43906255 T C 0.496970 1.9418e-05
6:43909383 T C 0.043201 2.0743e-04
6:43912398 A C 0.221516 -8.3618e-05
6:43913043 T C 0.021010 -3.9803e-05
6:43913175 A G 0.069076 -2.3165e-05
6:43913988 T G 1.463351 -2.1982e-04
6:43914095 T C 0.167994 -1.1889e-04
6:43925778 A G 0.956494 -2.4967e-05
6:43927050 G A 0.959104 -2.4945e-05
6:43927861 T G 0.037891 -4.6055e-05
6:43932519 A G 0.161083 -2.7787e-04
6:43933993 G C 0.040325 -3.1023e-06
6:43934445 G A 0.044908 -1.6119e-05
6:43934662 T C 0.979081 3.6373e-05
6:43935267 C G 0.180762 -1.0279e-04
6:43935452 C T 1.672224 9.4589e-05
6:43936069 G A 0.078268 1.6734e-05
6:43936789 C T 0.184878 -2.7356e-05
6:43939635 A G 0.089742 -6.3370e-05
6:43939804 A G 0.161434 -2.7266e-04
6:43941137 C T 0.096905 -9.4270e-05
6:43947702 A G 0.075107 -5.7436e-05
6:43948623 T C 0.021652 3.0198e-05
6:43950250 G T 0.885759 1.2085e-05
6:43951656 A G 0.444087 -2.7420e-05
6:43952412 A G 0.265580 2.0160e-05
6:43952908 T C 0.106776 -4.7988e-05
6:43957326 T C 0.225252 -6.0561e-05
6:43959008 C T 0.084289 -3.2703e-05
6:43961049 A G 0.055687 -1.4313e-06
6:43964440 G A 0.292926 -8.9574e-05
6:43968412 T C 0.026015 6.8593e-06
6:43968814 G A 0.104783 -8.8485e-05
6:43970720 T C 0.025671 -3.7585e-05
6:43971108 A G 0.025018 1.0087e-04
6:43977200 G A 0.137367 -3.5585e-05
6:43977535 G A 0.274896 -6.9476e-05
6:43979345 C T 0.167724 -1.1261e-04
6:43986555 C T 0.298044 -5.0901e-05
6:43990498 A G 0.316204 -7.9680e-07
6:43995314 C T 0.323761 -7.8831e-05
6:44003030 G A 0.095367 5.1265e-07
6:44004171 A G 0.025288 2.2307e-05
6:44005667 T C 0.130775 -9.4778e-06
6:44008255 G A 0.112131 1.4293e-05
6:44009442 A G 0.064785 -9.2772e-05
6:44015916 A G 0.622435 -5.7219e-05
6:44018156 G T 0.412590 -6.7656e-05
6:44018321 C T 0.020854 1.3199e-05
6:44019730 C T 0.565384 -1.3285e-05
6:44024074 T C 0.050679 -1.9467e-06
6:44024262 A G 0.800094 -1.4620e-05
6:44025275 G A 0.493474 -1.6989e-06
6:44025699 A G 0.266856 3.6745e-05
6:44028306 T C 0.442941 -1.1632e-05
6:44030410 A G 0.073695 6.0747e-05
6:44034691 A C 0.734829 -2.1058e-05
6:44036730 T G 0.118846 -2.7520e-05
6:44040892 C G 0.081689 -8.7062e-05
6:44046143 T C 0.261971 3.2730e-05
6:44049777 T C 0.097707 -3.4920e-05
6:44051221 C T 1.035434 -1.9100e-05
6:44056572 C T 0.046025 -2.9473e-05
6:44056820 C T 0.086538 -4.0904e-05
6:44061129 T C 0.132569 4.4585e-06
6:44061620 C T 0.050874 3.4305e-05
6:44069444 T C 0.041406 3.4158e-05
6:44074504 A G 0.066467 -3.5544e-05
6:44078830 A G 0.485279 -2.3407e-05
6:44092129 G T 0.276833 -7.8687e-05
6:44092537 T C 0.996641 -2.9448e-05
6:44099631 G A 0.024470 -8.7584e-06
6:44104395 C T 0.691530 1.3477e-06
6:44107612 G A 0.811659 -4.1058e-05
6:44115169 A G 0.233363 6.8411e-05
6:44119145 C T 0.567422 1.8025e-05
6:44124508 G A 0.052870 1.9525e-05
6:44124948 T C 0.096535 -5.9098e-05
6:44129894 C G 0.088340 8.8817e-05
6:44133649 A G 0.896525 -8.2807e-05
6:44134720 A G 0.030185 2.7814e-05
6:44138289 T C 1.126234 -1.4481e-04
6:44138491 C T 0.134426 -3.0393e-05
6:44138969 T C 1.009679 -1.6766e-04
6:44140275 G A 1.534601 -4.3866e-05
6:44141088 A G 0.184625 7.1663e-05
6:44144092 T C 0.042250 -3.8339e-05
6:44145899 C G 0.066668 6.5827e-05
6:44147821 G A 0.454048 2.6890e-05
6:44150209 A G 0.479099 1.6860e-05
6:44150285 A G 0.752193 -1.4403e-05
6:44151843 T C 0.047742 4.6331e-06
6:44152068 T C 0.037852 2.1895e-05
6:44155945 C T 0.623824 1.8280e-05
6:44156138 C T 0.024541 -4.2001e-05
6:44156470 G A 0.818007 -8.7418e-06
6:44156509 T C 0.161035 -3.1013e-05
6:44160786 C A 0.124822 3.2409e-06
6:44166399 G A 0.263737 2.6818e-05
6:44169039 T C 0.216229 8.2049e-06
6:44169237 G A 1.071592 2.6444e-04
6:44172337 C T 0.074263 -6.0746e-07
6:44172456 T C 0.036154 -1.2172e-05
6:44172934 C T 0.060374 1.4696e-05
6:44177011 G A 0.031244 -2.2248e-05
6:44182719 T C 0.565725 1.0887e-05
6:44182720 A G 0.291615 -1.8588e-05
6:44184648 T C 0.156293 -1.0296e-05
6:44191920 C A 1.616875 2.5686e-05
6:44194178 A G 0.038014 2.3847e-05
6:44194345 C G 0.416138 -1.9379e-05
6:44197006 G A 0.231740 -1.3276e-05
6:44198362 C T 0.055100 -1.0512e-04
6:44200953 G A 0.778309 -3.2419e-05
6:44203360 A G 0.461358 -2.1837e-05
6:44205888 T C 0.083328 1.0988e-06
6:44215785 C G 1.333241 5.4434e-05
6:44216289 G A 0.164108 -7.8543e-06
6:44217667 T C 0.165059 -2.8985e-05
6:44220076 C T 1.407722 2.0069e-04
6:44223010 T G 0.408666 1.0616e-04
6:44223765 A C 0.035119 3.3742e-05
6:44226433 T C 0.067716 1.0945e-04
6:44227751 A C 0.255538 3.0122e-05
6:44229707 G A 0.435476 -5.0460e-05
6:44230708 A G 0.061458 -1.3667e-05
6:44232074 G A 0.846632 3.5664e-05
6:44232977 A G 0.086064 -3.3013e-05
6:44233921 T C 0.086113 -3.3709e-05
6:44234062 A G 0.037274 3.3042e-05
6:44235690 T G 1.289557 1.2636e-05
6:44240559 T C 1.380558 -1.1632e-06
6:44248257 A G 0.353797 -2.2478e-05
6:44249521 A G 1.942790 -5.1523e-06
6:44255387 T C 0.090956 -3.5086e-05
6:44255459 A G 1.621230 3.1088e-05
6:44266708 C T 0.413356 -7.5189e-06
6:44269193 T C 1.524984 5.0656e-05
6:44269422 C T 0.100229 -1.2219e-05
6:44270870 T C 0.090550 -1.9097e-05
6:44275011 C T 1.943235 1.0276e-05
6:44280609 T C 0.074282 5.3724e-05
6:44280667 T C 0.071705 8.7016e-06
6:44280812 T C 1.112082 2.5822e-05
6:44283895 T C 0.074909 -2.4492e-05
6:44285376 A G 0.873133 7.4853e-05
6:44285907 C T 0.239118 -1.7713e-05
6:44288847 G T 0.188831 1.6991e-05
6:44289451 G A 1.945332 1.3977e-05
6:44289555 G A 0.252208 1.0312e-05
6:44291641 G A 1.153712 2.5661e-05
6:44293703 A G 0.189666 1.2706e-05
6:44300585 A G 1.444886 -5.0231e-05
6:44301202 G T 0.029874 1.0754e-05
6:44302021 T C 0.020705 -4.2100e-05
6:44308306 T G 0.151310 1.9424e-05
6:44310854 A G 0.589393 -6.0819e-05
6:44325742 A T 0.021993 1.7868e-05
6:44329112 T C 1.557698 9.2168e-05
6:44335730 A G 1.415541 5.9743e-05
6:44341980 C T 1.536163 5.7733e-05
6:44352817 G A 0.044132 -8.3224e-06
6:44360014 G T 0.023947 2.8716e-05
6:44361309 A G 0.029247 -2.7308e-06
6:44365886 A G 1.864376 4.3931e-05
6:44371714 T C 0.164553 -2.0830e-05
6:44376630 C T 0.062163 5.6395e-05
6:44382922 A G 0.060390 -2.6618e-05
6:44385441 G A 0.268615 -9.3424e-05
6:44387945 T C 0.044564 -3.1695e-05
6:44399177 G A 0.027628 -7.0927e-05
6:44411948 G A 0.296788 -6.8720e-06
6:44422251 A G 0.685649 -3.7275e-05
6:44425680 A G 1.360674 -6.8534e-05
6:44427028 T C 0.084626 -1.1407e-05
6:44430671 T C 0.099917 1.1858e-04
6:44433330 C A 0.547753 9.3849e-06
6:44433806 A C 0.068914 1.2142e-05
6:44437103 A G 0.057580 4.4855e-06
6:44441552 C T 0.613015 -2.8870e-05
6:44447393 T C 0.097171 6.5859e-05
6:44447598 A G 1.033097 -8.5457e-05
6:44447663 A G 0.081624 1.4775e-05
6:44449216 A G 1.681007 -1.7347e-05
6:44449697 A G 0.774758 4.4547e-05
6:44450111 A C 0.024911 1.2126e-05
6:44452157 T C 1.215654 -1.4827e-05
6:44455120 G A 0.100170 -2.6122e-05
6:44456059 G A 0.234583 -1.5608e-04
6:44456707 C T 0.232909 1.0104e-04
6:44459298 T C 1.228809 -1.7166e-05
6:44461361 C T 1.292546 1.0533e-05
6:44462230 A G 0.800545 -3.8412e-05
6:44464097 T G 1.552842 -6.3171e-06
6:44473677 C G 0.323193 6.5281e-06
6:44475190 C T 0.530252 4.3025e-06
6:44482941 G A 0.611399 -9.5853e-05
6:44483052 A G 1.523033 -2.4817e-05
6:44491249 T G 0.050173 -1.7114e-05
6:44492947 T G 0.063276 -5.5002e-05
6:44494470 T C 0.415778 4.7360e-05
6:44495080 G A 0.147993 -3.6779e-05
6:44496060 A C 0.137753 4.1171e-05
6:44496845 T C 0.157646 1.6548e-05
6:44497558 T C 0.300764 2.2350e-05
6:44499229 T C 0.051403 8.5733e-05
6:44501125 C A 0.153621 1.8536e-05
6:44501873 T G 1.605154 1.8241e-05
6:44501929 A G 0.204469 -9.5947e-06
6:44504892 C T 0.077207 6.2344e-05
6:44507083 A G 0.238073 -2.0538e-05
6:44509453 A G 1.164874 -2.0941e-05
6:44512783 T C 1.736156 -4.4749e-05
6:44516040 A C 0.295750 -5.8118e-05
6:44523643 T G 1.748097 -4.9270e-05
6:44523976 C T 0.034596 -3.2781e-05
6:44524429 G A 0.647193 3.4531e-05
6:44525692 C A 0.142258 -3.9623e-06
6:44527488 G C 0.063815 3.0041e-05
6:44527509 C T 0.243883 5.4943e-05
6:44530927 A G 0.172353 -6.6707e-05
6:44534849 G T 0.146052 -4.0064e-05
6:44538926 G A 0.090664 7.8919e-05
6:44539709 C T 0.156776 4.7343e-05
6:44541885 G C 1.137350 -2.6948e-06
6:44543905 C A 0.710391 -9.6190e-05
6:44546513 T C 0.136370 -1.7941e-05
6:44558295 C T 1.941599 -2.8819e-05
6:44559653 A G 0.950454 -1.2498e-05
6:44566567 T C 1.078667 2.1527e-05
6:44576665 G A 0.742930 1.7049e-05
6:44576730 A G 0.045145 1.9140e-05
6:44580743 T C 0.464341 -5.6378e-06
6:44585273 T C 1.951638 1.7692e-05
6:44586890 G A 0.324591 -2.4695e-07
6:44588693 A G 0.027414 -1.6720e-05
6:44594159 G T 1.352521 -2.7058e-05
6:44596121 C T 0.200837 -1.9665e-05
6:44599680 C T 1.362956 3.2475e-06
6:44601473 C T 0.523481 1.1830e-04
6:44606307 T C 0.091696 -7.7894e-05
6:44609610 G T 0.151807 -7.8172e-05
6:44612411 G A 0.314565 -8.9938e-05
6:44618970 T C 0.032376 4.6122e-05
6:44620289 A G 0.097597 -8.7588e-05
6:44621177 A G 0.053519 6.2146e-06
6:44622298 A C 0.591188 -1.7563e-05
6:44624843 A C 0.044963 -7.4512e-05
6:44626003 T G 0.039517 -1.8646e-05
6:44626520 T C 1.948789 2.7837e-05
6:44626631 G A 0.126227 -5.9524e-05
6:44628260 G T 0.078125 5.4103e-05
6:44631183 C T 0.815700 1.6777e-04
6:44631292 C T 0.417319 -1.8907e-05
6:44633413 A G 0.044671 -4.8016e-05
6:44636390 A G 1.143891 4.2864e-05
6:44637051 A G 0.048076 -2.7469e-05
6:44641148 G T 0.037102 -1.1307e-04
6:44642237 A G 0.024346 8.3229e-05
6:44647952 T C 0.051786 9.7798e-05
6:44651163 C T 0.050692 -1.9421e-05
6:44652272 G A 0.027530 5.7814e-05
6:44654371 A G 0.218202 -1.2594e-05
6:44673398 C T 0.191668 -3.9154e-05
6:44684621 A C 1.180749 -1.0898e-04
6:44685172 G A 0.030546 7.9063e-05
6:44691372 C T 0.662708 -1.4408e-04
6:44697018 C A 0.042347 -1.6666e-06
6:44698708 A G 1.142170 -1.6565e-04
6:44700714 A G 0.399166 1.0274e-05
6:44701025 G C 0.056849 -3.7778e-05
6:44744033 G A 1.078635 -1.4564e-04
6:44771327 T C 0.127048 -5.7567e-05
6:44772710 A G 0.044249 4.3607e-05
6:44775631 A G 0.123796 2.0344e-05
6:44777691 G A 0.603077 -8.2882e-05
6:44791861 T C 0.262267 7.5353e-06
6:44808398 G A 0.130427 -1.4969e-05
6:44810705 C T 0.082403 1.7582e-05
6:44813045 G T 0.032298 -9.1897e-06
6:44825965 A G 0.136130 -1.5493e-05
6:44837356 G T 0.843678 -7.9079e-05
6:44860092 A G 0.041283 2.2795e-05
6:44879988 A C 0.022039 -5.2829e-05
6:44880197 A G 0.025995 6.3135e-05
6:44880557 G A 0.052997 -8.3377e-05
6:44880881 C T 1.014048 -8.7830e-05
6:44880937 G T 0.028245 7.1626e-05
6:44885624 A G 0.041990 8.6689e-05
6:44903134 G A 0.068063 -2.3336e-05
6:44903427 C T 0.074191 -1.4698e-05
6:44908979 G T 0.134520 3.0959e-05
6:44915656 G A 0.041357 3.2571e-05
6:44946506 A T 0.411240 -4.4442e-06
6:44949312 G A 0.041984 4.8243e-05
6:44989066 C A 0.046395 -8.6321e-05
6:45011305 T G 1.912923 7.0947e-05
6:45012381 C T 0.816174 1.0007e-04
6:45017561 C A 0.054444 -8.4401e-05
6:45019455 A G 0.030624 6.2855e-05
6:45039290 C T 0.069699 8.5177e-07
6:45065533 A C 0.079560 1.5144e-05
6:45074654 G A 0.043169 1.6472e-05
6:45076465 T C 0.033045 -3.7891e-05
6:45079507 T C 0.043811 3.6812e-05
6:45086913 A C 0.070189 -1.6189e-05
6:45095163 C A 0.793823 1.5862e-04
6:45101282 C T 0.040143 -3.2719e-05
6:45101370 A G 0.030916 -6.3144e-05
6:45107050 A G 0.056466 -3.0914e-05
6:45118168 C T 0.135646 -1.0144e-05
6:45121948 C A 1.765994 -1.8416e-05
6:45123583 A G 0.071679 -1.8228e-04
6:45142929 G T 0.096798 8.1001e-07
6:45143329 A G 1.726033 -2.8502e-05
6:45153183 T G 0.100615 1.6257e-05
6:45156514 T C 0.050199 -5.9008e-05
6:45172289 G A 0.813814 9.9431e-05
6:45173641 A C 0.027543 7.5935e-05
6:45183065 A C 0.021967 -5.1081e-05
6:45187192 T C 0.042678 1.5643e-05
6:45190137 C T 0.043513 -7.9806e-05
6:45199565 C T 1.074357 5.4577e-05
6:45203371 A G 0.080722 1.5645e-05
6:45203515 A G 0.032818 -4.9990e-06
6:45207920 A G 0.045733 -1.1893e-05
6:45224938 C T 0.060796 6.9188e-05
6:45246577 T C 0.208695 3.2811e-05
6:45248432 A G 0.185699 5.9353e-06
6:45269814 T G 1.934296 2.7729e-05
6:45290634 A G 0.033087 -3.7693e-05
6:45291185 A C 0.026589 7.4340e-05
6:45293110 A G 0.073533 5.7585e-05
6:45309183 A C 0.083185 -7.2999e-06
6:45310525 C T 0.262069 7.7943e-07
6:45345248 C A 1.224346 -6.2542e-05
6:45349497 A G 0.238819 1.9200e-05
6:45349877 G A 0.647781 -1.0348e-04
6:45351443 C A 0.063425 1.1694e-04
6:45355544 A G 0.041643 4.0007e-05
6:45355893 G A 0.136042 -2.2073e-05
6:45365687 C T 0.194365 5.2359e-05
6:45371659 T C 0.040247 3.0939e-06
6:45376221 A G 0.197037 -5.0788e-05
6:45386096 T C 0.194881 4.5143e-05
6:45387495 G T 0.525293 -1.0625e-04
6:45388089 A G 0.024979 1.0192e-04
6:45391943 G T 1.728269 -1.0054e-05
6:45396544 C T 1.871682 -4.3018e-05
6:45397306 T C 0.051023 7.5021e-06
6:45398531 T C 0.073903 -3.4732e-05
6:45408757 T C 0.114802 -1.4358e-06
6:45410323 A G 0.084802 1.7646e-05
6:45417021 C T 0.095370 2.5197e-05
6:45441056 A C 0.057972 8.7608e-05
6:45444061 T C 0.700388 -3.2485e-05
6:45469761 C G 0.110067 -6.1779e-05
6:45473256 C T 0.391824 -2.2891e-06
6:45482458 G A 0.217491 -4.0750e-05
6:45490218 T C 0.571457 -8.3001e-05
6:45498337 T C 0.285785 4.0715e-05
6:45500266 T C 0.511063 -5.1955e-05
6:45507101 A G 0.186498 -1.5543e-05
6:45512358 G C 0.073877 -2.0185e-05
6:45523412 G A 1.038547 -4.2746e-05
6:45523928 T C 1.948970 -6.3843e-05
6:45524946 G A 0.796589 -7.2867e-05
6:45525349 C G 0.035057 1.8259e-04
6:45526942 T G 0.486094 -3.7369e-05
6:45529755 G A 0.053694 3.0452e-05
6:45529977 A C 0.946293 -1.4021e-04
6:45532806 T C 0.205797 -2.2381e-05
6:45533153 G A 0.435833 -2.5921e-04
6:45541997 C T 0.039030 5.6812e-05
6:45544214 C T 0.667083 -1.0244e-04
6:45549899 T C 0.270806 7.2752e-06
6:45553288 T C 0.149012 -2.7363e-05
6:45575995 T G 0.025112 4.2484e-05
6:45578221 C T 0.141343 8.2336e-06
6:45583943 A G 0.095688 -4.5064e-05
6:45585471 T C 0.062137 -2.5496e-05
6:45586572 T G 0.045775 6.4001e-05
6:45587779 T C 0.531700 -4.6973e-04
6:45593732 G T 0.329645 -1.6048e-04
6:45598720 T G 0.202369 -5.4030e-05
6:45609559 A G 0.031159 1.0899e-06
6:45610111 A C 0.114091 -3.3864e-05
6:45621563 T C 0.020140 2.5462e-05
6:45623578 G A 0.022590 1.1583e-05
6:45625610 T C 0.112206 -2.8865e-05
6:45626120 T C 0.160749 -6.1700e-05
6:45635205 T C 0.049803 7.6009e-05
6:45644768 A G 0.055269 -8.1118e-05
6:45664559 T C 0.174855 -8.8612e-05
6:45666491 T G 0.038352 3.4924e-05
6:45676828 G A 0.031409 -1.3176e-05
6:45676900 A G 0.026745 6.8628e-05
6:45677886 C T 0.059449 1.9483e-05
6:45682474 T C 0.042360 1.3969e-05
6:45685320 T C 0.098733 9.9330e-05
6:45686470 C A 1.351515 5.0442e-05
6:45689706 C T 0.050958 -9.1384e-06
6:45696788 G A 1.657417 -7.6366e-07
6:45697885 T C 0.248371 -2.0382e-05
6:45701338 A G 1.595141 9.5548e-06
6:45705862 A G 0.234934 2.5102e-05
6:45706231 C A 0.031448 2.3143e-05
6:45711373 T G 0.349350 7.4277e-06
6:45712079 A C 0.030711 -4.8293e-05
6:45712824 C T 0.770688 2.8459e-05
6:45726071 C T 0.027206 -5.8391e-05
6:45729657 A G 0.098307 6.8200e-06
6:45730989 A G 0.474581 -4.4137e-05
6:45734004 A G 0.730343 4.8592e-05
6:45742625 T C 0.048154 2.4848e-05
6:45742902 T C 0.030254 -1.6304e-05
6:45747003 G C 0.088369 6.9721e-05
6:45750918 C T 0.035940 1.4515e-04
6:45752629 A G 0.759052 -3.7829e-05
6:45755511 G T 0.054347 9.4709e-05
6:45760611 C T 0.080699 1.6047e-05
6:45763293 A G 0.137308 -1.6844e-05
6:45764178 A G 0.760068 2.0413e-05
6:45764513 A C 0.047407 -2.1623e-05
6:45764845 T G 0.595738 9.6963e-06
6:45765360 A G 0.089963 1.6943e-05
6:45766065 A G 0.035892 -8.3049e-05
6:45768251 C T 1.524267 9.2933e-05
6:45771793 G A 0.102981 4.6658e-05
6:45772654 G A 0.090849 -1.3279e-05
6:45774125 T C 0.053406 1.0609e-04
6:45777245 G A 1.574303 5.3734e-05
6:45779990 C T 0.126760 -4.9558e-05
6:45787468 C T 0.956552 1.8681e-05
6:45789698 G C 0.186128 -1.2364e-04
6:45791740 C G 0.069219 -3.3464e-05
6:45791798 T G 1.742287 1.0740e-04
6:45795876 T C 0.070839 2.9687e-05
6:45796058 G A 0.168779 -5.8162e-05
6:45803296 A G 1.348724 1.5829e-04
6:45805539 G A 0.236307 -4.6545e-05
6:45806448 A G 0.373450 3.2399e-06
6:45807537 G A 0.097983 6.1096e-05
6:45807896 C T 0.234308 -4.5721e-05
6:45809945 C A 0.049916 2.4144e-05
6:45811913 A G 0.025265 2.3787e-05
6:45812929 A G 0.431980 7.9979e-06
6:45820405 C T 1.563560 -3.5406e-06
6:45822614 C A 0.742128 3.1056e-05
6:45824539 T C 0.466090 -6.8066e-05
6:45826976 T C 0.032396 1.0053e-06
6:45830465 C T 1.700810 -1.0870e-05
6:45833666 A C 0.341985 -2.0835e-07
6:45841470 A G 0.022821 -3.4371e-05
6:45843864 C T 0.771817 4.6154e-05
6:45853473 A G 0.075594 -5.2856e-05
6:45854134 T C 0.035849 5.8212e-05
6:45855514 T C 1.245723 9.6164e-06
6:45860862 T C 0.941593 6.3978e-05
6:45861224 C T 0.055045 7.8105e-05
6:45867872 A C 0.111634 4.6550e-05
6:45876843 C G 0.132440 -3.1097e-05
6:45885061 T G 0.111151 4.2773e-05
6:45886605 A G 0.077327 3.5614e-04
6:45887028 G T 0.785862 2.0602e-05
6:45889665 T C 1.517766 1.5833e-05
6:45894898 C T 0.028290 3.9890e-05
6:45895095 C T 0.673578 1.4520e-05
6:45898314 G A 0.606797 2.4908e-05
6:45898561 C A 0.023447 -6.0088e-06
6:45916478 A G 0.034431 -8.1478e-06
6:45916999 T G 0.061374 4.2649e-06
6:45919758 A G 1.264100 -1.7134e-05
6:45920934 A G 1.821779 4.4208e-05
6:45921312 T C 0.044103 2.6476e-05
6:45926601 C A 0.094744 4.9670e-05
6:45928727 C T 0.701501 -2.1947e-07
6:45930895 C G 1.264844 3.8156e-06
6:45932160 G A 0.737938 3.5370e-05
6:45932528 G A 0.131888 7.6567e-06
6:45935179 T C 0.054912 2.6770e-05
6:45935853 A G 0.051461 9.3755e-05
6:45936288 C T 0.092867 -1.2273e-05
6:45947467 A G 0.571058 3.3366e-05
6:45959767 T C 1.111063 5.8312e-05
6:45965345 A G 0.405320 6.7789e-05
6:45966506 C A 0.706675 8.7134e-06
6:45989952 C T 0.062536 4.4307e-05
6:45990125 C A 0.039894 -7.0134e-06
6:45994063 G A 0.264172 -2.1629e-05
6:45996913 A G 0.128938 4.5364e-05
6:46000630 T C 0.087035 -1.7990e-05
6:46001357 T C 1.137211 -1.0080e-05
6:46008715 T G 0.030494 -1.4820e-05
6:46014684 G A 0.130112 -6.2889e-05
6:46018287 G A 0.447080 5.9716e-06
6:46019116 C T 0.376566 -2.0100e-05
6:46021223 T C 0.280449 -2.8395e-05
6:46023735 G A 1.328821 -2.6187e-05
6:46025650 C T 0.037411 -1.7129e-05
6:46025834 G T 1.337824 -2.1827e-05
6:46028186 C T 0.885175 1.1037e-05
6:46028327 A G 0.076577 2.5563e-05
6:46030130 T C 0.163537 1.0287e-04
6:46031194 A G 0.081644 -5.7166e-06
6:46034434 C A 0.736659 5.1615e-05
6:46034726 T C 0.596478 2.8170e-05
6:46036351 T C 0.050734 -4.1065e-05
6:46040795 C T 0.076269 -9.7915e-05
6:46040887 A G 0.278112 9.1329e-06
6:46043561 G A 0.668398 4.7654e-05
6:46045136 T C 0.143070 -3.9702e-05
6:46047458 T C 0.319268 -8.6306e-06
6:46047640 C T 0.098668 1.6856e-05
6:46048120 T G 0.089463 2.9309e-05
6:46050770 T C 0.313163 -7.5372e-06
6:46054285 T C 0.107538 -1.4807e-05
6:46070407 T C 1.288849 -4.3614e-06
6:46076068 A G 0.040718 6.1324e-05
6:46078540 A G 1.182077 1.7178e-06
6:46080876 A T 0.738331 1.8292e-05
6:46082435 A G 0.024564 -6.0074e-05
6:46119325 T C 0.128850 -1.5754e-05
6:46128688 C G 1.053062 1.4277e-05
6:46128794 T C 0.221266 2.6574e-05
6:46135283 G A 0.103273 -1.6608e-05
6:46135884 G C 0.103712 -2.5048e-05
6:46135984 T G 1.043646 1.0224e-06
6:46136394 C T 0.052620 2.5532e-05
6:46138158 C A 0.106347 1.2591e-05
6:46140679 G A 0.042013 2.6154e-05
6:46145899 T C 1.208630 -1.3902e-05
6:46150596 G A 0.758675 -9.6482e-07
6:46151231 T C 0.504507 3.1316e-05
6:46152939 C T 0.357935 -3.1464e-05
6:46158097 A C 0.039608 2.2654e-05
6:46160391 T A 1.153868 9.8629e-06
6:46161193 T C 0.083182 4.6200e-05
6:46161767 T G 0.235713 -2.8833e-05
6:46162897 T G 0.075217 3.4492e-05
6:46169554 T C 0.024587 -2.6942e-05
6:46175208 T C 0.082072 1.4001e-04
6:46175989 A G 0.072757 -4.9231e-05
6:46176443 T C 0.031451 2.3348e-05
6:46177191 A G 0.323391 -2.8298e-06
6:46178646 T C 0.354595 4.0168e-05
6:46190236 C T 0.059121 6.8971e-05
6:46198999 A G 0.048651 -1.2772e-04
6:46200634 A G 0.061293 -4.8183e-05
6:46201084 T G 0.372765 1.3700e-05
6:46204479 A G 0.035528 1.1599e-04
6:46204870 C T 1.070615 2.4168e-05
6:46218990 G A 0.027446 -3.9415e-05
6:46228664 G A 0.026605 -3.1829e-05
6:46234899 G A 1.648644 -8.6561e-07
6:46244474 A G 0.061660 1.1039e-04
6:46245307 C T 0.033016 6.9449e-05
6:46247207 G C 0.075081 1.0747e-05
6:46249662 C T 0.145913 -5.9768e-05
6:46252463 C T 0.123241 -4.0750e-05
6:46262289 A G 0.071199 -1.1124e-04
6:46271560 G T 0.050757 -2.9580e-05
6:46274779 C T 1.637222 -2.2009e-06
6:46295502 A G 0.063633 -7.9643e-05
6:46297341 A C 0.024291 4.5161e-05
6:46297348 T C 0.205183 1.0287e-05
6:46297520 T C 1.928301 2.9618e-05
6:46309619 T C 1.019919 -1.1462e-04
6:46321730 A G 0.048767 -1.4811e-05
6:46333852 T C 0.024937 -8.8647e-06
6:46340009 T G 0.077664 8.6183e-06
6:46369642 A G 0.025499 -1.3069e-05
6:46375132 C T 0.062351 8.9512e-05
6:46375320 C T 0.067541 -6.6935e-05
6:46378160 T C 0.039134 2.0014e-05
6:46378269 A C 0.186975 6.1524e-05
6:46381851 C T 0.094941 2.0230e-04
6:46382877 A G 0.037187 6.4007e-05
6:46392555 A G 0.063253 1.4975e-04
6:46397095 G A 0.117081 -2.8324e-05
6:46401170 G A 0.958230 -4.1495e-05
6:46404459 G A 0.033058 -4.4551e-05
6:46411108 A G 0.477755 -9.0935e-05
6:46423922 A G 1.088239 -6.4311e-06
6:46425440 C G 0.062539 -4.6383e-06
6:46429665 T C 1.063308 -5.2308e-06
6:46429960 A G 0.025736 -1.9122e-05
6:46430285 T C 0.037953 9.8850e-06
6:46433812 T C 0.676249 2.5303e-06
6:46434923 C T 1.079774 -3.8381e-05
6:46437221 G A 1.655924 6.9835e-06
6:46439627 T C 0.030763 6.8095e-05
6:46441893 G C 0.117954 8.1201e-05
6:46446299 G A 0.073867 -6.4282e-06
6:46454250 A G 0.058628 2.1420e-06
6:46454488 G A 0.078275 6.2307e-05
6:46461381 T C 0.060322 -1.5883e-04
6:46467013 G A 0.063893 9.1731e-05
6:46468340 T C 0.047420 1.6399e-05
6:46477260 C T 0.052903 2.0020e-04
6:46485635 T G 1.125698 1.1065e-05
6:46486527 G A 0.030117 -8.4176e-05
6:46490222 A G 0.143813 -5.6632e-05
6:46509115 A C 0.045775 -1.3854e-04
6:46515565 C A 0.484623 -1.4517e-05
6:46516667 T C 0.076009 -3.7505e-05
6:46521339 A G 0.396394 -1.1950e-04
6:46529604 C G 0.360525 4.6816e-05
6:46539252 A C 0.101900 -3.3921e-05
6:46542833 G T 0.029861 -7.5139e-05
6:46563817 T A 0.484876 3.7792e-05
6:46570638 T C 0.046979 -4.8364e-05
6:46579442 A C 0.053626 3.5134e-05
6:46587650 T C 0.328499 3.9690e-05
6:46593224 G A 0.041286 -5.1211e-06
6:46597508 C T 0.053961 4.9553e-05
6:46603687 A G 0.499411 7.4640e-06
6:46609905 T C 0.449978 -4.1065e-04
6:46612653 T C 1.869034 -4.3778e-05
6:46617804 T C 0.056083 -8.8867e-05
6:46618800 G A 0.034330 8.2587e-05
6:46620252 G C 0.444574 -2.3769e-05
6:46625635 T C 0.450004 -2.1810e-05
6:46632594 C T 0.116195 4.9739e-05
6:46644875 T C 0.553868 -5.5856e-05
6:46652385 T C 0.124634 9.6911e-05
6:46654174 A C 0.035564 -6.9015e-05
6:46656557 T C 0.087639 -2.3024e-04
6:46657057 G A 1.614694 3.8040e-05
6:46658905 G C 0.651082 -4.8863e-05
6:46659663 T C 0.173557 2.9959e-05
6:46663455 A G 0.074214 -1.6945e-05
6:46675025 A C 1.610821 3.6476e-05
6:46679303 G A 0.094945 7.2503e-06
6:46681519 G C 0.083903 -3.1947e-05
6:46684222 T C 0.505003 -1.2238e-04
6:46696593 A G 1.801980 -2.8022e-05
6:46713394 G A 0.390792 -9.6097e-06
6:46715661 A G 0.054428 -2.4737e-05
6:46720800 T G 0.149610 6.5790e-05
6:46722334 C T 1.322936 -2.6872e-05
6:46726500 A C 0.218689 1.4058e-05
6:46726915 A C 0.035752 -1.3909e-05
6:46727772 C G 0.405424 -1.3307e-05
6:46728267 G A 0.046281 -7.6304e-06
6:46739407 T C 0.065188 6.6567e-05
6:46745678 G T 0.188861 -6.2975e-05
6:46751163 G A 0.217611 1.7946e-05
6:46756520 C T 0.092231 -8.7710e-05
6:46762757 T C 0.035953 -3.3548e-05
6:46763963 T C 0.681507 1.3853e-05
6:46767688 A G 0.175371 4.3395e-05
6:46791616 C T 0.033577 4.1621e-05
6:46801071 T G 0.775108 2.7856e-05
6:46801219 A G 0.064730 5.2085e-05
6:46801663 G A 0.059303 -4.9438e-05
6:46803102 G A 0.485954 6.4315e-05
6:46806068 G A 1.258693 1.7867e-04
6:46806766 A G 0.061741 7.1742e-05
6:46806809 T C 0.709077 5.0455e-05
6:46817550 T C 0.472916 -1.7737e-05
6:46822318 C T 0.085405 8.3529e-05
6:46827239 T C 0.387832 -5.1723e-07
6:46829816 C T 1.490849 2.4567e-05
6:46831447 T C 0.026209 -6.8767e-06
6:46832073 A C 0.041023 -8.2437e-05
6:46832968 G A 0.240877 -5.1801e-06
6:46834130 A G 0.392733 1.5134e-06
6:46834685 A G 1.883779 6.3717e-05
6:46835497 T C 0.050114 -1.9379e-05
6:46839475 A G 0.155361 -3.7176e-05
6:46840761 T C 0.235093 2.0937e-05
6:46841806 A C 1.606459 1.0596e-04
6:46854163 C T 0.242188 2.3726e-04
6:46854630 T A 1.754572 2.2263e-04
6:46858993 T C 0.127493 3.4058e-05
6:46862341 C A 0.049975 1.0276e-04
6:46862960 T G 0.053818 -2.6090e-05
6:46867217 T C 0.086197 3.6139e-05
6:46867771 T C 0.022467 -6.1725e-06
6:46871104 A G 0.099950 -5.0555e-05
6:46876243 T C 0.274607 -2.2262e-05
6:46879000 C T 1.817676 1.1320e-04
6:46884288 C T 0.950914 3.1946e-05
6:46893146 T A 0.053081 2.2858e-05
6:46893216 A G 0.302738 6.7854e-05
6:46895410 C T 0.046697 -2.6479e-05
6:46910117 A G 0.062218 -4.6914e-05
6:46911131 G A 0.205579 -1.9377e-05
6:46913893 C T 1.153816 -7.0971e-06
6:46914521 T G 0.276756 -1.9973e-05
6:46918018 C T 0.222490 5.6339e-05
6:46929168 A G 0.049014 -3.9586e-05
6:46930967 C T 0.225765 9.3728e-05
6:46934656 T C 0.072828 1.6044e-05
6:46934685 A C 0.078388 4.4606e-06
6:46939341 A G 0.098126 -6.7555e-06
6:46939471 A G 0.063052 -8.0318e-05
6:46940988 G A 0.100472 3.8756e-05
6:46943893 G A 0.884399 -1.0705e-05
6:46952217 T C 0.022853 3.9389e-05
6:46954538 A G 0.063649 -2.7380e-05
6:46954838 A G 0.099609 5.6151e-06
6:46957426 A C 0.549681 -8.6446e-05
6:46961786 C T 0.043568 -1.8729e-05
6:46977783 T C 0.075129 -1.0283e-04
6:46982809 G T 0.471377 -5.0350e-05
6:46982972 T G 0.081433 1.1541e-05
6:46986916 A G 1.771749 -8.4822e-05
6:46994505 T C 0.040510 1.1957e-05
6:46998077 T C 0.044165 1.3182e-06
6:47012079 G C 0.054220 9.7151e-05
6:47016925 T G 0.081760 -5.3843e-05
6:47017240 A G 0.046570 -8.9222e-06
6:47020081 T G 0.173057 -1.6794e-05
6:47021882 C T 1.390659 2.3311e-05
6:47029413 A G 0.093332 7.4681e-05
6:47029979 A C 0.097184 1.3794e-04
6:47037634 C G 0.051617 1.1939e-04
6:47045015 T G 0.159581 -8.2278e-05
6:47046061 G A 0.071017 5.9058e-05
6:47051338 G A 0.063224 -1.3382e-04
6:47058569 T C 0.357672 8.7148e-05
6:47070401 G A 1.704244 -1.6103e-05
6:47071198 T C 0.021750 -5.5338e-05
6:47078362 T C 0.162177 -3.8611e-05
6:47080558 A G 0.054866 -1.1205e-04
6:47080721 A G 0.652679 -3.5411e-06
6:47081176 C T 0.074789 -4.3833e-05
6:47082689 G A 0.233447 6.1452e-05
6:47084895 A G 0.068310 1.4296e-05
6:47104856 C T 1.105231 4.9989e-05
6:47109876 T C 0.448001 1.3079e-05
6:47119857 G A 0.269190 3.2860e-06
6:47120753 G A 0.257875 -2.2594e-05
6:47121275 G A 0.280462 1.1702e-04
6:47125323 C T 0.715302 -3.0731e-05
6:47131088 C T 0.269440 1.6486e-05
6:47131205 C T 0.074143 1.0154e-04
6:47142540 G C 0.109051 1.1182e-04
6:47153167 G A 1.062124 -3.9870e-05
6:47153869 T G 0.349960 -9.9909e-06
6:47155275 A G 0.127272 3.2709e-05
6:47164134 T C 0.053922 -4.8555e-06
6:47166187 G A 0.039686 -4.7092e-05
6:47168940 C A 0.130405 2.6347e-05
6:47170030 G A 0.032581 1.0828e-05
6:47193893 T C 0.227313 -1.7238e-05
6:47203757 G A 0.443526 -8.8432e-06
6:47213859 T G 0.177698 -1.8105e-05
6:47220224 A G 0.105659 8.8778e-06
6:47220926 G C 0.044506 -9.3619e-05
6:47224903 A C 0.076833 -5.8093e-05
6:47225496 C T 0.138305 -3.1533e-05
6:47228836 A C 0.897509 1.2918e-06
6:47228912 A G 1.688924 -5.8395e-05
6:47230615 G A 0.186968 -2.2913e-05
6:47231370 C A 0.730379 -1.1198e-04
6:47234117 C T 0.202885 -1.0337e-04
6:47236917 T C 0.110109 2.6491e-06
6:47237284 C T 0.110300 3.3574e-05
6:47250745 T C 0.060498 2.6085e-05
6:47259602 T C 0.043678 4.2659e-05
6:47260961 A G 0.040942 1.2621e-04
6:47265153 T C 0.049008 7.8874e-06
6:47269370 T C 0.237346 -2.6071e-05
6:47273038 G A 0.043902 -6.4735e-06
6:47278257 G A 0.526383 2.6022e-05
6:47279229 T G 0.049352 -2.1300e-05
6:47279515 G A 0.021172 -4.9225e-05
6:47292046 G A 0.046177 7.0251e-06
6:47297618 T C 0.052130 4.2453e-05
6:47303011 G T 0.719895 3.0925e-05
6:47304111 T G 0.032000 2.2454e-04
6:47305117 A G 0.041361 -4.1229e-05
6:47305301 C T 0.812921 9.1879e-06
6:47305805 A G 0.134394 -3.6376e-05
6:47310630 T G 0.188078 -9.3044e-05
6:47311248 T C 0.543261 3.8112e-05
6:47311611 G A 1.097856 2.7109e-05
6:47311798 T C 0.050196 -3.3209e-05
6:47312018 T C 0.045246 -3.4180e-05
6:47315363 G A 0.029715 2.7810e-05
6:47318885 A G 0.959438 -5.9140e-05
6:47320386 A G 0.212204 -3.4172e-04
6:47325161 T C 0.142245 -1.4782e-05
6:47331042 A G 0.648569 -2.8063e-05
6:47331170 T C 0.068521 1.1535e-04
6:47344280 T C 0.205722 -2.5638e-05
6:47346320 A C 1.070436 -3.0404e-04
6:47347709 C T 0.147633 -9.1050e-05
6:47348179 T C 0.036800 7.8146e-05
6:47355493 A G 0.140229 -1.9231e-05
6:47357871 T C 0.026411 1.3332e-04
6:47369341 A G 0.873516 1.1388e-04
6:47378390 A G 1.269313 2.1424e-04
6:47397179 T C 0.962223 1.0168e-05
6:47399300 C T 0.053815 -4.2501e-05
6:47403230 A G 0.071637 -1.3013e-05
6:47405390 C A 0.125276 1.3747e-05
6:47410478 G A 1.122232 3.5765e-05
6:47413719 A C 0.063708 2.4985e-05
6:47419114 T C 0.031734 9.4153e-05
6:47426845 A G 0.023022 -6.6159e-05
6:47427471 A C 0.062078 -2.4927e-05
6:47451883 T C 0.552167 -1.9210e-05
6:47461913 A C 0.553157 -2.0802e-05
6:47462615 C T 1.856181 -1.3053e-04
6:47463654 G A 0.061156 1.2116e-05
6:47488387 A G 1.377020 -2.3696e-06
6:47504513 G A 0.097678 -8.8708e-07
6:47507156 A C 0.086314 -1.8285e-05
6:47528922 G A 0.095571 -1.7389e-05
6:47537142 A G 0.178786 -2.0958e-05
6:47538130 G A 0.822461 1.8297e-05
6:47547820 A G 0.469358 -2.6774e-05
6:47549629 G A 0.580707 2.5352e-05
6:47556033 A G 0.215375 -6.7966e-06
6:47561831 G A 0.127276 1.8910e-05
6:47578144 A G 0.071643 -1.1290e-04
6:47599978 C T 0.251461 1.9217e-05
6:47622634 A G 0.029614 2.8035e-05
6:47623433 A G 0.093341 -2.4383e-04
6:47624299 G A 1.360171 -3.0007e-05
6:47625395 A G 0.066483 -4.9011e-05
6:47627513 A G 0.044120 4.4630e-05
6:47627655 A G 0.836502 1.1109e-05
6:47628558 A G 0.523718 -5.3326e-05
6:47646748 C T 0.436378 2.6336e-05
6:47648033 G A 0.034421 9.1714e-05
6:47649265 A T 0.723183 -9.4823e-06
6:47652652 T G 1.273753 9.1074e-06
6:47665293 A G 0.021029 -2.6162e-04
6:47668093 G A 0.082458 1.5152e-04
6:47676034 C T 0.043590 1.5948e-04
6:47676184 C T 0.100521 -2.0700e-05
6:47682212 A G 0.033457 -9.7003e-06
6:47682604 C A 1.761440 4.3663e-05
6:47682949 T C 0.093140 -3.8716e-05
6:47692541 A G 0.437573 3.5232e-06
6:47693452 T C 1.510502 -4.4576e-05
6:47702541 T C 0.132436 -1.0251e-05
6:47702568 C T 1.761888 4.4016e-05
6:47705391 G T 0.056505 7.9206e-06
6:47709696 A C 0.838712 -3.7535e-05
6:47712276 C T 0.621724 1.0765e-04
6:47714073 A G 1.266765 -5.6391e-05
6:47717723 A G 0.075246 7.0329e-05
6:47721600 G A 0.156952 -1.4618e-04
6:47732878 C T 0.103527 -7.9766e-05
6:47734706 T C 0.127928 -1.2404e-04
6:47739785 C T 0.636774 -5.8916e-06
6:47744323 G A 0.113556 -7.8262e-05
6:47748745 C T 0.164076 -8.4540e-05
6:47753949 C T 1.654376 8.9040e-05
6:47755080 C T 0.544439 4.5131e-06
6:47759123 C A 0.069164 -6.3299e-05
6:47761751 G A 0.112845 -9.2390e-05
6:47766130 A C 0.306373 -1.3742e-04
6:47768443 A G 0.071050 -1.8451e-05
6:47780081 C T 0.550639 -9.9598e-05
6:47781081 G A 0.138847 -2.9163e-05
6:47795949 T C 0.297749 -8.2065e-05
6:47805900 C A 0.144783 -5.0638e-05
6:47809594 C T 0.145238 5.9060e-06
6:47811591 C T 0.029403 1.1147e-06
6:47815384 A C 0.021276 6.9530e-05
6:47820803 A G 0.079758 -1.4171e-05
6:47824080 G A 1.008854 3.2552e-05
6:47831463 A G 0.024710 -4.8951e-05
6:47843484 G A 0.228874 -9.3898e-05
6:47846603 T C 0.079807 -1.9292e-05
6:47847179 G A 1.474905 -4.4653e-05
6:47849195 A C 0.210445 -1.4863e-08
6:47854452 G A 1.360171 -8.9501e-06
6:47862374 A G 0.042217 2.8807e-05
6:47863340 A G 0.023288 -4.0488e-05
6:47865221 T C 0.061001 6.1691e-05
6:47880639 C T 0.101394 -5.9760e-05
6:47883454 G A 0.037183 2.4627e-05
6:47883902 G A 1.228287 2.0443e-06
6:47888700 T C 0.431029 -3.1249e-05
6:47895833 G A 0.054532 3.1240e-05
6:47896093 C T 0.228358 -1.1234e-04
6:47899070 T C 0.038056 8.7779e-06
6:47900771 G T 0.050296 -2.7355e-05
6:47908664 T C 0.039712 1.9353e-05
6:47909123 C T 0.060670 2.6074e-06
6:47909296 A G 0.077963 2.9915e-05
6:47916644 A C 0.180954 1.1047e-05
6:47931715 G A 0.098810 4.2091e-05
6:47936507 G A 0.058488 9.0941e-05
6:47941339 A G 1.454149 -6.9884e-05
6:47941768 T C 0.028021 -9.4375e-05
6:47945538 A G 0.045531 6.0207e-05
6:47946823 C T 0.525007 -5.1160e-05
6:47950814 T G 0.045363 2.5267e-05
6:47962978 A G 0.128223 -5.8797e-05
6:47963028 T C 0.044126 6.5476e-05
6:47963249 C T 0.329408 1.3228e-04
6:47966961 C T 0.080819 5.2243e-05
6:47968236 C A 0.436943 1.6682e-05
6:47975064 T C 0.033026 1.2393e-05
6:47977481 C T 0.440293 2.0682e-05
6:47982985 C T 0.334644 1.8223e-04
6:47984046 A T 0.344274 1.4586e-05
6:47989087 T C 0.038115 -7.2409e-05
6:47991073 T C 1.153057 -5.5174e-06
6:47992479 T C 0.158743 -7.8913e-06
6:47993952 T C 0.090579 2.2924e-05
6:48013978 T C 0.788877 2.0974e-05
6:48029847 T C 0.124608 -1.5702e-04
6:48042660 G A 0.040267 4.4077e-05
6:48042929 G A 0.250127 2.0839e-05
6:48047369 A G 0.468430 1.1722e-04
6:48056902 G A 0.343660 -8.0540e-05
6:48067552 T G 1.922543 -5.9690e-05
6:48068766 G A 0.298427 3.4204e-05
6:48081464 T C 0.311852 -5.0552e-05
6:48086262 G T 0.098551 4.5451e-05
6:48087812 C G 0.530249 1.4978e-04
6:48089222 A C 0.557400 -4.8696e-05
6:48091628 G A 1.087265 2.0063e-05
6:48094139 A G 0.248907 -7.0037e-06
6:48097076 T C 0.030556 -6.1552e-06
6:48100840 T C 0.556987 1.0713e-04
6:48101059 G A 1.931644 -3.0790e-05
6:48102631 C A 0.284367 -3.2282e-05
6:48111666 A G 0.025904 3.2653e-05
6:48124869 A G 0.032217 5.4034e-05
6:48131332 A G 0.186387 1.0931e-04
6:48140970 A G 0.034278 1.5940e-05
6:48150119 C T 0.255045 -1.0472e-04
6:48155623 C T 0.846369 2.0295e-05
6:48200892 C A 0.202444 -8.1005e-05
6:48223537 C T 0.090209 1.2708e-05
6:48230854 A G 0.052591 -1.3645e-04
6:48231791 C T 0.026505 -2.1085e-05
6:48246688 A C 0.062981 -4.7161e-06
6:48247897 A G 0.306136 3.2873e-05
6:48249371 A C 0.022986 6.8686e-05
6:48258102 G T 0.069709 2.1923e-06
6:48259091 C T 0.025878 -4.4349e-05
6:48281217 C A 1.543280 -1.6660e-07
6:48282957 C A 1.865366 -2.4528e-05
6:48288144 A G 0.612045 -1.4793e-04
6:48289051 T C 0.027086 9.0752e-05
6:48289514 C T 0.160963 -1.2207e-05
6:48289709 A G 0.070160 2.9365e-05
6:48296807 G T 0.036262 -1.0967e-04
6:48305581 T C 0.034411 -3.4056e-05
6:48317202 G T 0.508139 2.7092e-05
6:48317398 C T 0.518136 -7.9145e-05
6:48318490 A G 0.038053 -1.8851e-04
6:48357970 A G 0.029828 3.8455e-05
6:48361770 T G 0.163615 -2.7395e-07
6:48372095 C A 0.245155 6.5441e-06
6:48373568 A G 0.528973 6.0686e-06
6:48376486 C A 0.079693 1.1682e-05
6:48378048 C G 0.148623 -4.9492e-05
6:48382737 T C 0.062838 3.2134e-05
6:48383311 T C 0.232185 6.7297e-06
6:48392366 T C 0.085720 1.1379e-04
6:48399081 A G 0.028413 2.2068e-05
6:48400589 A G 0.058456 1.4281e-05
6:48414233 T C 0.525056 -3.1420e-05
6:48415152 A G 0.349249 4.5039e-05
6:48416553 C T 0.053691 -3.1914e-07
6:48426110 G T 0.131583 1.5930e-06
6:48428301 G A 0.119320 3.1997e-06
6:48451414 G A 0.045275 -2.2801e-05
6:48458707 C T 0.058716 -2.4128e-05
6:48473077 C T 0.039874 -7.6261e-05
6:48473356 T C 0.033230 6.8177e-05
6:48475232 T G 1.001863 -7.0766e-06
6:48480264 C T 1.128564 1.4255e-06
6:48481502 G A 0.044301 -8.2326e-05
6:48483788 T C 0.991457 4.7241e-06
6:48507289 C G 0.299365 -1.4596e-05
6:48507718 G A 0.439913 2.8265e-05
6:48508302 A G 0.053824 5.0741e-05
6:48511720 A G 0.104046 3.4153e-05
6:48519156 C T 0.151697 -3.5177e-05
6:48520533 G A 0.045817 3.0965e-05
6:48520745 T C 0.321187 1.1660e-05
6:48537166 C T 0.356822 5.8278e-06
6:48541517 T G 0.068239 4.5192e-05
6:48549772 G A 0.227511 8.5067e-06
6:48553592 A G 0.052864 -1.4243e-05
6:48566118 A G 0.186822 2.6584e-06
6:48567044 A G 0.029653 -6.8716e-06
6:48568965 G A 0.104403 2.9532e-05
6:48576923 G A 0.158428 1.3241e-05
6:48581776 C T 1.513975 -1.8408e-05
6:48582027 G A 0.037647 -2.7457e-05
6:48583280 T C 0.292140 4.5700e-05
6:48592228 T C 0.020961 -9.8523e-05
6:48607638 G A 0.053123 5.1476e-05
6:48611973 A G 0.037190 3.5924e-05
6:48630130 C G 0.292270 3.9412e-05
6:48640786 A C 0.029140 5.0731e-05
6:48641380 G A 0.158961 1.6073e-05
6:48662743 C A 0.581184 5.6886e-06
6:48664787 C T 0.035492 5.1904e-05
6:48670905 T C 0.160132 -4.1298e-05
6:48683797 A C 0.031601 -7.8602e-05
6:48693944 T G 0.157695 2.6339e-05
6:48715411 C A 0.035012 1.1278e-05
6:48716787 G T 0.055921 3.2414e-05
6:48728020 T C 0.123738 -6.4601e-05
6:48732310 A G 0.062452 -2.6194e-05
6:48733538 G A 0.030458 -1.9939e-04
6:48734244 T G 0.037940 -1.7730e-05
6:48738404 T C 0.035677 -7.3855e-05
6:48740099 C T 0.065068 9.9890e-05
6:48751645 A C 0.022886 -1.2566e-04
6:48763314 C T 1.680157 -2.8455e-05
6:48771436 C T 0.034931 -7.7077e-05
6:48803951 C A 0.173648 -5.4836e-05
6:48804271 G A 0.055090 5.6231e-05
6:48808141 T G 0.157659 -1.2041e-05
6:48839143 A G 0.606715 8.7267e-06
6:48850906 T G 0.270829 2.9295e-06
6:48851914 A G 0.097983 -4.8022e-05
6:48858674 C A 0.064678 -2.8439e-05
6:48868062 C T 0.924861 7.2867e-06
6:48873147 A G 0.039183 -4.5363e-07
6:48878582 T C 0.179659 -2.2299e-05
6:48882257 C T 1.103757 -3.4248e-06
6:48895250 C A 0.066661 -1.4640e-05
6:48902448 G A 1.963784 6.9907e-05
6:48911180 A G 0.172119 4.8003e-05
6:48914124 T C 0.148149 -4.7362e-05
6:48925745 A G 0.031643 7.9228e-05
6:48927198 T C 0.262932 1.1833e-05
6:48930623 C T 0.045528 -4.5780e-05
6:48941211 T G 0.054649 7.0227e-05
6:48950315 T C 0.059887 6.9110e-05
6:48953700 C A 0.065136 1.5615e-04
6:48970432 T C 0.072033 3.0501e-05
6:48971282 T G 0.083413 8.2188e-06
6:48979382 C T 0.185917 -4.4490e-05
6:48981289 A G 0.160509 -1.0086e-05
6:49014825 T C 0.489446 -7.2456e-05
6:49016746 G T 1.388121 -7.7225e-06
6:49022622 A C 0.282770 -1.4204e-05
6:49024150 G T 0.057645 6.0938e-05
6:49032570 C T 0.025177 7.0661e-05
6:49033485 G A 0.034217 7.1739e-05
6:49037655 A G 0.171807 2.1401e-05
6:49052951 A G 0.211139 6.1772e-06
6:49060529 A G 0.047800 -4.5305e-05
6:49062282 A G 0.061955 -3.0135e-05
6:49081548 C T 0.145462 2.2050e-05
6:49083723 C T 0.055928 -1.3717e-06
6:49087560 A G 0.094867 2.3350e-05
6:49107758 C T 0.071650 -4.6483e-06
6:49123883 T G 1.146977 -4.1582e-06
6:49149098 C T 0.028981 -1.1351e-05
6:49155199 G C 0.278804 -2.3869e-05
6:49158048 A C 0.031458 5.1026e-05
6:49161161 G A 0.026901 5.0948e-06
6:49180527 A C 0.655087 6.6385e-06
6:49220261 T C 0.091426 4.1175e-05
6:49226187 T C 0.521193 -1.6534e-05
6:49228091 T C 0.061423 -2.7263e-06
6:49231625 C T 1.345653 1.4945e-07
6:49232394 T C 0.067223 4.0301e-05
6:49232616 G C 0.129577 -5.1022e-05
6:49233647 T C 0.057638 4.6157e-05
6:49236052 A G 0.276327 -5.8492e-06
6:49254310 C G 0.133965 -3.3579e-06
6:49269085 T C 0.049287 -3.9889e-05
6:49288384 G A 1.080404 6.0161e-06
6:49288934 C T 0.045716 4.1840e-05
6:49289629 A G 0.055457 8.1071e-05
6:49292459 A C 0.035093 -2.1312e-05
6:49298973 A C 0.124432 -5.1585e-05
6:49299267 C T 0.063575 1.7471e-05
6:49307738 C T 1.950090 8.1502e-05
6:49310006 G A 0.293465 -1.3244e-05
6:49317852 A G 0.149431 2.7741e-06
6:49326538 A G 0.031237 -4.8725e-05
6:49354361 A C 0.032539 1.4194e-04
6:49361145 G A 0.064431 2.8042e-05
6:49363715 G A 0.036748 8.1343e-05
6:49366060 T C 0.059280 -5.6313e-05
6:49366428 A G 0.287457 -8.7877e-06
6:49382724 T C 0.033136 -3.6386e-05
6:49385476 T C 0.081267 2.4270e-05
6:49385654 G A 0.031137 -3.3066e-05
6:49401499 C T 0.053957 1.2333e-05
6:49403282 C T 1.256885 8.2876e-06
6:49412433 T C 0.754991 1.3778e-05
6:49415448 T C 0.214509 -4.3662e-06
6:49427532 A C 0.025567 -5.2748e-05
6:49439805 A G 0.755569 1.5284e-05
6:49459144 T A 0.046122 -1.8668e-04
6:49460152 G A 0.802142 -9.6511e-06
6:49461512 A G 0.052841 5.2926e-05
6:49475331 A G 0.274815 -1.7586e-05
6:49479750 C T 0.661040 -3.7436e-05
6:49485266 A C 0.352924 3.7984e-05
6:49488908 C A 0.736487 2.2168e-05
6:49489397 A C 0.675512 -3.1819e-05
6:49494241 G A 1.302205 -3.1938e-05
6:49495356 C G 0.440364 -2.5166e-06
6:49512402 A G 0.084308 -4.1953e-06
6:49513767 C T 0.479164 2.0294e-05
6:49514394 C T 0.758870 1.8859e-05
6:49516146 G T 0.864146 -1.0991e-05
6:49518053 G C 0.104912 6.5406e-05
6:49519169 C T 0.042428 1.3977e-05
6:49522924 A G 0.042075 1.1410e-05
6:49525102 T C 0.028456 -1.8079e-04
6:49536392 T C 0.602081 3.0551e-05
6:49537285 T C 0.671523 7.5396e-07
6:49543614 G A 0.146413 -4.1870e-05
6:49545607 G A 0.037917 5.8821e-05
6:49557847 C T 0.084519 -1.3323e-04
6:49564722 G A 0.105454 -1.4599e-05
6:49579213 C T 0.118934 -1.3620e-05
6:49580247 T C 0.051530 3.4937e-05
6:49587227 C T 0.346306 -5.4588e-05
6:49593358 A G 0.351470 -3.5115e-05
6:49606518 A C 0.552382 1.1159e-04
6:49623236 A G 0.051179 4.2372e-05
6:49635821 C T 1.540603 1.3614e-05
6:49641255 T C 1.813223 5.9358e-06
6:49642659 A C 0.102744 4.3483e-05
6:49644291 T G 0.051854 2.2878e-05
6:49645611 C T 0.991386 -3.3863e-05
6:49645686 T C 0.176916 1.9626e-05
6:49646270 A C 0.038598 -8.7839e-06
6:49647119 C A 0.047677 1.5199e-04
6:49663567 G A 0.039339 6.4522e-05
6:49675567 T C 1.646632 2.3221e-05
6:49682496 A G 0.224940 -1.4534e-05
6:49701439 A C 0.875623 -1.2140e-06
6:49701523 G A 1.339249 -3.0982e-05
6:49702920 A G 0.023999 3.2653e-05
6:49705603 A G 0.030974 1.1468e-04
6:49711132 G A 0.115971 8.2440e-06
6:49717960 G C 0.061367 4.2944e-05
6:49724037 G A 0.059413 -3.0600e-05
6:49726777 C A 0.532790 7.0478e-05
6:49732225 C T 0.330330 -7.6587e-05
6:49734465 A G 1.432337 -2.9133e-05
6:49734959 A G 0.554232 -6.6393e-05
6:49743148 T C 0.065042 -2.7840e-05
6:49746117 C T 0.080339 7.8606e-05
6:49750555 T C 0.087629 -2.7704e-05
6:49782939 G A 0.476733 -2.4257e-04
6:49794924 A G 0.391113 4.7368e-05
6:49800442 A G 0.117620 9.8235e-07
6:49800975 G A 0.475412 -2.1881e-06
6:49805097 G T 0.058333 1.4332e-06
6:49814379 C T 0.312163 6.4749e-05
6:49834288 C G 0.031753 -4.4981e-05
6:49837014 T G 0.053000 4.8375e-05
6:49837540 T G 0.113569 -3.6532e-05
6:49838311 A G 0.048719 1.4541e-05
6:49846449 G A 0.098859 -3.1144e-04
6:49860382 A G 0.353378 1.1919e-04
6:49869801 A C 1.003135 1.1424e-04
6:49871623 G A 0.176916 2.8352e-05
6:49872818 G A 0.092919 1.4355e-04
6:49874788 G A 0.027099 -2.9381e-05
6:49880005 T C 0.354352 2.0945e-05
6:49884568 T C 1.218939 1.9403e-03
6:49886845 G A 0.081540 1.7225e-05
6:49890508 G T 0.993586 1.3047e-04
6:49902312 A G 0.036739 4.8704e-05
6:49903708 G C 0.056392 -3.0602e-05
6:49909069 C T 0.051179 -1.2791e-04
6:49913927 T C 0.054561 -4.2882e-05
6:49919761 A G 0.225223 4.8681e-06
6:49934209 C T 0.110729 -1.5189e-05
6:49937257 A C 0.130869 8.9139e-05
6:49938285 A G 0.055622 7.2518e-05
6:49947014 C T 0.087181 1.3491e-05
6:49956958 A G 0.071420 6.5030e-05
6:49958587 A G 0.562349 1.4798e-05
6:49976178 A G 0.053516 -1.0117e-05
6:49986738 T C 0.034191 2.6234e-05
6:49993869 C T 0.058479 4.1321e-05
6:50014228 G T 0.023902 3.2787e-05
6:50018417 T C 0.080988 -2.7406e-05
6:50022132 T C 0.186504 -4.8084e-05
6:50022625 A G 0.137964 -4.0841e-06
6:50023366 T C 0.052390 -4.8591e-05
6:50062382 T C 0.267911 -2.7645e-05
6:50066547 T C 1.890066 -6.0065e-05
6:50071899 A G 0.025667 -1.5548e-05
6:50075268 C A 0.022243 -2.6567e-05
6:50076427 G T 0.059527 -4.0469e-05
6:50079903 A G 0.983820 3.3401e-05
6:50081364 A G 1.837411 3.4274e-05
6:50083352 G A 0.050455 2.4337e-05
6:50112743 C T 0.065421 4.8804e-06
6:50139922 A G 0.192045 -3.0029e-06
6:50142079 G A 0.553141 -3.1901e-06
6:50155389 T C 0.056382 -1.7788e-05
6:50165400 T C 0.182567 4.7349e-05
6:50182332 G T 0.712514 -1.0866e-05
6:50183584 C A 0.143306 -2.7699e-05
6:50183680 T C 0.056710 7.4445e-05
6:50183827 A C 0.024879 4.2640e-06
6:50211448 T C 0.160856 -6.0176e-05
6:50214177 A C 0.186851 -3.4495e-06
6:50217713 A G 0.721839 -4.5100e-06
6:50220334 C A 0.438050 4.4948e-05
6:50237321 C T 0.066463 2.2971e-05
6:50239194 T C 0.033785 1.3162e-04
6:50244409 G A 1.127483 -3.7323e-05
6:50247713 T C 0.181616 1.3891e-04
6:50263685 T C 0.820228 8.7251e-06
6:50264131 A G 0.136289 -2.7143e-05
6:50264750 C A 1.831597 -1.2660e-05
6:50290862 A G 0.885457 -1.9469e-05
6:50294423 G A 0.295451 1.0574e-04
6:50301100 C A 0.186238 -7.1972e-05
6:50307649 G A 0.220156 -2.9076e-06
6:50308379 C T 0.071452 -7.0536e-05
6:50341665 T C 0.248774 2.7498e-05
6:50349884 T G 0.055759 -1.1387e-05
6:50352936 G A 0.043379 5.4901e-05
6:50353745 C A 0.043224 9.0961e-05
6:50357617 C T 0.928369 -2.6108e-05
6:50359696 A G 0.067151 -4.8376e-05
6:50359911 G A 0.622130 -1.7071e-05
6:50364717 C T 0.121310 -9.7444e-06
6:50365081 G A 0.204690 7.8382e-05
6:50367363 A C 0.138957 -7.1555e-05
6:50370182 C A 0.037054 -4.4454e-05
6:50373173 C T 0.080368 -9.2698e-06
6:50380167 A G 0.185910 -9.3507e-06
6:50386945 T C 0.031341 -2.4526e-05
6:50386986 T C 0.273059 -1.6944e-05
6:50401026 T G 0.104770 2.2937e-04
6:50406575 G A 0.469839 -2.0149e-05
6:50414060 G T 0.183762 2.4622e-05
6:50419878 C A 0.043558 -3.8020e-05
6:50422397 G A 0.056771 -1.0691e-05
6:50422941 C A 0.038037 7.1744e-05
6:50423406 C T 0.178896 -4.0949e-05
6:50423653 C T 0.123592 -1.0636e-04
6:50425464 G T 0.065464 1.5529e-05
6:50426051 G A 0.102576 1.0670e-06
6:50432650 T C 0.396777 2.6668e-05
6:50433823 T G 0.119470 6.5955e-05
6:50434383 G T 0.073766 5.4845e-05
6:50458021 T C 1.592918 2.7438e-05
6:50460003 C T 0.243006 -7.0744e-06
6:50490367 C G 0.215787 5.5424e-06
6:50498400 A C 0.059426 -2.6775e-06
6:50499066 G T 0.100566 1.1248e-05
6:50509572 A C 0.050251 9.6614e-05
6:50519828 C T 0.049556 1.0653e-05
6:50521926 A C 1.925783 -1.4561e-05
6:50522228 T C 0.505046 2.5513e-05
6:50537914 A G 0.081225 4.2732e-05
6:50551068 T C 0.027537 -1.0005e-05
6:50557635 G A 0.116759 4.4209e-05
6:50559037 A G 0.038436 9.2101e-05
6:50574029 A G 0.046116 -1.5826e-05
6:50576644 C A 0.741508 1.3567e-05
6:50594315 A G 0.174245 -4.6639e-06
6:50608564 T C 0.527191 2.1778e-05
6:50609600 C T 0.023866 1.3629e-05
6:50622506 C T 0.209773 3.9689e-06
6:50624822 G A 0.046323 3.9294e-06
6:50635916 T G 0.026985 -3.6135e-05
6:50635951 G A 0.030228 3.7506e-05
6:50649760 T C 0.049095 -5.4225e-05
6:50651337 A G 1.813304 7.0968e-06
6:50654952 G T 1.906776 -6.6199e-06
6:50659811 C T 0.089261 2.9516e-05
6:50661863 A G 0.058813 -8.4798e-06
6:50666968 T C 0.071871 9.2149e-05
6:50677379 A G 0.071442 3.4571e-05
6:50683009 C T 0.171132 -2.2776e-04
6:50690298 C T 0.054275 1.8872e-04
6:50703325 A G 0.692962 1.6064e-05
6:50727767 C T 0.175813 -7.6167e-06
6:50744600 A G 0.165280 -1.8809e-05
6:50746826 C T 1.413252 2.1572e-05
6:50751256 G A 0.037518 3.9290e-05
6:50751390 T C 0.083633 1.8843e-05
6:50754169 C A 0.050673 -5.9454e-05
6:50756951 G T 0.380451 1.6574e-05
6:50773228 A G 0.996676 2.4116e-05
6:50783988 G C 0.122667 3.3868e-05
6:50788262 C T 0.282565 1.5494e-05
6:50803050 G A 0.357208 9.1208e-04
6:50827214 T C 0.055071 1.9072e-04
6:50829785 T C 0.225271 -2.7743e-05
6:50837658 A G 0.067716 -1.1048e-04
6:50837708 G A 0.204466 -5.5151e-04
6:50843263 G A 0.126571 -1.2749e-04
6:50857995 A G 0.566364 6.0493e-05
6:50865210 C G 0.210185 2.0647e-05
6:50865219 A G 0.029244 9.5371e-06
6:50871163 G A 0.107181 3.9585e-04
6:50876112 C A 1.715033 -1.0182e-05
6:50890628 C T 0.059384 -5.3798e-05
6:50897251 T C 0.337130 1.9930e-04
6:50921518 T C 0.036057 5.9904e-05
6:50923213 C A 1.055006 -9.5564e-06
6:50930598 T C 0.770473 -1.6416e-05
6:50945990 C T 0.236206 -9.3368e-06
6:50946098 C A 0.043175 -1.1171e-04
6:50951649 T C 0.591266 -1.1195e-05
6:50953315 A G 1.752434 9.3199e-06
6:50961030 T G 0.201470 -2.3547e-05
6:50963997 G A 0.963502 1.8650e-05
6:50965520 A G 0.025904 9.3523e-05
6:50983451 T C 0.028241 -4.7097e-05
6:50987768 G A 1.647284 4.7542e-06
6:50988512 C A 1.142028 4.1155e-06
6:51005421 C T 0.090901 2.5087e-05
6:51010906 G A 0.277989 1.2249e-05
6:51016633 C T 0.506117 1.7848e-06
6:51018952 T C 0.074613 -2.0674e-05
6:51024499 T C 0.026553 -1.3807e-05
6:51026923 A G 0.038043 -6.1923e-05
6:51028172 C T 0.056239 2.7323e-04
6:51031837 A G 0.025395 8.0073e-05
6:51031979 A G 0.741813 1.4396e-05
6:51045855 A G 0.105292 2.2007e-05
6:51052413 T C 0.040014 -4.1734e-05
6:51058721 G C 0.971694 -5.3909e-06
6:51064520 C T 0.204534 -2.4089e-05
6:51073222 A G 0.082264 -3.6299e-05
6:51075280 G A 1.696522 2.6603e-05
6:51081854 A G 0.106918 3.1629e-05
6:51082159 C T 0.430783 -2.6064e-06
6:51084701 A C 0.090943 1.9809e-04
6:51097029 G A 0.053402 -2.7116e-05
6:51101897 C T 0.031536 7.9864e-06
6:51110748 C T 0.592408 2.0087e-05
6:51123723 G A 1.271254 7.5095e-05
6:51124151 G A 0.436193 2.4102e-06
6:51129605 A C 0.136714 4.0792e-05
6:51144435 A G 0.054895 1.9204e-05
6:51154388 G A 1.624544 8.7092e-06
6:51157279 G A 0.183252 -4.4110e-05
6:51157466 T G 0.042753 -6.7676e-05
6:51157533 T C 0.448147 2.5478e-04
6:51162652 A G 0.144968 -1.0524e-04
6:51164613 A G 0.131933 7.2136e-07
6:51172959 G A 0.106444 4.5766e-05
6:51173538 A G 1.831208 9.2622e-05
6:51176205 A C 0.035895 -9.8048e-06
6:51180392 C T 0.581210 2.2856e-04
6:51190120 A G 0.050605 1.3192e-05
6:51190238 A G 0.119106 -1.7325e-06
6:51192852 A G 0.214622 1.3420e-05
6:51217655 G A 0.045071 -7.0349e-05
6:51232168 A G 0.388692 2.7422e-04
6:51243077 A G 0.035275 5.2609e-05
6:51249797 A G 0.046460 8.9238e-06
6:51258579 C T 0.468813 -3.6534e-04
6:51262400 T C 0.035713 4.9824e-05
6:51267355 A G 0.130817 2.6018e-04
6:51269710 C T 0.041237 -1.0734e-05
6:51284547 T C 0.049637 7.2565e-05
6:51302471 G T 1.550960 -8.8779e-05
6:51302866 C T 0.048712 -2.7550e-05
6:51314526 C T 0.041056 -2.8422e-05
6:51314743 C T 0.206774 8.4043e-05
6:51315948 G A 0.023915 -2.1355e-05
6:51323330 G A 0.096590 -2.7526e-04
6:51335582 G A 0.043418 4.6480e-05
6:51337682 G C 0.043435 2.1377e-05
6:51351110 A G 1.434889 1.0327e-04
6:51357566 G T 0.039361 1.4538e-05
6:51359063 T C 0.058826 1.6424e-05
6:51369487 G A 0.062724 2.4484e-04
6:51376508 G T 0.048300 -8.6961e-05
6:51386150 G A 0.828679 -1.2449e-04
6:51393932 G A 0.183804 -8.5181e-05
6:51399953 A C 1.636683 -4.9475e-05
6:51401081 G A 0.264568 -9.1637e-06
6:51402748 G A 0.062023 -2.6232e-05
6:51404401 A G 0.025674 3.0993e-05
6:51408353 C T 0.048553 2.8503e-05
6:51413785 T G 0.124614 -7.3917e-05
6:51414385 A G 0.045502 7.8765e-05
6:51415517 T G 0.049387 1.9121e-05
6:51426399 A G 0.110959 3.0317e-05
6:51426492 G A 0.454827 -2.8398e-05
6:51430623 A C 0.160983 3.7431e-05
6:51445486 A G 0.023885 -3.3035e-05
6:51449442 A G 0.875214 -4.4809e-05
6:51460154 G T 1.799140 1.8856e-04
6:51468659 G T 0.363732 -5.3023e-05
6:51483275 T G 0.039455 1.9193e-05
6:51483961 C T 1.105224 2.5920e-05
6:51484226 T C 0.041805 5.1309e-05
6:51494888 G A 0.025492 3.6543e-05
6:51497503 A C 0.043522 -4.7126e-05
6:51504679 T C 0.058105 4.1718e-05
6:51512527 C T 0.075545 -4.7271e-06
6:51514462 T C 1.766322 8.8112e-05
6:51524403 A G 0.073104 -1.0836e-05
6:51524409 T G 0.024950 1.1246e-05
6:51538071 C G 0.540350 2.2936e-05
6:51543931 C T 0.204820 -4.1152e-06
6:51545471 G A 0.066226 -3.1931e-05
6:51546212 T C 0.025271 4.2301e-05
6:51548481 A G 0.246226 -4.8860e-06
6:51549912 A G 0.166867 9.1490e-05
6:51550988 T C 1.927344 2.1262e-05
6:51558289 A G 0.438329 4.2620e-06
6:51571944 T C 0.408170 -2.2784e-05
6:51575494 C T 0.033918 3.9530e-07
6:51579925 G C 0.027677 -1.2944e-05
6:51586772 T C 0.277963 3.8609e-05
6:51605659 G A 0.116078 -4.9901e-05
6:51608000 C G 0.362982 -5.1438e-05
6:51608746 G C 0.240481 2.8198e-05
6:51611470 C T 0.273026 6.3617e-05
6:51612050 T C 0.255369 1.3679e-04
6:51613177 T C 0.753852 1.6544e-05
6:51618681 A G 0.063188 -8.2407e-05
6:51637536 T G 0.026151 2.3076e-05
6:51643641 A G 1.226112 5.5550e-05
6:51655963 C T 0.043191 7.6240e-05
6:51671270 G A 1.233756 6.9538e-06
6:51674301 G A 0.053639 3.7921e-05
6:51683162 T C 0.056327 -5.5271e-05
6:51686795 T C 0.850150 -9.6449e-05
6:51691313 A G 0.052055 -1.7753e-05
6:51692357 C A 0.115195 -1.4648e-05
6:51696729 A G 0.052162 1.2586e-04
6:51700849 C T 0.145673 1.4032e-04
6:51701165 T C 0.088882 9.0527e-05
6:51704948 A C 0.022383 1.3738e-05
6:51705624 T C 0.844207 -2.8676e-06
6:51707176 T C 0.097330 2.4710e-05
6:51728214 T C 0.613522 1.6857e-04
6:51730580 C T 0.210802 1.5366e-05
6:51730779 T G 0.022977 3.1092e-05
6:51753861 T G 0.106548 -4.9799e-05
6:51760209 G A 0.025651 -2.3173e-05
6:51769501 G T 0.698291 5.9626e-05
6:51775447 A G 0.222094 -2.5590e-04
6:51793628 T G 0.083380 -6.4099e-05
6:51795447 T C 0.045564 1.5900e-05
6:51802687 A G 1.304929 1.9776e-05
6:51810499 C T 0.413155 3.1736e-05
6:51823071 G A 0.120297 -2.6973e-05
6:51826214 A G 0.494218 -6.6523e-05
6:51826281 A G 0.806044 -3.2031e-05
6:51826775 G A 0.044042 6.8164e-05
6:51829238 A G 0.028124 -1.2664e-06
6:51829707 T C 0.115406 -1.1833e-04
6:51834038 G A 1.347951 3.6569e-05
6:51834944 G C 0.063331 2.9106e-05
6:51838853 T C 0.263996 -1.2242e-04
6:51839248 C T 0.089713 -2.0429e-06
6:51841371 T C 0.116182 -1.1578e-04
6:51854135 A C 0.060984 -1.3452e-05
6:51855211 A C 0.137224 1.4341e-04
6:51860651 G T 0.469949 -1.0806e-05
6:51865376 C T 0.200571 -3.9935e-05
6:51873484 C T 0.026859 -6.8432e-07
6:51884842 C T 0.263224 -1.0079e-04
6:51890823 A G 1.069962 7.0695e-05
6:51902528 C T 1.857213 2.1057e-05
6:51910905 C T 0.140849 -1.9014e-05
6:51914956 A G 1.054064 4.9434e-05
6:51916816 C T 0.063919 -1.3797e-05
6:51920485 A G 0.069345 -1.3703e-04
6:51920888 G A 0.339168 -1.6670e-05
6:51935703 G T 0.079495 -2.2710e-06
6:51947237 A G 0.463844 -2.1021e-05
6:51950577 T G 0.092949 4.6734e-05
6:51953524 A C 0.588445 -1.9113e-05
6:51962880 A G 0.291232 2.9138e-04
6:51968960 G A 0.139376 -1.5341e-05
6:51969573 G A 0.042545 3.9210e-05
6:51970228 G A 0.362297 -1.0268e-04
6:51970922 T C 0.215881 1.0721e-05
6:51974474 G A 1.776115 4.0177e-05
6:51981199 G A 0.054821 -1.5825e-06
6:51982785 G A 0.031188 -7.2889e-05
6:51985329 C T 0.125689 -4.3392e-04
6:51996892 T C 0.352456 -3.5492e-04
6:51999414 T C 1.084841 -1.2936e-04
6:52006257 C T 0.167942 1.9679e-04
6:52008992 C A 0.462815 -1.8121e-05
6:52010468 A C 0.189383 -4.9700e-05
6:52011469 A G 0.238375 1.2229e-05
6:52021873 C A 0.151031 -8.0014e-06
6:52022832 C A 1.242863 1.2092e-04
6:52023294 A G 0.426203 4.5474e-05
6:52031330 G A 0.052646 1.1443e-05
6:52050019 A C 0.026394 3.0178e-05
6:52050276 T C 0.038358 -5.6257e-05
6:52050353 G A 1.493728 -2.6161e-05
6:52050493 T C 1.466749 -2.3775e-05
6:52051472 C T 0.020461 7.3975e-05
6:52051957 T G 0.474915 2.8818e-05
6:52056296 A G 0.160087 4.7741e-05
6:52059560 T C 0.108402 -2.0789e-05
6:52064826 T C 0.360201 2.4760e-05
6:52066186 A G 1.534251 -4.0872e-05
6:52078524 A G 0.056437 4.3643e-06
6:52078896 G A 0.145403 1.5594e-05
6:52079178 T G 0.103559 -2.9957e-04
6:52081735 C T 0.095445 -8.7353e-06
6:52087034 G T 0.699992 8.2260e-05
6:52088939 A G 0.088158 2.3614e-05
6:52101021 A G 0.024862 1.6541e-06
6:52101165 G C 0.187410 -1.0783e-05
6:52101739 C T 0.094886 -2.2669e-05
6:52101758 T C 0.106269 -1.0260e-05
6:52101844 C T 0.187530 -1.5502e-05
6:52103864 C T 0.117678 -6.9623e-06
6:52111808 T C 0.945384 2.6811e-04
6:52123453 G A 0.059089 -3.6527e-05
6:52125471 G C 0.129301 2.6842e-05
6:52128630 G A 0.129911 1.2489e-05
6:52129484 T C 0.522608 -2.4568e-05
6:52135338 A G 0.033759 -3.5918e-05
6:52136511 T C 0.027472 1.3756e-05
6:52136880 A G 0.023993 5.3450e-06
6:52137456 T C 1.220821 6.4422e-05
6:52141512 C T 0.148769 -1.2601e-05
6:52142329 A G 0.039907 -1.0468e-05
6:52154898 T C 0.072812 8.0853e-05
6:52168073 G A 0.217693 -2.7244e-05
6:52173686 T C 0.830698 4.8480e-05
6:52176542 A G 0.041630 1.8315e-05
6:52178727 T C 0.086421 -1.0829e-04
6:52182415 A C 0.183398 -7.8942e-05
6:52187237 T C 1.201350 1.0085e-04
6:52195452 T C 0.125140 7.7634e-05
6:52198785 C A 1.379867 5.7157e-05
6:52202508 T G 0.124663 3.9346e-05
6:52202869 T C 0.126396 2.4461e-05
6:52205426 T G 0.584670 4.5549e-05
6:52205471 A C 0.244759 -3.5166e-06
6:52205691 G A 0.041124 6.1476e-05
6:52206602 A G 1.642620 -2.8899e-05
6:52208065 T C 1.549470 -4.8563e-06
6:52209203 T C 1.523335 -5.3353e-05
6:52209891 T C 1.206193 4.5152e-05
6:52209988 G A 0.123147 -3.5010e-05
6:52210827 C T 0.524835 -9.9756e-05
6:52213805 T C 0.472974 6.7276e-05
6:52216226 C T 0.297460 5.4800e-05
6:52217375 C T 1.377770 6.1537e-05
6:52219175 C T 0.170564 7.3743e-06
6:52220133 A C 0.185498 -8.7805e-05
6:52224630 T C 0.068547 1.0767e-05
6:52225533 T C 0.253720 1.1963e-04
6:52229107 G A 0.060089 5.4291e-05
6:52229642 C T 1.707808 1.6049e-05
6:52231264 G A 0.032967 -3.3487e-05
6:52238144 C T 0.197692 6.4715e-05
6:52240958 A G 0.525322 9.4593e-06
6:52241022 G A 0.065003 -1.4197e-05
6:52258951 A T 1.378562 5.8795e-05
6:52262120 G A 0.035658 -8.1085e-05
6:52264979 G A 0.137743 2.4876e-04
6:52268890 A G 0.321771 -9.0398e-05
6:52272033 T C 1.441348 6.5366e-05
6:52272574 T C 0.080082 -6.3938e-05
6:52279901 A T 0.401204 -6.6629e-06
6:52282832 A G 0.152430 -1.8053e-05
6:52290988 T C 0.377202 2.4481e-05
6:52295590 C T 1.964079 -1.7907e-05
6:52303361 A G 0.122472 -5.0377e-05
6:52319050 A G 0.022532 6.5266e-05
6:52327366 G A 0.241471 -2.2466e-06
6:52329023 G T 0.051448 1.8186e-04
6:52333091 A G 0.228653 -6.1162e-06
6:52343899 C T 0.065782 1.9497e-05
6:52355206 C T 1.398231 -2.9839e-05
6:52355427 T C 0.036300 7.3836e-06
6:52357071 C A 0.199237 3.0742e-05
6:52363759 G A 0.298324 7.4871e-05
6:52365260 T C 0.048884 -1.0319e-04
6:52367677 A G 0.518197 -1.5305e-04
6:52374861 A G 0.020955 -8.1541e-05
6:52383067 G A 1.761807 3.7792e-07
6:52386096 G A 0.023363 8.4458e-06
6:52389288 G A 0.538769 -5.2610e-06
6:52407133 T C 0.258534 3.1429e-04
6:52409741 G A 0.221983 -3.4632e-05
6:52410110 C G 0.726971 9.7847e-06
6:52411122 C A 1.381480 -1.0125e-05
6:52413718 A C 0.106672 -1.5261e-05
6:52426759 A G 0.155510 2.2417e-05
6:52431838 C T 0.067875 -3.1791e-05
6:52432851 C T 0.143170 -8.2928e-05
6:52435180 G A 0.055236 1.7900e-04
6:52435774 C T 0.138013 2.9706e-04
6:52435823 A G 0.246119 1.2996e-04
6:52437025 C G 0.282056 1.7463e-05
6:52438857 T C 0.131924 -1.6364e-05
6:52439732 T C 0.032471 -3.3394e-05
6:52440970 A G 0.434645 3.4355e-05
6:52449925 A G 0.388689 1.1648e-05
6:52452585 G A 1.233542 -5.3216e-05
6:52453912 T C 0.021068 1.2111e-04
6:52455100 T C 0.039154 -6.2179e-05
6:52455626 G A 0.274568 -3.1698e-05
6:52455958 G A 0.660923 -1.0836e-05
6:52457805 G C 0.372895 -9.1726e-06
6:52459028 C G 0.047625 4.2964e-05
6:52461503 C A 0.164472 -2.0149e-05
6:52462731 T C 0.222577 -4.5844e-05
6:52470357 C A 0.181606 2.3386e-05
6:52476643 A G 0.054201 -3.1143e-05
6:52477669 A G 0.061595 -3.2950e-06
6:52478364 G A 0.361281 -7.1283e-06
6:52479182 T C 1.273010 -4.1798e-06
6:52482095 A G 0.087113 -3.2336e-05
6:52488352 A G 0.168059 -4.0708e-05
6:52497112 A G 0.061669 2.9875e-04
6:52499930 C A 0.422762 -2.2880e-05
6:52505064 C T 0.032454 1.3032e-04
6:52510497 G A 0.950694 1.2097e-05
6:52510891 A G 0.131453 -7.7252e-05
6:52512866 C A 0.080105 -1.4320e-05
6:52513889 A C 1.043672 2.2393e-05
6:52522199 T C 0.090222 -1.8019e-05
6:52527408 T C 0.217177 2.2306e-05
6:52529904 C T 1.253928 1.2505e-05
6:52530890 A G 0.442795 1.7360e-07
6:52531972 T C 1.741943 3.2418e-05
6:52535274 G A 1.472150 2.4472e-05
6:52537286 A G 0.040251 -2.0139e-06
6:52538712 C T 1.742248 3.3305e-05
6:52543330 A C 0.125877 -5.0963e-06
6:52543719 C G 0.125241 7.7210e-05
6:52546620 T C 0.037771 -6.9135e-05
6:52549322 C T 0.785242 1.7482e-05
6:52555901 A G 0.164131 8.8623e-06
6:52556675 G C 0.023697 1.6304e-05
6:52560788 G A 0.438891 -2.4015e-05
6:52561774 C T 0.884023 4.6411e-05
6:52563939 G A 0.348470 9.9407e-06
6:52571902 G A 0.185427 -1.5166e-05
6:52574289 C T 0.044191 -1.4940e-05
6:52575385 T C 0.053019 -1.6248e-06
6:52585532 A G 1.492264 1.3462e-05
6:52586649 T C 0.128230 -2.5667e-05
6:52591026 A G 0.073286 -6.1817e-05
6:52593637 A C 0.468446 -9.2254e-06
6:52594034 G A 1.517918 3.7010e-05
6:52594385 A C 0.121037 4.6008e-05
6:52595017 A G 0.089599 4.3702e-05
6:52596516 T C 0.906912 -3.3518e-05
6:52596616 A C 0.038809 -9.7725e-06
6:52597850 C T 0.033908 -6.2057e-06
6:52598501 T C 1.214833 -1.0171e-04
6:52599135 T C 0.639916 -1.3907e-06
6:52599346 T C 0.048070 -1.0800e-05
6:52602843 A G 1.023090 -3.6180e-05
6:52605909 G A 1.234648 -5.6099e-06
6:52606352 T G 0.020727 -1.3568e-04
6:52615540 A G 0.024041 5.0537e-05
6:52617731 G C 1.198069 -6.0682e-05
6:52623807 G T 1.373122 -1.0451e-05
6:52631513 T C 0.329843 -6.9334e-05
6:52632800 A G 0.028206 -2.5520e-05
6:52633218 A C 0.051805 -8.7672e-05
6:52649246 G T 1.128230 1.3071e-06
6:52669185 A C 1.143978 -6.8938e-06
6:52672913 C T 0.039897 -5.6879e-05
6:52682551 T C 0.037897 4.8538e-06
6:52703264 C T 0.053256 -6.9891e-05
6:52708797 A G 0.970918 -4.5068e-05
6:52709117 A G 0.090806 1.5605e-04
6:52713851 T C 0.113017 -9.1625e-05
6:52714573 G A 1.917324 -3.1336e-05
6:52722695 A G 0.035132 5.7812e-05
6:52724077 T C 0.048829 1.7914e-05
6:52740798 C T 0.625268 1.2569e-05
6:52742216 A G 1.849608 2.4107e-05
6:52745912 T C 0.070667 2.2215e-05
6:52746642 A G 0.300868 4.7512e-05
6:52753665 G A 0.105743 -3.2503e-05
6:52758420 T G 0.037628 2.6649e-05
6:52758653 T C 0.118168 -2.9312e-05
6:52765760 G A 0.679917 1.5984e-05
6:52766983 C T 0.153495 -2.9327e-05
6:52767199 C T 0.024684 -1.6539e-06
6:52776406 T C 0.122452 -5.4921e-05
6:52778327 T C 0.062010 6.8229e-06
6:52779080 G A 0.073802 -2.8923e-05
6:52779143 A T 0.051147 3.4024e-05
6:52782520 A G 0.042166 -3.7651e-05
6:52799233 C T 0.046353 1.7637e-05
6:52800069 T C 0.530538 1.6517e-05
6:52806682 G A 0.044649 5.5775e-05
6:52810893 G A 0.255171 1.2431e-05
6:52811150 T C 0.049826 1.7356e-04
6:52815048 T G 0.581480 -1.9530e-04
6:52817144 G A 1.000954 -2.1144e-05
6:52819451 C A 1.258599 -4.2493e-05
6:52820462 T G 0.041182 7.0294e-05
6:52820981 A G 0.057826 -4.3616e-06
6:52822808 T C 0.182126 -1.0208e-05
6:52835606 C T 1.813447 8.4069e-05
6:52837551 A C 0.246077 -4.4243e-05
6:52842781 C T 1.066531 3.0281e-05
6:52842839 T C 0.214677 8.1506e-05
6:52843131 T G 1.199484 6.9638e-06
6:52851979 G A 0.401461 -2.2410e-05
6:52852933 A G 0.058534 3.7770e-05
6:52855732 T C 0.051594 1.2001e-05
6:52857522 T C 0.043779 -6.1878e-05
6:52860407 C T 0.668300 -3.9356e-05
6:52864411 T C 0.024236 -1.0102e-04
6:52878654 T C 0.190389 -6.6916e-05
6:52881235 T C 0.049296 -1.8602e-05
6:52888053 G A 0.501280 -1.3702e-05
6:52903794 T G 0.036365 -3.6538e-05
6:52903887 A G 0.054006 3.6569e-05
6:52905781 T G 0.106935 -4.6081e-05
6:52924632 G A 0.020221 -4.8685e-05
6:52925687 A G 0.052299 -4.4891e-05
6:52929843 C T 0.032308 -3.6020e-05
6:52936091 C G 0.027638 -8.8885e-07
6:52946490 G A 0.044577 -6.4408e-05
6:52963071 G A 1.595608 9.0271e-06
6:52970684 G T 0.046859 -4.1695e-05
6:52972082 A G 0.270845 2.7541e-05
6:52974710 A G 0.067129 4.3123e-06
6:52978053 A G 0.111995 3.7947e-05
6:52988938 A G 0.049676 6.0262e-05
6:52992046 T C 0.031075 7.1570e-05
6:52993002 A G 0.257541 -1.5962e-05
6:52997747 A G 0.048475 -7.7680e-05
6:52997935 A C 0.056603 3.3543e-05
6:53003238 C T 1.449550 -5.1219e-05
6:53007203 G A 0.266431 9.1720e-05
6:53019778 A G 0.045288 3.8804e-05
6:53027143 C T 1.501920 -1.7007e-05
6:53031470 G A 0.229540 4.4082e-06
6:53038162 C G 0.026541 6.7342e-05
6:53048712 C G 1.782791 2.2451e-05
6:53049096 A G 0.995596 -9.8638e-05
6:53063907 A G 0.350223 5.5373e-05
6:53070519 G A 0.114205 1.3752e-04
6:53072442 G T 0.215200 -6.1672e-05
6:53072967 T G 0.347620 3.0401e-05
6:53075887 G A 0.063834 4.3140e-06
6:53079284 A G 0.778974 -2.9320e-05
6:53081441 T C 0.031594 -2.8232e-05
6:53087805 G A 0.171395 -2.9683e-05
6:53095279 A C 0.295792 4.3678e-05
6:53095364 C A 0.218780 6.1754e-05
6:53102596 A G 0.056015 -6.1713e-05
6:53105228 G T 0.404434 5.4867e-05
6:53113320 A G 0.114293 6.3292e-05
6:53119557 C T 0.631717 2.8452e-05
6:53123118 C T 1.123228 4.1776e-05
6:53123162 A G 0.036067 1.1944e-06
6:53123540 C T 0.092832 -7.4250e-05
6:53124501 C T 0.329415 -7.6098e-05
6:53127022 A G 0.093809 -4.3427e-05
6:53128618 G A 0.241948 3.5950e-05
6:53133964 A C 0.073159 3.6030e-05
6:53134998 G A 0.697512 -1.7831e-06
6:53143554 C T 0.390467 3.4179e-05
6:53152485 A G 0.064169 -4.8740e-06
6:53171841 T C 0.598380 -6.6378e-06
6:53176132 G T 0.052429 -3.9068e-05
6:53181705 G T 0.028624 -2.3072e-05
6:53181727 C T 0.117730 -2.6636e-05
6:53192022 C T 1.838667 -5.9475e-06
6:53203577 C T 0.422883 -3.9875e-05
6:53205507 C T 0.077655 2.3967e-05
6:53205588 G T 0.030724 -5.0474e-05
6:53222913 C T 0.217092 5.7766e-05
6:53223268 A G 0.542557 7.9993e-05
6:53225486 C A 0.032422 -7.5691e-07
6:53226311 G A 0.423184 1.2767e-04
6:53237731 G C 0.152885 -1.5127e-05
6:53241243 C A 0.252153 -2.8408e-05
6:53241502 C T 0.666444 3.0580e-06
6:53246974 C T 0.060004 2.6491e-06
6:53257929 T G 0.076597 -2.3555e-05
6:53261094 C T 0.070543 -6.5049e-05
6:53264176 C T 1.965072 2.3314e-05
6:53272254 G A 1.446917 -2.9281e-05
6:53276001 G T 0.317571 9.8571e-05
6:53276646 C T 0.119405 -5.5182e-05
6:53280187 T C 0.055626 1.9934e-05
6:53284028 T C 0.026466 -6.8647e-05
6:53284211 C T 0.063058 9.7816e-07
6:53284413 G A 0.534773 -1.5297e-05
6:53284817 T C 0.070998 -2.9918e-05
6:53285782 C T 0.222756 -5.9653e-06
6:53289638 A G 1.968328 1.4839e-05
6:53292425 C T 1.760360 1.4803e-05
6:53296986 T C 0.261481 1.3446e-04
6:53297384 G C 0.055967 -8.8113e-06
6:53304237 C T 0.072770 -9.6075e-06
6:53307694 T C 0.573476 4.0838e-05
6:53310514 G C 0.253509 4.9978e-05
6:53319569 T C 1.635090 2.1667e-05
6:53320603 T C 0.040692 -1.6963e-05
6:53326709 T C 0.037638 -1.9397e-04
6:53331144 C A 0.545419 9.8826e-06
6:53349507 A G 0.200198 -7.2282e-05
6:53349780 A C 0.329158 -8.0622e-06
6:53349885 T C 0.069991 -4.2748e-05
6:53349969 T G 0.389383 1.1321e-05
6:53349999 A G 0.738126 3.8503e-05
6:53351419 T G 0.046047 -1.6543e-05
6:53357018 G T 0.683938 -2.1634e-06
6:53357585 T G 0.279329 4.6608e-05
6:53358004 A G 0.134601 -4.6731e-05
6:53358473 A G 0.111089 -1.8891e-05
6:53366144 A C 0.047433 2.4588e-06
6:53366893 A G 0.161690 6.3046e-05
6:53372145 C T 0.152044 -5.0360e-05
6:53373662 C A 0.047115 6.6639e-06
6:53373771 T C 0.218468 -1.3263e-05
6:53378077 A G 0.493257 2.7318e-05
6:53379342 T C 0.053493 8.9292e-06
6:53380390 A G 0.962758 -1.7907e-05
6:53380713 T C 1.196433 -1.0972e-05
6:53385178 G A 0.054058 8.4062e-07
6:53385475 T C 0.582048 1.7146e-05
6:53389323 T C 0.040513 -5.0531e-05
6:53392474 G A 0.034918 -5.3738e-05
6:53397726 G A 0.099226 -1.7186e-05
6:53399516 C T 0.236008 -3.2317e-05
6:53399848 G A 0.223911 8.5515e-06
6:53406351 C G 0.668579 -6.9044e-05
6:53407489 C T 0.461501 -4.4815e-05
6:53408048 C T 0.032623 -1.7985e-05
6:53408883 T C 0.265924 -6.7212e-05
6:53410037 A G 0.168519 2.5583e-05
6:53413300 T C 1.374605 -1.2339e-06
6:53415325 C T 0.137367 7.9504e-06
6:53419335 T C 0.327409 7.1915e-05
6:53425491 G A 0.258196 3.4957e-05
6:53429272 G A 0.285217 2.4726e-06
6:53433874 C T 0.092056 2.7912e-04
6:53438581 T C 0.023752 -1.6327e-05
6:53439944 C T 0.075344 2.0421e-05
6:53445908 A G 0.210578 2.2512e-04
6:53448058 G C 0.219549 2.8826e-05
6:53452455 C A 0.328704 7.6934e-06
6:53457697 A G 0.084545 -9.0551e-06
6:53464132 C T 0.242260 7.3532e-05
6:53464627 A G 0.171960 -2.8217e-05
6:53464937 T C 0.793135 -4.8812e-05
6:53467311 G A 0.416060 3.6766e-05
6:53470797 C A 0.138720 -6.0306e-06
6:53471241 T C 1.716665 1.3597e-04
6:53478492 A G 0.041111 -2.7007e-05
6:53487519 C A 0.028098 2.1048e-05
6:53489122 A G 0.062945 8.7104e-05
6:53495694 A G 0.530625 6.8496e-05
6:53496002 A C 0.308726 -1.1831e-04
6:53501809 C A 0.099395 -6.2018e-06
6:53507843 A G 0.049232 -7.6643e-05
6:53508264 A C 0.932933 3.2547e-05
6:53511224 C T 0.171856 -4.2656e-04
6:53513423 T C 0.032045 4.4496e-05
6:53513469 G A 0.264850 6.6450e-05
6:53514569 T C 0.035603 2.5034e-05
6:53517660 G A 0.142138 7.4749e-05
6:53519605 T C 1.598315 5.1827e-05
6:53524916 G A 0.045285 1.0729e-04
6:53530156 C T 0.169188 4.8776e-06
6:53536125 A G 0.968347 -4.7219e-05
6:53537923 A G 0.154579 9.5452e-06
6:53538414 G T 0.099998 2.3112e-05
6:53539994 C T 1.032558 -1.8862e-05
6:53544568 C G 0.182291 1.0262e-04
6:53552965 C T 0.773219 -6.9045e-06
6:53556052 G T 1.590996 2.3521e-06
6:53557295 T C 0.047907 9.0837e-05
6:53558188 A G 0.049426 3.9849e-05
6:53560318 A G 0.737636 2.9739e-05
6:53561837 G A 0.450066 -8.7026e-05
6:53562152 A G 0.991159 -3.4411e-06
6:53564285 A C 0.021474 -1.9596e-05
6:53566003 T C 0.024791 -9.4760e-06
6:53570067 A G 0.220455 4.6329e-05
6:53571182 A C 0.058966 1.3391e-05
6:53571394 C T 0.862805 -5.9957e-05
6:53581309 C A 0.850209 -6.7525e-06
6:53591144 G A 0.229004 -9.7208e-06
6:53595644 C T 0.400685 -4.5546e-05
6:53596644 C T 1.518259 -2.4662e-05
6:53602118 C T 0.027287 3.0035e-05
6:53617056 T C 0.114082 -1.8206e-04
6:53623730 A G 0.204778 1.6503e-04
6:53634256 A G 0.051270 -1.0615e-05
6:53652637 A G 0.072280 3.8475e-05
6:53662550 T C 0.133530 -4.0055e-06
6:53674235 A G 0.723894 2.7752e-05
6:53679557 G A 1.257047 -3.3193e-05
6:53680300 A G 0.054769 3.0990e-06
6:53681841 C T 1.734631 -5.0117e-05
6:53683050 A G 0.119252 -3.0721e-06
6:53684038 G A 0.356978 2.1857e-05
6:53693228 A G 0.068953 8.4808e-04
6:53702916 T C 0.044821 -7.6848e-05
6:53707423 G A 0.479154 5.4243e-06
6:53721951 C G 0.077249 2.3376e-04
6:53722651 A G 0.085117 6.3513e-05
6:53729647 A G 0.073182 3.5260e-05
6:53732254 G A 0.096013 -4.1471e-05
6:53735313 G A 0.061293 1.1118e-07
6:53740059 A C 0.356192 2.8796e-05
6:53744758 A C 0.026914 2.4506e-05
6:53754638 A G 0.490076 9.4910e-06
6:53759718 T G 0.158344 -1.8035e-05
6:53762092 G A 0.165903 1.6011e-04
6:53786411 G A 0.075551 -5.0678e-05
6:53786742 G A 0.049887 9.0674e-06
6:53789020 A G 0.041870 -1.5101e-05
6:53795480 C T 0.525231 -1.3889e-04
6:53799944 A G 0.980233 8.1709e-05
6:53822219 G T 0.986196 6.3098e-05
6:53824653 A G 0.073471 4.4697e-06
6:53828391 C T 0.687587 7.3780e-05
6:53832790 G A 0.041166 5.4506e-05
6:53836460 C T 0.292838 -4.3985e-07
6:53839955 C T 0.067703 -3.9689e-05
6:53847672 G A 1.207021 4.3412e-05
6:53848551 C T 0.506552 -6.2410e-05
6:53849449 A G 0.043298 -2.0571e-04
6:53853589 C A 0.313527 2.0050e-05
6:53857719 T C 0.095785 1.2218e-05
6:53859375 C T 0.102812 -2.1867e-05
6:53866266 C T 1.034583 -2.5633e-05
6:53869078 T G 0.521362 1.8988e-05
6:53869221 C T 0.857180 9.1115e-06
6:53870309 T C 0.053574 -3.6454e-05
6:53877765 C T 0.062773 7.7536e-05
6:53878633 G A 0.487058 -8.4448e-05
6:53883843 A G 0.531025 8.5292e-05
6:53884370 A G 0.027066 -5.1355e-06
6:53891023 C T 1.373924 3.3631e-05
6:53892401 C T 0.931248 1.9620e-05
6:53893004 C G 1.301488 4.9680e-05
6:53893878 G A 0.024622 7.2280e-06
6:53894790 T C 0.978052 1.3513e-05
6:53896867 T C 0.100229 7.3597e-06
6:53912335 G A 0.111985 1.7427e-05
6:53921674 C T 1.384063 -1.1456e-04
6:53921942 G A 0.094081 7.5565e-05
6:53926090 T C 0.114624 -5.0689e-05
6:53937893 T C 0.041244 7.7863e-05
6:53956877 C T 1.829088 -4.6588e-05
6:53956884 A G 0.021925 -6.9928e-05
6:53961513 T G 0.699950 5.6338e-05
6:53970663 G A 0.033470 -7.5448e-06
6:53977334 C T 0.077771 1.5033e-05
6:53980834 A G 0.066960 4.7499e-05
6:53989526 A G 1.268829 -5.3251e-05
6:53996303 A G 0.283964 3.1585e-05
6:54003184 G A 1.715176 -9.2287e-05
6:54007621 A G 0.161038 -1.6188e-05
6:54010681 A G 0.613252 2.7194e-05
6:54027411 T C 0.149379 -1.7713e-05
6:54028069 C T 1.182281 -3.8628e-05
6:54030352 A G 0.105240 1.2555e-05
6:54031832 C T 0.047268 1.4789e-05
6:54033210 T C 0.594096 -1.2301e-05
6:54034117 A G 0.024739 1.1191e-04
6:54044012 G A 0.072640 -5.7055e-05
6:54059030 C T 0.159496 4.8874e-06
6:54062790 T A 0.029790 8.7139e-06
6:54064693 A G 0.091929 -4.8146e-05
6:54065342 C T 0.073370 1.7573e-05
6:54087545 T C 0.057161 3.4526e-05
6:54091674 T C 1.636177 -1.8005e-05
6:54100271 G A 0.111553 2.7646e-05
6:54103794 G A 0.362411 2.5450e-05
6:54105815 T C 0.029118 1.1669e-05
6:54121968 A G 0.235749 6.2511e-06
6:54125338 T C 0.030491 5.1642e-05
6:54135730 T G 0.057284 5.3429e-06
6:54155670 T C 0.081868 1.0316e-05
6:54156488 C T 1.199189 -2.0848e-04
6:54156506 C T 0.075821 -9.2539e-06
6:54158222 G C 0.060377 1.2041e-04
6:54172465 C A 0.457810 6.3569e-05
6:54172879 G T 0.204340 6.2566e-05
6:54173355 G A 0.024622 -4.6085e-06
6:54173413 G A 0.203392 7.2134e-05
6:54176227 T C 0.233714 4.3292e-05
6:54178822 G A 1.244551 -1.1328e-04
6:54178862 C A 1.040630 -1.8374e-04
6:54183823 T C 0.212006 2.1663e-05
6:54186147 C T 1.297330 -1.1497e-04
6:54189434 G T 0.032013 -3.2299e-06
6:54190073 C A 0.073159 -2.5804e-05
6:54191686 T C 0.244905 5.5024e-05
6:54194904 C G 1.347945 -4.0495e-05
6:54199118 G A 0.318334 4.0500e-05
6:54202565 G A 0.069362 4.5536e-06
6:54203938 T C 0.151272 1.6451e-04
6:54213018 G T 0.465012 1.5794e-05
6:54216967 T C 0.070916 -3.6639e-05
6:54228923 G A 1.467859 -2.7331e-05
6:54231488 A G 0.069988 2.6889e-05
6:54235617 C T 0.393314 -4.2232e-06
6:54246652 G A 0.065382 2.3434e-05
6:54253039 G A 0.022526 -2.6942e-05
6:54254589 C A 0.072250 1.0310e-05
6:54263504 T G 1.022373 -6.1185e-05
6:54265396 C T 0.074571 1.5101e-05
6:54268986 A G 1.541774 -1.9206e-05
6:54284476 G A 0.373911 1.3607e-05
6:54307593 T C 0.111738 -1.6070e-04
6:54316413 A G 0.021039 -7.6807e-06
6:54318478 T C 0.136597 -2.5130e-05
6:54325977 T C 0.511677 1.7609e-05
6:54328777 G T 0.041413 -7.3271e-05
6:54363749 T C 0.675003 6.0092e-06
6:54403172 A G 0.169750 -4.7013e-05
6:54404168 G A 0.112073 7.3385e-05
6:54406015 T C 1.056307 1.9296e-06
6:54406780 G A 0.028167 6.8488e-05
6:54410047 A G 0.132852 1.4102e-05
6:54425924 A G 0.222441 -1.2119e-05
6:54426137 A G 1.008286 -2.3508e-06
6:54429100 T C 0.067434 -7.5840e-05
6:54439899 T C 0.166075 1.8948e-04
6:54441419 G A 0.146724 -2.6838e-05
6:54448399 C A 0.103445 -3.3930e-05
6:54456302 G A 0.146172 -5.8221e-05
6:54477184 A G 0.128928 3.9310e-05
6:54494059 G A 0.107983 -1.2365e-04
6:54497580 T C 1.095922 -4.6153e-06
6:54502004 T C 0.030114 -3.1106e-05
6:54502348 T C 0.169821 5.9945e-06
6:54509720 G A 0.659303 2.5119e-05
6:54522699 T C 0.102072 -3.0299e-05
6:54522888 C T 0.483942 2.2222e-05
6:54543334 G T 0.047252 -8.9955e-06
6:54555590 T C 1.920930 6.7976e-06
6:54561615 A C 0.022139 7.6655e-06
6:54563090 C T 0.176556 1.6418e-04
6:54600531 C T 0.120051 5.7753e-05
6:54602664 G A 1.727730 2.3866e-05
6:54615504 G T 0.307499 -1.2354e-04
6:54619428 T C 0.029520 -7.9030e-06
6:54631181 C T 1.405151 -2.8072e-05
6:54634735 A C 1.289411 -6.3656e-05
6:54638594 A G 0.031851 2.4064e-05
6:54648861 A G 0.069294 -2.7183e-05
6:54668796 C A 0.934540 -3.3145e-05
6:54690843 G A 0.047427 -6.0921e-05
6:54696400 T C 0.201665 1.8198e-05
6:54697437 G A 1.860861 9.0834e-05
6:54700849 C T 0.028744 3.0521e-05
6:54702870 T C 1.292358 -3.6865e-05
6:54705511 A G 0.547724 7.8936e-06
6:54708090 A G 0.893027 7.7746e-06
6:54712529 G A 0.051689 -7.7572e-05
6:54712558 A G 0.860978 4.6023e-06
6:54721084 T C 0.040273 1.5321e-05
6:54724405 G A 1.305724 -4.4544e-05
6:54724541 A G 0.048423 7.1044e-05
6:54731279 A C 0.132982 3.0156e-05
6:54732628 G A 0.039059 -2.8681e-05
6:54742244 T G 0.044515 -1.8328e-05
6:54763518 G A 0.051484 -1.7282e-05
6:54772160 G A 0.077956 2.1323e-05
6:54791389 C T 0.150249 -4.5688e-04
6:54800874 G A 1.043889 3.8815e-05
6:54802509 C T 0.143907 -4.8511e-05
6:54806489 A C 0.337824 1.3034e-05
6:54821809 T G 0.053311 8.2822e-05
6:54837376 G A 0.710596 2.7010e-05
6:54839223 G A 0.029949 6.3762e-05
6:54846043 C T 0.857119 -4.9246e-06
6:54852774 T G 0.093543 -6.0428e-05
6:54853916 T C 0.138600 1.8437e-04
6:54854851 C A 0.029458 -7.0840e-05
6:54875050 T C 0.065681 -3.0913e-05
6:54927933 A G 0.044360 -1.8305e-06
6:54930120 C A 0.028728 8.0676e-06
6:54946100 T C 0.064376 -3.0925e-05
6:54948615 C A 0.736721 -6.0489e-05
6:54951918 G A 0.728730 2.3277e-05
6:54966551 T C 0.407283 2.2707e-04
6:54967532 C T 0.040517 1.9117e-05
6:54969244 G C 0.025323 1.4832e-05
6:54976233 G A 0.080212 -1.0252e-04
6:54977709 A G 0.187994 -3.7521e-05
6:54979170 G A 0.073075 -1.3614e-05
6:54997630 C A 0.037440 -3.0535e-05
6:55002037 T C 1.219445 2.6631e-07
6:55004835 G A 0.075701 -1.1402e-04
6:55012363 T C 0.025379 5.1088e-05
6:55016066 T C 0.077492 -7.0126e-06
6:55017874 A C 0.032828 2.4630e-04
6:55020183 A G 0.090735 -1.4103e-04
6:55021666 C A 0.049098 9.9989e-06
6:55032392 G A 0.038475 1.4420e-05
6:55036741 T C 0.695263 -2.9420e-06
6:55037484 A C 0.304202 -6.7809e-05
6:55037958 C A 0.493965 3.6177e-05
6:55045475 G A 0.043337 1.2997e-05
6:55050595 G A 0.288447 -3.5339e-05
6:55050754 G A 0.043918 -6.0141e-05
6:55051402 A G 0.043655 4.8680e-05
6:55054710 A G 0.046009 3.7710e-05
6:55055079 T C 0.402155 -4.5891e-05
6:55065829 G A 0.244480 -1.1830e-04
6:55073644 C T 0.088950 -3.7778e-05
6:55082807 G T 0.520622 -7.9621e-05
6:55087158 C A 0.046823 1.9867e-04
6:55095547 G A 0.039760 2.5001e-05
6:55107592 C A 0.053315 -1.6516e-05
6:55109291 A G 0.480589 -1.1979e-04
6:55112062 G A 0.848011 1.1504e-05
6:55138328 A G 0.141778 4.5362e-05
6:55142337 G A 1.568263 -3.2263e-05
6:55152478 T C 0.020714 3.7771e-05
6:55156812 A G 1.085029 5.0728e-05
6:55158166 C T 0.039884 -1.8040e-05
6:55167015 C A 0.128772 -9.7675e-06
6:55171842 G A 0.576871 -1.7735e-04
6:55172810 T C 0.081167 3.4715e-05
6:55185788 G A 0.040500 4.6020e-05
6:55190467 A G 0.021519 1.5249e-04
6:55191223 G T 0.300294 3.0002e-06
6:55191559 A G 0.145932 5.4196e-05
6:55194720 G A 0.108606 1.8342e-05
6:55196575 C G 0.046090 7.2948e-05
6:55203401 C G 0.516922 -3.0979e-05
6:55204017 C T 1.267443 -1.0343e-05
6:55215868 G A 1.087009 -2.7148e-05
6:55216344 G A 0.045505 9.9630e-05
6:55217813 C T 1.238517 -3.4287e-06
6:55224939 C T 0.178640 1.9388e-05
6:55226389 C T 0.063834 6.5029e-06
6:55235358 G T 0.306182 6.1874e-05
6:55236668 T C 0.097285 3.8140e-05
6:55245888 G C 1.234837 2.0185e-05
6:55250664 C T 0.060910 -6.3524e-05
6:55252297 C T 0.075762 4.6819e-05
6:55253402 C A 0.021987 -3.7892e-05
6:55258379 C G 0.024058 1.0877e-04
6:55259524 C T 0.171908 8.7742e-05
6:55262565 G A 0.231961 1.6474e-05
6:55263387 A G 0.662818 1.7110e-05
6:55264980 G A 0.022996 -8.6398e-05
6:55266625 C T 1.498239 -2.5968e-05
6:55277743 T C 1.673091 -8.3616e-05
6:55278433 C T 0.059352 -4.4562e-05
6:55283483 G T 0.197825 -9.4302e-06
6:55284772 C T 0.545468 5.2918e-05
6:55291759 G T 0.253328 1.9875e-06
6:55291863 C T 0.292264 6.5037e-05
6:55295258 A C 1.095831 -2.4033e-05
6:55302288 T C 0.136640 -1.4513e-04
6:55306862 C T 0.621652 -3.0097e-06
6:55313529 A C 0.039154 -7.6977e-05
6:55316430 C T 0.491637 -2.5350e-05
6:55320314 A G 0.167111 2.1490e-05
6:55321118 G A 0.256892 -1.5716e-05
6:55326792 C T 0.037810 7.6514e-05
6:55331790 C G 0.240053 5.1210e-05
6:55343974 C A 0.728905 2.2206e-05
6:55361878 C T 0.980698 4.3803e-05
6:55366664 T C 1.412558 3.1850e-05
6:55372588 C T 0.057307 1.1969e-05
6:55386670 C T 1.406933 2.2156e-05
6:55388175 T C 0.061767 2.5113e-05
6:55399324 T G 0.431935 -2.4981e-05
6:55401579 A C 0.030955 -2.5869e-05
6:55403527 A G 0.037427 -4.9640e-05
6:55403929 C A 1.402457 1.4876e-05
6:55406399 T C 0.922917 3.6149e-05
6:55407110 A G 0.081718 6.1547e-05
6:55410345 G A 0.170701 4.6699e-05
6:55434465 A G 0.070361 8.5998e-05
6:55434959 G A 0.721433 1.9364e-05
6:55438094 C T 0.036362 2.4221e-07
6:55450967 C T 0.026781 3.5681e-05
6:55456192 T C 0.247739 2.0063e-05
6:55456212 A G 0.040958 1.2896e-04
6:55456232 C T 0.464999 -5.5239e-06
6:55462176 T C 0.170626 -3.7936e-06
6:55472628 G T 0.065360 1.4032e-04
6:55473193 A G 0.119892 -2.2706e-06
6:55480911 C T 1.511339 -5.8636e-06
6:55496870 G A 0.300732 1.0679e-05
6:55497584 G C 0.050608 5.1767e-05
6:55497965 C T 0.597549 2.7230e-05
6:55510121 G A 0.038647 2.2001e-05
6:55517135 G A 0.145501 -9.4955e-06
6:55518840 C T 0.441847 6.7311e-06
6:55521629 A G 0.045041 4.2633e-05
6:55523508 A G 0.055746 -1.0276e-05
6:55523907 C G 0.112520 -1.4560e-04
6:55531009 T C 0.903884 -3.0555e-05
6:55531827 C T 0.030831 3.1712e-05
6:55539460 A G 0.086295 -8.4957e-05
6:55561957 T C 0.984161 1.4991e-04
6:55562133 A C 0.029179 1.8569e-07
6:55564739 C T 0.225184 -4.8040e-05
6:55567176 A G 0.044577 -3.4390e-05
6:55570242 T C 0.071627 -5.0610e-05
6:55572193 G T 0.406709 1.4874e-04
6:55573619 A G 0.020890 -4.1518e-06
6:55580862 T C 1.720067 -2.1093e-06
6:55596618 T C 0.340622 3.0309e-05
6:55597150 A G 0.204067 3.8702e-05
6:55622163 A G 0.032334 2.6131e-04
6:55627099 G A 0.318558 8.6980e-05
6:55634158 A G 0.217258 -1.9268e-04
6:55634724 G T 0.138548 4.4535e-06
6:55636940 G A 0.225525 3.8610e-05
6:55637399 A C 0.066415 -1.5980e-05
6:55639028 A G 0.278326 2.4779e-04
6:55663602 T G 0.038680 2.2363e-05
6:55666549 T C 0.122754 6.1993e-06
6:55668614 A G 0.024996 1.2281e-05
6:55673232 T C 0.116954 -4.7630e-05
6:55675850 A G 0.064668 9.4238e-05
6:55678619 C G 0.160717 -9.4690e-05
6:55684143 G C 0.045707 8.4574e-05
6:55708204 A C 0.521936 6.5226e-05
6:55708497 G A 0.802304 -9.3820e-06
6:55710248 T C 1.969633 -3.6654e-05
6:55710884 C A 0.041286 3.7012e-05
6:55715715 A G 0.926636 1.0512e-05
6:55734220 T C 0.444778 8.4805e-06
6:55738907 A G 0.031403 2.5020e-05
6:55739553 G A 0.816316 -3.3813e-06
6:55742442 C T 0.111871 1.5124e-04
6:55743406 A G 0.092325 -1.0621e-04
6:55743941 A G 0.146559 1.0835e-04
6:55744188 A C 0.939788 7.8564e-06
6:55748928 G A 0.093650 -5.5227e-05
6:55755466 T G 0.020854 6.7101e-05
6:55761410 T C 0.195436 8.2798e-05
6:55777253 T C 0.046755 3.2586e-06
6:55777563 C T 0.141726 1.1753e-04
6:55780724 A G 0.881829 6.8962e-05
6:55787187 T C 0.057060 -1.1633e-06
6:55793611 A G 0.090621 -2.5530e-05
6:55802563 G A 0.097756 -7.5439e-05
6:55810152 A G 0.082179 -5.3017e-05
6:55816404 C A 0.072932 1.1972e-04
6:55820575 A G 0.793609 1.2275e-04
6:55848128 T C 1.145916 -2.8200e-04
6:55850440 G A 1.208562 -1.6714e-04
6:55853325 C T 0.117123 7.0562e-06
6:55887111 A G 0.110073 3.2053e-04
6:55887274 G A 1.539791 -4.7218e-05
6:55891841 A G 1.959233 2.9933e-05
6:55900725 A G 0.058320 1.6550e-05
6:55901366 G A 0.024210 4.9236e-05
6:55903939 C T 0.043749 5.4420e-05
6:55912239 G T 0.068239 3.8827e-05
6:55912792 A G 0.045145 -6.1398e-05
6:55914364 C A 1.504481 8.7537e-06
6:55924962 G A 0.088187 1.6980e-04
6:55928494 T C 0.039332 5.5070e-05
6:55932511 G A 0.878612 -7.8204e-05
6:55932702 C A 0.033649 1.8476e-05
6:55952657 G A 0.028238 -1.8416e-05
6:55960170 T C 0.034434 4.1502e-05
6:55965844 C T 1.868008 3.9281e-05
6:55975462 G C 0.215346 -2.8465e-06
6:55988870 C G 0.034217 5.3179e-05
6:56003822 G A 0.026028 -7.1619e-05
6:56004053 C T 1.125208 1.2752e-05
6:56004249 T C 0.059865 4.7626e-05
6:56006553 C A 0.043814 6.5522e-05
6:56007281 C T 0.025606 2.5109e-05
6:56013832 C G 0.215739 -2.0180e-06
6:56014006 C T 0.278151 1.3368e-05
6:56014551 T C 1.402473 2.7636e-05
6:56021212 T C 1.399799 3.8040e-05
6:56026720 A G 0.059297 5.6888e-05
6:56030138 T G 0.039475 3.5245e-05
6:56033094 A G 0.147107 -6.9534e-05
6:56049420 G A 0.060929 1.2111e-06
6:56059594 A G 1.268242 -3.4380e-05
6:56064377 G A 0.071569 4.8526e-05
6:56064893 G A 0.147549 -6.7364e-05
6:56068395 A G 0.105088 6.3191e-07
6:56077560 G A 0.137110 1.7666e-04
6:56083966 A G 0.125818 9.5828e-06
6:56088817 C G 0.056190 1.7680e-05
6:56089466 G A 0.035853 2.8242e-05
6:56089507 T C 1.389623 7.2706e-07
6:56098993 C T 0.048271 1.2716e-05
6:56104476 C T 0.052932 2.5620e-04
6:56111822 A G 0.829374 -5.5526e-05
6:56115772 T C 0.037810 -8.2260e-06
6:56123834 C T 0.429423 4.3644e-06
6:56125726 T C 0.527600 2.7628e-06
6:56126903 A C 0.227138 2.5265e-05
6:56130656 C T 1.728337 2.7889e-06
6:56132858 A G 0.036249 7.8885e-07
6:56143018 A G 0.557208 5.3517e-05
6:56151576 G A 1.441997 -2.4445e-05
6:56152784 T C 0.041299 -1.9418e-05
6:56153119 A G 0.284539 3.7334e-05
6:56154769 A C 0.072724 -1.3310e-04
6:56156133 A G 0.179230 -1.8481e-05
6:56157815 T C 0.086382 -2.9080e-05
6:56161262 G A 1.883409 1.5246e-04
6:56178420 G A 0.094941 6.1421e-05
6:56183879 G A 0.055080 -4.7387e-05
6:56184859 G A 0.131112 -7.1288e-06
6:56185286 G A 0.588260 7.8316e-05
6:56188612 T C 0.177991 -3.0707e-05
6:56188650 A G 0.164501 1.9419e-04
6:56188812 T G 0.030981 4.1974e-06
6:56197343 G A 1.796407 1.0534e-05
6:56197391 T C 1.285331 6.3928e-05
6:56199461 T C 0.165585 -5.3394e-06
6:56203674 T G 0.850215 1.3457e-05
6:56203738 T C 0.404171 2.6879e-05
6:56203840 C T 1.397601 7.5766e-05
6:56203986 C T 1.077161 5.4075e-05
6:56204678 A G 1.248793 4.7807e-05
6:56211235 T C 0.184450 4.8529e-05
6:56211585 T C 0.366462 2.1701e-06
6:56215245 G A 0.598046 -3.8822e-06
6:56226364 T G 0.099057 -7.7868e-05
6:56235139 T C 0.034941 3.0637e-04
6:56235411 T C 0.508752 -3.1805e-05
6:56239955 A G 0.048784 -1.1663e-05
6:56245812 A G 0.480712 -5.3626e-06
6:56271981 T C 0.310427 2.8543e-05
6:56273388 T C 1.565796 -2.2145e-05
6:56275108 G T 0.353852 -3.2913e-05
6:56275972 T C 0.047258 5.8359e-06
6:56280926 A G 0.364663 -1.8902e-05
6:56288238 A G 0.054055 -4.0916e-05
6:56289743 C A 0.958036 -1.4036e-05
6:56290409 A C 0.308028 -4.4946e-05
6:56290873 A G 0.888226 1.4188e-05
6:56290948 C T 0.797773 -2.2139e-05
6:56304291 A G 0.231919 -2.8500e-05
6:56308138 T C 0.094042 -2.8877e-05
6:56310997 T C 0.047927 -3.7466e-05
6:56312280 T G 0.048251 -3.2623e-05
6:56312543 G A 0.131463 -6.7674e-05
6:56312818 C T 0.714783 1.5526e-04
6:56313769 C T 0.030231 1.6960e-05
6:56315363 G A 0.419890 -1.8464e-05
6:56327849 T C 0.483357 2.3816e-04
6:56342136 T C 0.045596 -4.3478e-05
6:56348846 T C 0.263055 -1.8850e-05
6:56351496 C T 0.058148 4.5985e-05
6:56360542 T C 0.038826 -2.5216e-05
6:56373536 T C 0.110560 -3.1847e-05
6:56376091 T C 0.096964 2.9461e-05
6:56384213 A G 1.414434 -9.6316e-05
6:56389125 A C 0.097960 3.0522e-05
6:56407107 T C 0.038848 -3.2642e-05
6:56413273 T G 1.510310 -6.2422e-05
6:56417282 T C 1.516708 -7.5032e-05
6:56419215 G A 0.036690 5.3776e-05
6:56420158 T C 0.101748 1.9899e-05
6:56420538 T C 0.574245 1.1927e-04
6:56424232 C T 0.609880 7.9294e-05
6:56424421 G A 0.152641 1.1941e-05
6:56425900 A G 0.836966 1.3082e-05
6:56434712 T G 0.028774 -3.2667e-05
6:56452968 T C 0.043646 -5.2612e-05
6:56457810 C G 0.126948 4.5817e-05
6:56459862 T C 0.037654 2.7575e-05
6:56460763 T C 0.738694 9.5909e-06
6:56463410 C T 0.762765 4.1615e-06
6:56469319 T G 0.193577 3.1470e-05
6:56470551 A T 0.729914 -2.6566e-06
6:56471103 T C 0.100063 1.0711e-04
6:56471402 A G 0.806748 -3.8940e-06
6:56474519 T G 1.280401 -1.6782e-05
6:56480146 G T 0.051987 -4.5557e-05
6:56480500 C T 0.101186 -2.3948e-06
6:56482801 G C 0.842146 5.8490e-06
6:56484758 T C 0.828653 -9.9882e-06
6:56486842 T G 0.040491 5.0648e-05
6:56489412 T C 0.031221 6.9254e-06
6:56491791 T C 0.025018 -1.3272e-05
6:56493554 A G 0.043636 -2.9437e-05
6:56494071 G A 0.099836 -2.6667e-06
6:56496649 C A 0.208014 -2.3340e-04
6:56510142 G A 0.102374 3.7423e-07
6:56515787 A G 0.102205 -3.8289e-06
6:56522425 T C 0.037982 2.8576e-05
6:56524450 C A 0.112855 1.3933e-05
6:56556139 A G 1.970107 3.2471e-06
6:56562452 A G 0.464000 -3.8657e-05
6:56566149 A G 0.199614 -1.2435e-05
6:56567668 A C 0.396358 7.0987e-05
6:56569104 G A 0.467265 -3.3418e-05
6:56600121 A G 0.358883 -5.7935e-05
6:56611336 T C 1.273208 2.0260e-06
6:56616083 C T 0.421785 3.4079e-05
6:56625012 G T 0.039722 5.8090e-05
6:56637222 T C 0.157951 -2.8655e-05
6:56665182 T C 0.112569 5.1344e-05
6:56666367 G A 0.200714 -2.3292e-05
6:56681464 A G 0.138564 -4.0367e-05
6:56681480 A G 0.375754 -1.8416e-05
6:56684945 G T 0.072728 3.4322e-05
6:56690540 T C 0.023366 4.0137e-05
6:56693272 A G 0.029851 2.9143e-05
6:56703748 G A 0.066515 5.4041e-06
6:56707208 A C 0.367766 -2.2424e-05
6:56707503 A G 0.042029 3.0289e-05
6:56714836 T C 0.044126 -9.6012e-05
6:56733354 A G 0.140957 -1.0195e-05
6:56740504 C T 0.378257 -2.6060e-05
6:56762424 T C 0.078846 -5.3993e-05
6:56767158 A G 0.473380 -5.5593e-05
6:56769420 T G 0.035969 -1.7217e-05
6:56771207 A G 0.392184 -2.3916e-05
6:56778579 A G 1.899336 -6.2126e-05
6:56799155 C G 0.475191 -2.5520e-05
6:56801308 T C 0.036482 4.1138e-05
6:56803526 T C 0.070134 -4.2274e-05
6:56829930 T C 1.561285 3.3149e-05
6:56842305 A G 0.027706 3.7734e-05
6:56848687 G A 0.345491 -2.0751e-05
6:56850331 A C 0.435694 -3.1456e-05
6:56857061 A G 0.044856 1.0617e-05
6:56862930 A G 0.195479 2.2117e-05
6:56863178 T C 0.068833 3.0285e-05
6:56873591 A G 0.048014 1.9174e-05
6:56877460 A G 0.435843 -2.4427e-05
6:56889761 A G 0.037015 -4.8069e-06
6:56899752 T C 0.072572 -2.0075e-05
6:56903750 A G 0.139119 -2.4598e-05
6:56904617 T G 1.073701 -2.1215e-05
6:56911574 G A 0.438745 8.3789e-05
6:56919443 G A 0.155235 2.8762e-05
6:56938147 T G 0.041237 -5.3296e-05
6:56963219 A T 0.135448 1.8339e-05
6:56965696 G C 0.286321 8.0855e-05
6:56968308 T G 0.110031 1.2503e-05
6:56984698 T C 0.243487 -2.1994e-05
6:57039002 A G 0.040776 8.7859e-06
6:57042709 G T 0.445158 7.6963e-05
6:57052834 T C 0.089924 -1.3155e-05
6:57055354 T C 0.154689 2.6277e-05
6:57063946 G A 0.361538 1.4932e-04
6:57069606 C T 0.292605 6.9457e-05
6:57074862 G A 0.042652 2.1544e-06
6:57076552 A G 0.286535 5.6830e-05
6:57077135 G A 0.379490 2.8322e-05
6:57080434 C G 0.213330 -1.7848e-04
6:57091441 G C 0.212717 4.2198e-05
6:57093656 T C 1.869297 -4.1757e-06
6:57098289 T C 1.270293 1.8776e-05
6:57099675 A G 0.279037 1.0491e-04
6:57109815 T G 0.079651 8.9307e-05
6:57112292 A G 0.079618 5.5272e-06
6:57115751 T C 1.867801 1.1722e-06
6:57120540 A C 0.062990 -1.0094e-04
6:57121314 C T 0.037255 -9.6892e-05
6:57121684 G A 0.233386 -1.6672e-04
6:57124881 C T 0.683562 -3.1130e-06
6:57125194 G A 0.069537 2.9122e-05
6:57127760 A G 0.073899 -3.5185e-05
6:57132282 T C 0.030708 -2.2855e-05
6:57144935 G A 0.828417 3.9114e-06
6:57148574 C T 0.407851 -8.2535e-05
6:57162808 G A 0.281001 -6.9030e-06
6:57163226 G A 0.115870 8.3420e-06
6:57167120 T C 0.108408 -5.0065e-05
6:57169715 C T 0.524157 4.0301e-05
6:57170506 C T 0.161609 -4.6989e-06
6:57172795 A G 0.085960 -3.2116e-06
6:57182297 T C 1.356263 -1.8636e-05
6:57184113 G A 0.690135 1.0196e-05
6:57185839 A G 0.405923 -1.2263e-05
6:57189167 C A 0.060413 3.6155e-05
6:57193610 T C 0.034954 3.1173e-05
6:57205976 T C 0.280342 -4.6485e-05
6:57236977 T C 0.053496 -1.3090e-05
6:57288220 G A 0.088450 -1.9099e-05
6:57288764 C T 0.050822 -2.8631e-05
6:57297552 G A 0.076009 1.8197e-05
6:57297746 A T 0.184943 3.4150e-05
6:57299092 G A 1.152940 -2.5918e-05
6:57313251 A G 0.052003 -2.6660e-05
6:57321447 G C 0.334663 -2.5935e-05
6:57359149 G A 0.503234 -4.3802e-05
6:57512510 G T 1.237466 -2.3781e-05
6:57591856 A G 0.056483 2.6389e-07
6:57632459 A G 0.042104 4.9947e-05
6:57632547 T C 0.061449 -1.1868e-04
6:57633696 T C 0.334316 -2.9866e-05
6:57635440 A G 0.489963 -7.2807e-05
6:57637260 G A 1.671033 -3.3767e-05
6:57638185 G A 0.036651 -9.7519e-05
6:57639787 G A 0.062620 2.6137e-05
6:57649332 A G 0.021581 -7.2285e-05
6:57651071 G A 0.031675 -2.1623e-05
6:57652173 T C 0.025508 6.1910e-05
6:57652296 A G 0.035989 -3.5541e-05
6:57656540 C T 0.774998 3.0787e-05
6:57675693 A G 0.021172 4.5511e-05
6:57678247 A G 1.928048 -5.9607e-06
6:57678877 C A 1.820383 -1.7447e-05
6:57679429 G A 0.190685 -7.5431e-05
6:57680551 T C 0.026352 -1.1735e-05
6:57707926 A C 0.026388 1.8908e-06
6:57713388 C T 0.036115 -2.6378e-05
6:57727866 T G 0.073708 2.1404e-05
6:57742677 T G 0.060481 -6.3679e-05
6:57747135 G A 0.330385 4.9515e-05
6:57764837 G A 0.023580 -6.6134e-05
6:57781833 T C 0.053247 4.1513e-05
6:57784989 T G 0.194362 -3.3031e-05
6:57824018 T C 0.194122 6.0877e-05
6:57867536 G A 0.060514 4.2565e-06
6:57872427 A G 0.079297 2.6970e-05
6:57886642 A G 0.056573 1.2175e-04
6:57914253 T G 0.680047 -5.4462e-05
6:57937228 T G 0.049939 1.1286e-05
6:57942624 C T 0.502722 -1.1006e-04
6:57963984 A C 0.093341 3.1389e-06
6:57969130 A G 0.095055 -6.4961e-05
6:57970759 A G 0.097869 1.4385e-05
6:57982812 A G 0.060209 -6.8719e-05
6:57991427 A G 0.138668 -6.4831e-06
6:58001218 T C 0.036485 5.4990e-05
6:58011831 T G 0.020847 3.1691e-05
6:58012823 G A 0.079638 3.5924e-05
6:58014632 T C 0.027446 9.7862e-06
6:58014710 G A 0.996881 6.8253e-06
6:58033394 G A 0.453441 -6.9957e-05
6:58037514 A G 0.802665 2.0894e-05
6:58038626 G A 0.026687 1.1073e-05
6:58055927 A G 1.680826 -3.3820e-05
6:58069675 C G 0.035379 -4.2307e-05
6:58155775 T C 0.174923 8.3909e-06
6:58169727 C T 0.606920 -3.4822e-05
6:58207002 C T 0.219539 2.4475e-04
6:58228129 C T 1.583151 7.7862e-06
6:58273984 G T 1.402739 5.9533e-06
6:58285920 A G 1.399137 3.0439e-06
6:58308955 A G 0.823535 1.4545e-05
6:58314932 A G 0.031218 -1.0237e-05
6:58322484 G T 0.033996 1.5528e-05
6:58324844 A C 0.071929 -4.7469e-05
6:58333290 G A 0.575128 -2.8448e-05
6:58345052 T C 1.826274 -1.0266e-05
6:58346864 A G 1.004460 -2.9530e-05
6:58355694 A G 0.504260 -6.6498e-05
6:58369084 T C 0.061423 -1.9240e-04
6:58399120 C A 0.220666 1.8648e-04
6:58403052 T C 0.914439 -2.8012e-06
6:58403061 T G 0.020043 -4.2115e-05
6:58407570 T C 0.070196 2.8575e-05
6:58436417 T C 0.056035 1.6823e-05
6:58454496 A G 0.021406 -1.5281e-05
6:58466242 G A 0.033645 -1.8751e-05
6:58472155 C T 0.188494 1.3158e-04
6:58485696 A G 0.023863 3.7762e-05
6:58524667 G A 0.439128 -4.3110e-05
6:58544482 A C 0.067275 2.9526e-05
6:58545857 A G 0.415878 1.6048e-06
6:58552822 T C 0.020068 -3.9201e-05
6:58599377 A G 0.026417 -2.5472e-06
6:58600490 C T 0.245778 1.4591e-04
6:58601226 A C 0.089005 -1.7697e-05
6:58615100 A G 0.220864 1.9191e-04
6:58615721 C T 0.022905 2.7161e-08
6:58628199 C T 0.352735 -9.2936e-05
6:58672808 A T 0.060793 -9.3355e-05
6:58692034 A G 1.341505 -4.9621e-05
6:58735880 G T 1.620260 1.7263e-05
6:58739368 T C 0.099466 -1.7306e-05
6:58740027 G A 0.388646 5.8283e-05
6:61934516 T C 0.098976 1.1620e-05
6:61963172 C A 0.137029 5.7245e-07
6:61972502 C T 0.555248 -2.5829e-06
6:61972802 C T 0.078729 4.1163e-05
6:61984440 C T 0.034778 -4.2695e-05
6:61996649 G A 0.056009 2.3085e-05
6:62007074 C A 1.759704 3.3940e-05
6:62014484 A G 0.035249 -2.7568e-05
6:62016012 T C 0.057336 1.5932e-04
6:62020137 G A 0.068842 -7.5904e-05
6:62027559 C T 1.832113 2.2507e-06
6:62034627 T C 0.030611 -9.4303e-06
6:62035578 A C 0.026875 -9.3970e-05
6:62035633 A C 0.025726 1.1365e-05
6:62035644 T C 0.032201 -2.1969e-05
6:62036508 G A 0.097418 1.0971e-05
6:62043183 A G 0.037105 5.5495e-05
6:62056995 G A 1.757821 3.8505e-05
6:62071003 C T 0.033428 -3.9649e-05
6:62074418 A G 0.059826 1.6695e-05
6:62081584 C A 0.198965 1.0045e-04
6:62092798 C A 0.452393 -6.7137e-05
6:62236485 C T 0.049881 -2.7542e-05
6:62238313 A G 0.114199 1.9190e-05
6:62252121 A G 0.254889 -4.2953e-05
6:62262985 C T 0.067073 -5.4392e-05
6:62267305 T C 0.020779 6.4704e-05
6:62275537 A T 0.032678 -8.2383e-05
6:62290340 T G 1.329840 4.2753e-07
6:62297120 T C 0.175089 -8.6994e-06
6:62303097 G A 0.831555 6.2349e-06
6:62309509 A C 0.034123 -4.4538e-05
6:62321604 C T 0.026135 5.5551e-06
6:62324544 C T 0.625943 -5.2016e-06
6:62328533 G A 0.094549 -7.1977e-05
6:62359947 T C 0.414457 3.5890e-05
6:62360673 C T 0.099521 -3.6042e-05
6:62368309 A C 0.034613 -4.1166e-05
6:62373968 C T 0.437456 -3.2727e-05
6:62386090 T G 0.195456 -4.9022e-07
6:62387498 C A 1.801928 2.5783e-05
6:62390920 A G 0.024908 -1.8996e-05
6:62398854 G A 0.873701 8.5298e-06
6:62414315 C T 0.051033 3.2337e-05
6:62415088 C T 1.722946 -3.0427e-06
6:62415147 A C 0.436158 2.6257e-05
6:62441034 G A 0.050585 -1.7559e-05
6:62442467 A G 0.050069 -6.5248e-05
6:62445892 T C 0.225453 -2.3670e-05
6:62450479 T C 0.097350 2.0983e-05
6:62454353 G A 0.206076 4.7314e-05
6:62472279 G A 0.026385 1.6632e-05
6:62491817 T C 0.186189 -2.4184e-06
6:62493278 C T 0.059839 1.5660e-05
6:62520127 A G 1.138707 -2.2907e-06
6:62535330 G A 0.624723 -2.0312e-05
6:62558957 A C 0.064302 -5.4720e-05
6:62594485 T C 1.661591 -1.2925e-05
6:62599571 T C 0.109982 -1.1000e-05
6:62599593 A G 0.022344 -7.5579e-05
6:62603988 T C 0.159853 3.3158e-05
6:62627947 T C 0.063737 -6.5721e-05
6:62648136 T G 0.797231 7.4960e-06
6:62649173 T A 1.785978 2.6735e-05
6:62650739 A C 0.044551 5.8644e-06
6:62651345 T C 0.139483 3.2656e-06
6:62658768 T C 1.687908 -1.7926e-05
6:62668170 T C 0.263954 4.1390e-05
6:62671947 A G 0.022850 -1.4145e-05
6:62672201 A G 1.210958 -2.0078e-06
6:62673145 G A 1.394670 4.4739e-05
6:62675412 A G 0.034574 -3.5642e-05
6:62676751 C A 0.195755 -1.5875e-05
6:62679262 G C 0.088788 4.4659e-05
6:62680202 A C 0.036901 -5.0144e-05
6:62682635 T C 0.039348 -1.5039e-04
6:62685164 T C 0.096155 -6.8463e-06
6:62685661 C A 0.126779 -1.3370e-05
6:62686818 A G 0.057012 5.3956e-05
6:62690854 T C 0.064461 -3.3089e-05
6:62694251 C G 0.055820 2.5596e-06
6:62695280 C G 0.050841 -2.3561e-05
6:62697746 C A 1.650475 -2.3572e-05
6:62706135 T C 0.160415 2.9607e-04
6:62722108 G T 0.049663 -1.4219e-05
6:62725494 A G 0.358730 -3.8705e-05
6:62748471 C A 0.028206 -3.0045e-05
6:62784667 C T 1.215982 -5.7038e-06
6:62785217 T A 0.030757 2.4097e-05
6:62786199 G C 0.593651 -1.5318e-05
6:62789447 A G 0.146529 3.5512e-06
6:62792379 A G 0.076525 4.2978e-05
6:62802626 T C 0.193979 5.0166e-05
6:62825587 A G 0.039881 3.0076e-05
6:62835346 A G 0.194064 7.9473e-05
6:62836098 G A 0.133842 -2.1878e-05
6:62838259 A G 0.076830 6.3798e-05
6:62851443 T C 0.030779 2.9416e-05
6:62860877 G T 0.046726 5.3026e-05
6:62870244 T C 1.460293 -1.2284e-05
6:62885492 T C 0.057953 5.2854e-05
6:62894874 T G 0.030994 1.6946e-05
6:62932203 G A 0.039212 -7.3383e-05
6:62943131 A G 0.148467 -1.9685e-06
6:62960771 G C 0.028754 -2.1605e-05
6:62974008 A C 0.071488 -3.2444e-05
6:62988046 A G 0.095347 2.1228e-05
6:62988527 A G 0.038413 -2.3760e-05
6:62993128 G A 0.094672 -3.6581e-05
6:63005568 A C 0.107697 2.5197e-05
6:63010852 T C 1.847222 -8.5528e-05
6:63021449 A G 0.035986 -8.5331e-05
6:63028268 T C 0.198114 4.0377e-05
6:63031201 A C 0.302111 -1.4575e-05
6:63031268 G A 0.122654 1.0494e-06
6:63044147 G A 0.233616 -9.2704e-06
6:63044182 G A 0.254970 -3.6184e-06
6:63068423 T C 0.020224 5.8305e-05
6:63071251 G A 0.055580 -1.0783e-04
6:63076822 G A 0.042766 -5.0827e-05
6:63085754 A G 0.022681 7.0618e-05
6:63092226 C A 1.467469 -1.9789e-05
6:63095251 T C 1.182674 -1.8458e-05
6:63109249 A G 0.038452 4.6039e-05
6:63137686 C T 0.052789 1.5078e-06
6:63138227 G A 1.716221 -8.5741e-06
6:63138684 G A 0.040978 7.6863e-05
6:63166429 A G 0.495039 -3.0008e-06
6:63173293 C T 1.891290 1.9488e-06
6:63190549 C T 0.086197 -1.0568e-04
6:63195923 T C 0.066311 -4.2036e-05
6:63212896 C A 0.061861 5.7500e-05
6:63218235 T C 0.031571 -1.7052e-04
6:63223841 G A 0.053977 6.0786e-05
6:63234129 A C 0.072906 1.8538e-05
6:63235053 T G 1.247557 -3.8232e-05
6:63245700 G C 0.075805 7.3622e-05
6:63245942 G A 0.942297 -2.5190e-05
6:63253490 T C 0.037693 2.1016e-05
6:63278430 A G 0.056207 -4.4690e-05
6:63309881 T G 0.398650 -1.1356e-06
6:63319019 A G 0.561979 -4.9259e-05
6:63323255 C T 0.037277 7.8332e-06
6:63325369 A G 0.064840 8.5924e-05
6:63353516 G A 0.037930 -3.4066e-05
6:63358248 A G 0.052026 -3.3295e-05
6:63362450 G T 1.900953 1.4572e-05
6:63365003 T C 0.081637 -2.2813e-05
6:63379489 T C 0.029663 5.9539e-05
6:63384097 T C 0.043130 2.1713e-06
6:63387689 G T 0.039368 3.6623e-05
6:63389189 A G 0.997001 5.0801e-05
6:63421625 A G 0.053363 2.4873e-06
6:63422359 A G 0.069203 -9.4835e-05
6:63429354 C G 0.029329 5.8165e-05
6:63431508 T G 0.111118 -3.5972e-05
6:63432973 T C 0.070692 -5.2090e-05
6:63443717 C A 0.220705 2.3905e-05
6:63450121 T G 0.037956 2.4728e-05
6:63485509 G A 0.063399 5.5505e-05
6:63486071 G T 0.035246 1.5733e-05
6:63486648 T C 0.969578 -4.2459e-05
6:63490857 G T 0.190272 4.5872e-05
6:63493182 C A 0.047037 2.3546e-05
6:63499088 G A 0.040919 5.8872e-05
6:63541210 G A 1.223035 -1.7247e-05
6:63541907 T C 0.059660 -2.1298e-05
6:63543722 T C 0.032483 -2.8280e-05
6:63544853 T C 0.039423 1.9535e-05
6:63565093 G A 0.561742 3.9438e-05
6:63580856 G A 0.437758 -2.1370e-05
6:63582660 T C 0.048774 -1.7826e-05
6:63597087 T C 0.040348 4.6276e-05
6:63609051 A G 0.030056 7.8482e-05
6:63609572 T C 0.021036 5.1434e-05
6:63610604 C T 0.444094 -1.5729e-05
6:63612634 G T 0.926091 3.4495e-05
6:63612682 A G 0.302335 1.4291e-05
6:63634264 G A 0.453026 -2.1954e-05
6:63634905 A G 0.047901 2.5499e-05
6:63637778 G A 0.041675 8.8779e-05
6:63656555 T C 0.032480 -3.4093e-05
6:63656987 A C 0.046054 1.3321e-05
6:63672213 C A 0.038702 3.2500e-06
6:63672430 G T 1.240776 4.9704e-05
6:63723140 C T 0.080196 5.6960e-05
6:63730535 C T 1.298061 2.4388e-05
6:63744954 C T 0.064019 -3.1253e-05
6:63745854 C T 0.424158 -1.8166e-06
6:63761522 T C 0.072851 7.8595e-06
6:63768896 T C 0.574547 -4.6875e-05
6:63784217 C T 1.929684 -8.3478e-08
6:63790648 A G 0.093286 1.3657e-04
6:63791647 A C 0.078310 -7.4433e-05
6:63792401 C T 0.837927 -1.8948e-05
6:63806789 G T 0.045359 4.2504e-05
6:63821292 T G 0.094227 1.5074e-05
6:63824985 A G 0.063062 3.2464e-06
6:63834346 G A 0.050147 5.3004e-05
6:63849426 A C 0.023704 -5.3159e-05
6:63865693 A G 0.055983 5.9335e-05
6:63869257 A G 0.055317 1.9633e-05
6:63872860 C T 0.613564 -4.4721e-05
6:63885292 G T 0.052049 -5.8914e-05
6:63886285 A G 0.844327 -1.1822e-05
6:63886752 G C 1.311384 -9.2217e-06
6:63891857 C A 0.027229 1.2000e-04
6:63898399 A G 1.469391 -1.8482e-05
6:63912499 C T 0.077216 -4.4159e-05
6:63920545 A G 0.041494 -1.1346e-05
6:63927084 A C 0.126266 1.5895e-05
6:63929776 T C 1.469569 -1.6519e-05
6:63934360 G A 0.260186 5.0591e-05
6:63961692 G T 0.961139 -1.6439e-05
6:63967831 A G 0.040867 -7.2829e-05
6:63971954 A G 0.731985 -9.1855e-05
6:63977439 A C 0.026229 -3.1777e-05
6:63979047 C T 0.028962 1.4034e-05
6:63981311 T G 1.030562 -4.7662e-05
6:63989264 T C 0.295386 2.5516e-05
6:63990094 T C 0.103296 -2.0542e-05
6:63990648 G A 0.032126 -1.9920e-06
6:63993375 T C 1.304627 1.7607e-04
6:64002352 G C 0.038517 8.9398e-06
6:64024024 A G 0.408442 3.0638e-05
6:64029238 A G 0.067002 -1.3516e-05
6:64031083 G A 0.191399 2.4025e-05
6:64032837 T C 0.180035 8.6287e-05
6:64056522 A G 0.461455 7.0193e-05
6:64056818 T C 0.041357 -7.4848e-05
6:64058386 A G 0.051556 -4.0954e-05
6:64080503 T C 0.062805 6.6534e-05
6:64087275 T C 0.133209 -1.3901e-05
6:64101818 G A 0.152362 -5.0146e-05
6:64112420 A G 0.058972 1.0202e-05
6:64134974 A G 0.032733 4.4318e-05
6:64135977 A G 0.066986 -8.9598e-05
6:64141100 C T 1.104224 4.8715e-05
6:64152086 A G 0.042562 -1.4516e-05
6:64175668 G A 1.105347 1.0139e-04
6:64191796 C T 0.025005 1.0417e-04
6:64195931 A G 0.184310 2.2852e-05
6:64196287 T C 0.037239 3.5523e-05
6:64203817 G T 0.098200 2.6240e-05
6:64208212 A G 0.902777 -1.2547e-04
6:64212233 C A 0.024827 1.1361e-04
6:64230741 T C 0.054697 2.9036e-05
6:64232629 T C 0.082072 -1.0829e-04
6:64247717 A G 0.020763 -1.8510e-05
6:64249883 G A 0.169308 2.7016e-05
6:64253105 T C 0.073201 3.9996e-05
6:64253622 A C 0.240919 1.1294e-05
6:64254109 A G 0.035830 1.2802e-05
6:64264831 C T 0.034707 -2.5055e-05
6:64269847 A G 0.696103 -1.0337e-04
6:64271301 G A 0.062662 -1.4675e-04
6:64280263 A G 1.866567 -1.3629e-05
6:64281330 A G 0.040754 3.1388e-05
6:64292559 A G 0.056470 -7.2921e-06
6:64310954 T C 0.074704 6.8387e-05
6:64314160 C A 0.138120 2.7413e-05
6:64345316 A G 0.033081 3.7293e-06
6:64355796 T G 0.041156 -2.1594e-05
6:64383692 A G 0.025294 -5.3914e-06
6:64392228 G A 0.053383 -3.0232e-05
6:64395196 A G 0.056018 -1.3746e-05
6:64398899 A G 0.192334 4.3861e-05
6:64402885 T C 0.030371 -4.2639e-05
6:64444337 A G 0.190831 -5.8891e-05
6:64468738 T C 1.424256 1.0182e-05
6:64477832 C A 0.052435 5.6809e-05
6:64485021 G A 0.039189 -2.3305e-05
6:64493070 G A 0.114809 8.1714e-05
6:64500901 A G 0.160395 4.8956e-05
6:64504252 G A 0.821623 -2.5874e-05
6:64505584 C T 0.175047 6.7423e-05
6:64573438 C G 0.153557 6.8435e-05
6:64577973 T G 0.030880 -6.0672e-05
6:64579807 T C 1.167338 1.4373e-05
6:64593949 A G 0.042454 1.4765e-05
6:64596826 T C 0.050955 -9.7473e-05
6:64603985 G A 0.562859 -7.7972e-06
6:64606167 G A 0.141346 6.5866e-05
6:64608068 T C 0.268206 -7.9109e-06
6:64610251 G T 0.122758 -4.0790e-05
6:64613233 C T 0.030341 -1.1200e-06
6:64619314 G A 0.084302 -3.0823e-05
6:64622956 A G 1.453555 -3.5094e-06
6:64627341 T C 0.022227 -1.8808e-05
6:64630449 G A 1.395411 2.7184e-06
6:64632588 A G 0.053162 3.3210e-05
6:64636935 C T 0.046239 2.1986e-04
6:64637615 G A 0.086373 8.7650e-05
6:64641267 T C 0.031649 -9.2685e-06
6:64664035 G C 0.157202 9.7470e-05
6:64667005 T G 0.045914 3.6003e-06
6:64668793 A G 0.120807 -4.8047e-05
6:64680054 C T 0.189526 8.6745e-07
6:64683407 A T 0.088129 4.6429e-05
6:64684344 G A 0.691900 -1.4714e-05
6:64694354 T C 0.722164 -9.1262e-06
6:64695023 T C 0.452422 2.4134e-05
6:64697758 A G 0.100742 2.5419e-05
6:64705355 G A 0.089200 -5.8603e-05
6:64720379 C T 0.038125 -7.8465e-05
6:64752796 T C 0.947750 5.7369e-06
6:64758509 C T 0.505935 -3.9575e-05
6:64758787 T C 0.612438 -1.0496e-05
6:64764964 A C 0.093056 4.5314e-05
6:64780878 A G 0.043883 -7.8426e-05
6:64785353 T C 0.102968 9.2070e-05
6:64796998 A G 0.053036 6.3637e-05
6:64807689 A G 0.077934 6.2005e-05
6:64816858 G A 0.093533 -8.4041e-06
6:64818449 T G 0.023032 8.6552e-06
6:64833437 T C 0.146481 5.6595e-05
6:64838714 A G 0.048147 -1.1317e-05
6:64850803 A C 0.741525 2.1068e-05
6:64852656 C G 0.085743 4.5216e-05
6:64855302 C A 0.547308 -1.5385e-05
6:64856843 G A 0.063513 7.9532e-05
6:64858434 C T 0.023395 -6.6230e-05
6:64880823 C T 0.049605 -3.2808e-06
6:64881166 C T 0.258479 -2.4002e-05
6:64881855 A G 0.128577 -1.8574e-05
6:64882062 C T 0.023447 -8.0468e-05
6:64892600 A G 0.049839 1.5250e-04
6:64896964 A G 0.641497 2.0287e-05
6:64902720 A G 0.113773 -2.9621e-05
6:64915304 T C 0.597575 -6.1165e-06
6:64937208 T C 0.050442 -3.1366e-05
6:64953380 G T 1.362580 -2.3063e-05
6:64984651 T C 0.530995 -6.0624e-05
6:65009382 A G 0.131086 3.2129e-05
6:65036671 A G 0.064058 -3.9341e-05
6:65051529 G A 0.078700 3.5604e-05
6:65058478 G T 1.413700 5.2034e-06
6:65060516 C T 0.093620 1.5398e-05
6:65061346 A C 0.038008 5.6018e-06
6:65064552 C T 0.182372 -7.3748e-06
6:65067460 C T 1.338081 -2.0465e-05
6:65085368 A G 0.156543 -7.6439e-06
6:65089123 C T 0.061124 1.8151e-05
6:65092607 T C 0.065003 -4.3848e-05
6:65115123 C T 0.098012 1.1069e-04
6:65128541 T G 0.023097 -7.6935e-05
6:65141394 A G 0.170522 4.4572e-08
6:65142654 T G 0.087622 8.5256e-05
6:65143008 T C 0.662120 2.0702e-05
6:65149185 A T 0.583210 -7.5866e-06
6:65171419 C T 0.737688 -1.7389e-05
6:65187237 C T 0.091832 -5.1881e-05
6:65187818 T C 0.619030 -1.5710e-05
6:65191662 T C 0.048972 1.6662e-04
6:65219452 A G 0.031941 5.5679e-06
6:65221269 G A 0.046424 5.8500e-06
6:65235357 T C 0.056340 -3.0306e-05
6:65240905 A C 0.026287 -1.0287e-05
6:65245009 G T 0.454454 3.7320e-05
6:65246314 A G 0.032490 1.4151e-05
6:65246335 T C 0.279488 -3.9683e-05
6:65248865 G A 0.330586 -4.1592e-05
6:65267161 A G 0.073033 -3.0357e-05
6:65273495 C T 0.498577 1.2907e-05
6:65289746 C T 1.409718 4.3244e-05
6:65300143 C G 0.284779 3.3388e-04
6:65300516 G T 0.272452 -5.2703e-05
6:65301504 G A 1.411639 3.9110e-05
6:65303100 C T 0.291491 3.5793e-04
6:65305316 A G 0.099719 1.8796e-05
6:65318362 T C 0.985754 -1.7033e-06
6:65320991 C T 0.466256 -7.5098e-06
6:65322193 C A 0.033652 -1.2110e-05
6:65324797 A C 0.087106 -1.8273e-05
6:65326122 A G 0.165602 -1.1659e-05
6:65331854 C T 0.322420 1.8978e-04
6:65335709 C G 0.130525 -1.0295e-04
6:65336479 T G 0.049998 7.4846e-05
6:65338385 C T 0.993554 -6.7147e-05
6:65341252 T C 1.201870 -6.2430e-05
6:65363281 T C 1.213285 -7.8519e-05
6:65365465 G A 0.027709 -5.8098e-05
6:65376653 G A 0.459930 -1.8904e-05
6:65382136 T C 1.206219 -7.8013e-05
6:65384330 A G 0.024103 1.2861e-05
6:65386967 T C 0.054954 -1.9356e-05
6:65390043 G A 0.035171 -4.8393e-05
6:65392816 G A 0.168130 1.6279e-04
6:65392942 T C 1.723504 6.4821e-06
6:65401982 T G 0.143381 1.2579e-04
6:65412448 G A 1.545445 -3.2514e-05
6:65426572 G A 0.086350 3.5807e-05
6:65432909 G T 0.092381 -4.6606e-04
6:65433784 A G 1.619663 -2.9726e-05
6:65435625 C T 1.754053 -3.3861e-05
6:65435946 C T 0.648569 -6.2007e-05
6:65457001 G A 1.751099 2.8066e-06
6:65468449 A T 0.096103 1.3146e-04
6:65482535 T C 0.073302 4.9811e-05
6:65484758 G A 1.593194 -1.5694e-05
6:65485995 T C 0.382317 1.9849e-05
6:65503314 T C 0.172385 1.4234e-05
6:65505408 C T 0.120778 2.4837e-05
6:65518623 C T 0.991236 -7.0477e-05
6:65526483 G A 0.096399 -7.0876e-06
6:65526947 A C 0.074227 4.9999e-05
6:65528901 A G 0.165034 1.2804e-07
6:65534772 C T 0.147477 -1.1417e-04
6:65536925 T C 0.103819 3.7439e-05
6:65539439 A G 0.037972 7.4830e-05
6:65549958 C T 1.219069 -8.5909e-06
6:65571535 T C 0.088658 -4.4464e-04
6:65572614 T C 0.121531 4.6253e-05
6:65573914 A G 1.487470 1.3830e-05
6:65574039 G A 0.270131 3.9188e-05
6:65579577 A G 0.087272 7.5248e-05
6:65596177 A G 0.050238 6.0884e-05
6:65604553 A G 1.581756 3.8497e-05
6:65612302 G A 0.047417 -3.9202e-05
6:65612667 A G 0.079816 1.0429e-05
6:65616487 G A 0.048358 -3.9131e-05
6:65618894 T C 0.718717 -5.7103e-05
6:65622463 G A 1.150840 8.8291e-06
6:65622836 A C 0.127162 -9.3367e-06
6:65626781 C T 0.049556 2.1990e-06
6:65628685 C T 0.025512 5.7879e-05
6:65629809 A G 1.193586 1.4759e-06
6:65635923 G C 0.082260 -1.5161e-05
6:65640640 A G 0.025690 -4.9121e-05
6:65646219 G C 0.456642 6.8170e-05
6:65649774 A G 1.598283 1.1488e-05
6:65659435 G C 0.079213 -1.2238e-05
6:65660995 G A 0.094390 7.4914e-05
6:65662621 G A 0.477707 -1.1958e-04
6:65672841 G A 0.046200 9.2803e-05
6:65679125 G A 0.312082 9.2070e-06
6:65685139 A T 0.070400 1.9925e-05
6:65698500 T C 0.885552 -7.2033e-05
6:65698962 T C 0.098194 4.8532e-05
6:65702597 T C 0.172531 -2.9175e-05
6:65719277 T C 0.047177 2.6213e-05
6:65727739 T C 0.441487 4.3694e-05
6:65734818 A G 0.092579 1.2573e-05
6:65743075 T G 0.869018 -3.0301e-04
6:65756765 A G 0.061780 6.8778e-05
6:65767393 A G 0.201548 -4.6539e-05
6:65772059 T C 0.034356 4.3830e-05
6:65781547 T C 0.612480 -5.6581e-05
6:65789556 A G 0.127516 -4.1722e-05
6:65797367 C T 0.030896 2.5717e-05
6:65800782 G A 0.050299 2.6519e-05
6:65807964 G A 0.041471 -5.4982e-05
6:65816818 G A 0.915250 -1.0558e-05
6:65821805 C T 0.090813 -3.3755e-05
6:65827714 G A 0.391064 2.6451e-06
6:65831684 A G 0.654308 -1.6853e-05
6:65835701 T C 0.206066 -1.3128e-05
6:65836027 G T 0.187303 -2.5898e-05
6:65847397 A G 0.092140 -7.7263e-05
6:65866099 A G 0.455522 5.7306e-07
6:65869084 G C 0.099758 -3.6838e-05
6:65878609 A G 0.502621 1.9269e-06
6:65901675 G A 0.080508 3.0556e-05
6:65908042 G C 0.048949 9.0109e-06
6:65910220 A G 0.676928 -4.6300e-06
6:65951331 G T 0.028439 1.2933e-05
6:65953103 T G 0.120619 2.9821e-04
6:65955917 C T 0.085000 -9.5949e-05
6:65955948 A C 0.137581 -2.0432e-05
6:65968214 T C 0.245450 -1.8702e-05
6:65981263 A G 0.112777 -5.7412e-05
6:65985115 T C 0.066019 2.1866e-06
6:65994434 C T 0.507879 9.1177e-06
6:65999349 A G 0.126305 2.2469e-05
6:66001509 G A 0.037579 4.3414e-05
6:66004279 G A 0.079011 -9.9715e-06
6:66005857 A T 0.432841 1.2053e-05
6:66005970 A G 1.163385 -2.8444e-06
6:66019908 T C 0.648326 9.4190e-06
6:66021416 G T 1.205946 2.5589e-06
6:66041318 T G 1.204934 8.9485e-06
6:66042231 G T 0.150798 -3.7249e-05
6:66044927 C T 0.347422 -4.5981e-05
6:66045716 G C 0.082630 -1.8087e-05
6:66045874 C T 0.465681 6.2433e-06
6:66049528 T G 0.222711 -9.4405e-06
6:66075098 A G 1.354949 1.5650e-06
6:66076084 T C 0.054243 7.0717e-05
6:66079789 T C 0.549120 -1.0076e-05
6:66093922 G A 0.970042 -2.7128e-05
6:66096784 G A 0.074720 1.2918e-04
6:66097931 C T 0.076149 2.1399e-05
6:66108927 T C 0.049910 -4.2602e-05
6:66110789 C A 0.104052 -6.8848e-06
6:66112777 A G 0.058161 -5.0582e-05
6:66119463 T C 1.733774 -1.9211e-05
6:66122352 C T 0.107957 -5.2267e-05
6:66125154 G C 0.121949 1.4848e-05
6:66125723 C A 0.075808 2.8005e-05
6:66132202 C T 0.095899 2.5250e-05
6:66133662 T C 0.025171 6.2570e-05
6:66133733 G A 0.036304 -2.1618e-05
6:66135231 A G 0.028468 3.7096e-05
6:66136139 C G 0.122177 5.9958e-05
6:66139220 A C 0.701180 -2.3758e-05
6:66141023 T C 0.339879 -2.7785e-05
6:66143990 C A 0.441860 -5.6028e-05
6:66147463 C A 0.123358 1.6583e-05
6:66160813 T C 0.481102 -6.5028e-06
6:66163879 T G 0.116152 1.1599e-05
6:66188074 G A 0.092345 6.8144e-05
6:66204945 A G 0.442143 2.8305e-06
6:66236140 A G 0.103238 3.6151e-05
6:66249734 A C 0.065353 1.9720e-05
6:66253841 G A 0.164031 1.9210e-05
6:66258179 C A 1.320641 -1.1281e-04
6:66263048 T C 1.086116 -7.6062e-05
6:66263486 A G 0.089885 -8.3758e-05
6:66270983 A G 0.567572 -1.0949e-03
6:66280065 G A 0.413376 3.3354e-05
6:66284642 C T 0.061867 -1.6224e-05
6:66296195 G C 0.917266 -9.1152e-05
6:66308285 C T 0.047764 1.6756e-05
6:66309315 C T 0.276496 -5.7418e-05
6:66310734 T C 0.041994 1.1278e-04
6:66316858 A G 1.514877 1.1463e-04
6:66323410 A G 1.927886 -5.2516e-06
6:66327170 T C 0.983379 1.1016e-04
6:66338878 T C 0.042276 1.5683e-05
6:66348931 G A 0.201986 -3.5725e-05
6:66349071 A C 0.035418 2.1875e-05
6:66351345 C A 0.359792 -3.5023e-05
6:66356804 A C 0.081316 -3.9570e-05
6:66358695 T C 0.022435 6.9122e-05
6:66362999 A T 0.067216 2.3189e-05
6:66363310 A G 0.218134 -7.1870e-06
6:66363605 A G 0.064675 -8.5179e-05
6:66379680 T C 0.055619 2.9990e-05
6:66380748 A C 0.143323 -2.6978e-05
6:66396382 T C 1.664081 5.3344e-05
6:66407737 C T 0.088086 5.9392e-05
6:66414656 C T 0.025392 7.6647e-05
6:66416572 C T 0.026057 -4.9514e-05
6:66421442 C A 0.470696 -2.0392e-05
6:66434458 C T 0.662964 -4.8275e-05
6:66442042 A G 0.976280 7.6173e-05
6:66453551 C T 0.094883 -2.8917e-05
6:66476508 C T 0.868307 -5.9924e-05
6:66496953 G A 0.278586 -7.0763e-05
6:66505952 A G 0.240799 -1.8375e-05
6:66515343 T C 0.058907 1.6686e-05
6:66522222 T C 0.242798 1.4934e-05
6:66523500 T C 0.096402 -3.2029e-05
6:66524338 A C 0.107152 2.5855e-06
6:66525058 G A 0.026787 -2.2954e-04
6:66528700 T C 0.060199 1.6382e-05
6:66537822 G A 0.225245 4.1547e-05
6:66537902 G A 0.114974 -3.7511e-05
6:66541262 T C 0.218384 7.0846e-05
6:66544849 A G 0.078476 -4.3614e-05
6:66549465 T C 0.176092 5.5012e-05
6:66552005 T C 0.037816 6.7289e-05
6:66565353 A G 1.263779 -8.1759e-05
6:66596807 G A 0.031640 -1.6485e-04
6:66598194 A G 0.904260 3.1460e-05
6:66602460 C T 0.061455 -1.7556e-05
6:66604608 G A 0.074522 3.5838e-06
6:66608950 A G 0.031315 -2.1306e-04
6:66613917 A G 1.052072 -5.9141e-05
6:66616500 A G 0.125101 3.7734e-05
6:66618600 A C 0.459913 4.9902e-05
6:66622815 C T 0.249163 2.0792e-06
6:66627704 A G 0.595479 2.1904e-05
6:66639666 C A 0.023509 -7.3139e-05
6:66652098 T C 0.040309 1.0916e-04
6:66656097 T C 1.750522 -2.7491e-06
6:66659778 T C 0.520596 3.6868e-05
6:66660054 C T 0.274717 -4.1389e-05
6:66665550 C T 0.103507 1.3341e-04
6:66666308 G A 0.508613 -5.3745e-06
6:66687891 G A 0.625752 -8.0192e-05
6:66690924 T C 0.208377 -9.6707e-07
6:66691658 G A 0.183512 4.7582e-06
6:66695895 C T 0.451789 3.1723e-05
6:66699035 C T 1.941200 5.0104e-05
6:66708013 C T 0.462575 -2.9406e-05
6:66726604 A G 0.076486 -2.1973e-05
6:66739699 T C 0.028822 -5.2429e-05
6:66768483 C A 0.045791 4.3260e-05
6:66772614 A G 0.048690 -5.6364e-06
6:66775989 A T 0.080579 2.4665e-05
6:66799041 T C 0.053380 -7.9172e-06
6:66813866 T C 0.364638 -6.8531e-05
6:66815697 C T 0.179052 5.7167e-06
6:66818604 C T 1.448599 -2.0066e-05
6:66833007 C G 0.051779 6.1418e-06
6:66838617 C G 0.064204 -4.8802e-05
6:66857191 A G 0.022574 3.0870e-05
6:66874174 A G 0.048394 3.6566e-06
6:66888913 G A 0.024888 6.6507e-05
6:66905822 G A 0.044220 -4.8032e-05
6:66907277 A G 0.041088 -2.4799e-05
6:66915572 T C 0.046917 5.2099e-05
6:66925950 G A 1.122082 -2.3375e-05
6:66931209 A G 0.081452 -3.4481e-05
6:66933067 A G 0.224064 2.1750e-05
6:66948575 A C 1.246392 -3.8162e-05
6:66968271 A G 0.034756 4.8288e-05
6:66972504 T C 0.120865 4.4768e-05
6:66976663 G A 1.746121 -3.6116e-06
6:66985148 A C 0.456645 3.1055e-05
6:66997076 T C 0.285980 -8.5592e-05
6:67004621 G T 0.076308 -2.0878e-07
6:67006994 C A 0.229192 1.5573e-05
6:67049879 T C 0.332086 -1.2464e-04
6:67052380 T C 1.185933 -4.7637e-05
6:67053325 T G 0.161301 6.4502e-06
6:67054385 T C 0.040458 1.2913e-05
6:67055289 G C 0.476226 -1.2413e-04
6:67060189 A G 0.231519 -1.2563e-05
6:67062395 C T 0.066830 1.1108e-04
6:67065928 A G 0.037281 2.1494e-05
6:67082563 C G 0.024428 6.0115e-05
6:67083110 C T 0.492199 5.7987e-05
6:67091280 C A 0.071900 -1.9374e-04
6:67093658 C A 0.055373 -1.9439e-05
6:67098337 G A 0.073283 -8.5935e-06
6:67098828 C T 0.051728 1.8970e-05
6:67110160 G A 0.379792 -3.9479e-05
6:67117769 T C 0.047998 2.6359e-05
6:67121382 C T 0.078807 -1.1987e-05
6:67122541 C T 0.243668 3.8436e-05
6:67124969 T C 0.042454 3.9609e-05
6:67130294 A G 0.236012 4.1064e-05
6:67130881 C A 0.542761 -5.9621e-06
6:67139880 G A 0.917035 2.6071e-06
6:67146494 C T 0.101647 -2.7966e-06
6:67154697 T G 1.575553 -1.8050e-05
6:67159778 C A 0.050049 -3.2463e-05
6:67169518 G A 1.571606 -3.0145e-05
6:67175743 G T 1.631338 -3.5228e-05
6:67179281 T C 0.046684 -5.2966e-05
6:67181647 A G 0.104283 1.2414e-04
6:67183968 G A 0.039277 1.9707e-05
6:67192037 T C 0.112215 -5.4255e-06
6:67194616 C T 0.042182 5.0103e-05
6:67197132 C T 0.363472 4.3642e-06
6:67212627 C T 1.412804 6.9667e-07
6:67212998 G A 1.921884 1.5351e-04
6:67216460 T C 1.690683 9.5722e-07
6:67232390 C T 0.090738 -3.2550e-05
6:67248073 T C 0.168500 -2.6670e-05
6:67248471 A C 0.047024 4.4487e-05
6:67249103 T G 1.221834 2.8116e-06
6:67262816 G A 0.657427 2.4183e-05
6:67264577 C T 1.435694 7.0770e-07
6:67265518 G A 0.127464 -6.1352e-06
6:67276344 G C 0.029166 -3.2805e-05
6:67277023 T C 0.050277 1.2611e-04
6:67284077 A G 0.511608 3.2418e-06
6:67288119 C T 0.041698 -1.4204e-04
6:67289782 T G 0.337243 -8.6145e-05
6:67310902 A G 0.353414 3.9314e-05
6:67310989 G A 0.035846 2.4500e-05
6:67311765 C T 0.114309 5.4052e-06
6:67314916 T C 0.049235 6.4157e-06
6:67327476 A T 0.027690 5.4854e-06
6:67327535 T C 0.856301 2.2812e-04
6:67338153 C T 0.036654 4.3770e-05
6:67353438 C T 1.842146 -1.6853e-05
6:67353851 A G 0.086236 3.2233e-05
6:67361358 A G 0.048157 -1.2723e-05
6:67361612 A G 0.112550 3.9621e-06
6:67376263 C T 0.030682 1.7992e-05
6:67383327 A G 0.645340 -2.2442e-05
6:67385829 A G 0.331959 -1.9285e-05
6:67388037 T C 0.441094 -1.8022e-05
6:67398335 C T 0.630296 -6.4513e-06
6:67398942 A C 0.066142 2.6077e-05
6:67399700 G T 1.923218 3.6229e-06
6:67400236 T C 0.026563 -8.1566e-06
6:67400520 C T 0.034632 1.7061e-05
6:67413568 T C 0.029741 -7.4228e-06
6:67416255 C T 1.271666 -1.7363e-05
6:67425904 A C 0.342375 6.4175e-05
6:67429550 C T 0.059238 -2.5052e-05
6:67435826 T G 0.493792 -7.6143e-06
6:67444401 T C 0.231971 9.2227e-06
6:67450297 C T 0.435677 -7.3775e-05
6:67462210 A G 0.033509 -1.2609e-04
6:67475204 T C 0.674477 -4.5400e-05
6:67484052 A G 0.031484 -1.1746e-05
6:67484419 A G 0.298061 3.0982e-05
6:67484572 T C 0.055678 1.2790e-05
6:67486167 A G 0.565277 1.9187e-06
6:67494090 G A 1.552089 -1.6916e-05
6:67496614 T C 0.024025 -1.2407e-04
6:67505386 G A 0.070274 6.8191e-06
6:67506253 T C 0.776692 -1.0677e-05
6:67521123 T C 0.041325 -2.3727e-04
6:67524694 T C 0.095347 -1.4976e-04
6:67526427 A G 0.225667 8.2730e-06
6:67527275 T G 0.044905 -1.4335e-05
6:67531061 G T 0.054623 -2.0863e-05
6:67533106 T C 0.999390 -7.5199e-06
6:67533464 A G 0.082286 1.5488e-05
6:67547217 G A 0.128308 -1.2146e-04
6:67548121 A G 0.115205 2.6718e-05
6:67555703 T G 0.052864 -1.1875e-05
6:67557156 A G 0.022136 -2.9293e-05
6:67557245 T C 0.178549 -3.0827e-05
6:67557621 G T 0.511754 1.5275e-05
6:67566713 A G 0.712965 5.6199e-05
6:67567166 C T 1.198614 3.8392e-05
6:67568615 G A 0.144517 -3.2328e-05
6:67569443 T G 0.037732 3.2640e-05
6:67571368 C A 0.164381 3.9125e-06
6:67571952 T C 0.027962 -1.2343e-05
6:67572142 A G 0.061721 -6.3054e-05
6:67575860 G A 0.026966 -2.2111e-06
6:67576320 G C 0.224775 -7.9731e-06
6:67576843 A C 1.553420 -4.5741e-05
6:67577847 A G 0.119067 2.0110e-04
6:67587466 A G 0.025453 -1.8137e-06
6:67588506 G A 0.045580 1.7902e-07
6:67592419 A C 0.178471 6.1704e-06
6:67593169 T C 0.070761 2.7561e-05
6:67597050 C T 0.164144 -1.0167e-04
6:67597866 T C 0.218871 -1.3829e-04
6:67605512 T G 0.174414 6.1678e-05
6:67611997 A G 0.262426 -1.7537e-05
6:67618240 G A 0.431815 3.5793e-05
6:67618778 C T 1.367150 1.0820e-05
6:67637261 A G 0.164144 -1.4063e-05
6:67637786 G A 1.777669 1.9342e-05
6:67642050 T C 0.046148 -3.9376e-05
6:67649216 T G 0.726831 -1.0798e-05
6:67651277 A G 1.550996 5.3237e-05
6:67655421 C T 0.156942 2.3906e-05
6:67660858 C T 1.777367 6.9728e-05
6:67665054 A G 0.914049 6.0688e-05
6:67672124 G A 0.370834 -1.2882e-05
6:67672690 T C 0.041646 1.1922e-04
6:67681572 C T 0.816258 9.4487e-06
6:67687448 G A 0.280599 -2.0033e-05
6:67687752 T C 0.273234 1.7116e-05
6:67695833 T C 0.323991 -4.7154e-06
6:67696689 A G 0.030335 -3.2845e-05
6:67698257 G T 0.060202 8.0569e-05
6:67705734 G A 0.133615 1.3634e-04
6:67719904 C T 0.242792 4.4577e-05
6:67719994 A G 0.079871 6.4528e-05
6:67720324 A C 0.076960 -2.6436e-05
6:67721344 G A 0.051530 1.4161e-04
6:67726176 T C 0.938613 6.4036e-06
6:67731802 C A 0.051036 8.0288e-07
6:67733421 A G 0.213794 1.7470e-06
6:67743723 C A 1.205985 1.8718e-05
6:67752103 T C 0.033529 3.5628e-05
6:67754727 G A 0.034288 -1.9276e-05
6:67767482 T C 1.751635 4.0903e-05
6:67776304 T C 0.302082 -1.1563e-05
6:67782460 A G 0.080488 -4.1772e-05
6:67790108 T C 0.045853 7.4870e-05
6:67790997 C T 0.665830 2.5669e-05
6:67798942 T C 0.185849 -1.6114e-04
6:67799924 C A 0.043665 -1.2743e-05
6:67800174 A G 1.087716 -2.5541e-06
6:67812677 T C 0.294500 7.9598e-05
6:67815521 G A 0.034178 1.3098e-06
6:67823168 T C 1.753427 3.8180e-05
6:67831987 T C 0.033753 -6.4361e-06
6:67853544 G A 0.028981 -1.7929e-05
6:67854787 C T 1.295902 -2.6825e-05
6:67858766 G A 0.483942 -1.3560e-04
6:67863782 C T 0.760684 -6.6977e-05
6:67865960 G A 0.136247 -6.4178e-05
6:67874433 T G 0.240741 -5.0820e-05
6:67876053 G A 0.040014 7.4490e-05
6:67876219 T C 0.308788 2.7895e-05
6:67876797 G A 0.181334 7.9030e-06
6:67879266 A G 0.109534 5.8087e-06
6:67893831 C T 0.053120 1.7425e-05
6:67895571 G A 0.086567 -3.9414e-05
6:67901212 A G 0.028819 -1.3842e-05
6:67901234 A G 1.027060 -1.3606e-04
6:67904440 A G 0.050929 8.7099e-05
6:67905164 C A 0.052487 8.8623e-06
6:67906646 G A 0.105179 -1.2872e-05
6:67907246 T C 0.438975 -1.6718e-05
6:67912632 T C 0.193635 -9.5297e-05
6:67912676 C T 0.419591 6.6400e-05
6:67919314 G A 0.326802 -1.4671e-05
6:67920800 A C 0.771785 7.9979e-06
6:67921402 C T 1.772330 5.8934e-05
6:67931025 A G 0.293861 2.4196e-05
6:67933139 T G 0.189046 1.1054e-05
6:67935666 G A 0.079969 -7.2018e-05
6:67950984 A G 0.137899 2.6973e-05
6:67955575 C T 1.782492 -6.8881e-06
6:67959999 A G 0.123605 -1.2845e-04
6:67960909 T C 0.770146 -1.2461e-05
6:67963526 A G 0.022347 4.2747e-05
6:67966205 T C 0.047920 -1.6911e-05
6:67967506 G A 0.193846 -5.0032e-05
6:67967967 A C 0.255103 2.6905e-05
6:67977723 A G 1.967338 -2.1360e-05
6:67990177 G A 0.040082 -1.2983e-06
6:67994728 A G 0.947558 -2.3283e-05
6:68019982 A G 0.053863 3.9017e-05
6:68024858 T C 0.692968 -2.1205e-05
6:68031340 T C 0.369428 2.6477e-05
6:68036992 G A 0.156650 -3.1741e-05
6:68037285 G A 1.792304 2.8754e-05
6:68063004 T C 1.786796 1.9295e-05
6:68069929 C A 0.081530 -1.7349e-04
6:68076933 G T 0.178922 -1.7512e-05
6:68079530 C T 0.020821 1.9343e-05
6:68090021 T G 1.781613 1.2674e-05
6:68095102 G A 0.029890 -6.6335e-05
6:68116556 A C 0.372194 2.2402e-05
6:68120823 A C 0.065236 8.2940e-05
6:68143341 T C 0.471848 -2.3717e-05
6:68151458 T C 0.052610 8.2243e-05
6:68156236 T G 0.793349 -9.3629e-05
6:68162684 C T 0.063454 -2.7862e-05
6:68163630 T C 0.134887 1.1735e-05
6:68186228 T C 0.158221 -2.2918e-05
6:68189289 T C 0.179302 1.9047e-06
6:68199728 A G 0.058206 -6.1837e-05
6:68205328 G A 0.039611 2.5477e-05
6:68210421 G A 0.047787 -1.4569e-05
6:68217692 G A 0.752619 -1.5190e-04
6:68217824 T C 0.116243 -1.9341e-04
6:68234089 G A 0.073533 -2.5758e-05
6:68236434 T C 0.021364 -1.5643e-04
6:68255928 C T 0.106587 2.8076e-05
6:68259307 C A 0.039371 -4.9431e-07
6:68280286 G A 1.564190 1.7127e-05
6:68285094 A G 0.343011 -3.0510e-05
6:68302624 T C 0.147445 4.6752e-05
6:68323096 C T 0.058686 -5.3855e-05
6:68326186 T C 0.122440 3.8985e-05
6:68327030 T C 1.212146 4.6378e-05
6:68328235 T C 0.084893 -7.4263e-06
6:68348534 C T 1.659488 1.2226e-06
6:68361162 C T 0.029543 -1.2223e-05
6:68370199 T C 0.161512 -2.0263e-05
6:68381419 G A 0.052610 -7.4851e-05
6:68386387 C A 0.031175 5.8841e-05
6:68386994 A G 0.105938 -1.4316e-04
6:68392026 C T 0.228170 2.3933e-05
6:68400364 T C 0.234583 -2.4813e-05
6:68400534 T C 0.553206 -2.4659e-05
6:68401356 T C 0.043451 -3.9330e-05
6:68415323 G T 0.291900 5.7876e-06
6:68415594 T C 0.052477 -6.8206e-05
6:68427967 C T 0.298853 -2.7744e-05
6:68429280 C T 0.028193 -1.8200e-05
6:68458161 A G 0.037112 -9.0623e-05
6:68460954 A G 0.087768 3.3238e-05
6:68464375 G A 0.123326 8.4024e-06
6:68466063 C T 0.111939 -9.1989e-05
6:68467954 G A 1.067424 1.8067e-05
6:68469842 A C 0.026924 -1.5153e-05
6:68486221 T C 0.069498 -3.9008e-05
6:68487189 A G 0.072624 1.7377e-05
6:68491475 T C 0.841815 -7.8918e-06
6:68492448 C T 0.618653 -1.9673e-05
6:68527287 T C 0.076252 -3.6040e-05
6:68532965 C T 0.228322 2.3368e-05
6:68534714 G C 0.062792 -7.3592e-05
6:68544264 A C 0.069277 -3.3187e-05
6:68545386 T C 0.085457 3.4782e-05
6:68547388 C T 0.813999 -9.5407e-06
6:68549026 T C 0.108119 6.0918e-05
6:68550452 C A 0.053253 -1.5297e-06
6:68550655 C A 0.059530 5.7026e-05
6:68554370 C T 0.295636 2.3460e-05
6:68578087 G A 0.041270 5.0267e-06
6:68586719 C T 0.098311 5.5865e-05
6:68594250 C T 0.122553 1.7606e-05
6:68595171 C T 0.582242 -4.8572e-05
6:68605740 C G 0.508122 4.2790e-05
6:68609577 T C 0.112939 -7.8856e-05
6:68611353 T C 0.064350 -6.5505e-05
6:68615677 T C 0.643139 6.0379e-05
6:68628275 C T 0.042659 1.2085e-05
6:68634274 C T 0.043152 -1.9864e-05
6:68642957 T C 0.022250 -4.2540e-05
6:68647959 A C 1.618228 -2.6842e-05
6:68649300 C T 0.497424 3.5160e-05
6:68650201 T C 0.032733 3.8962e-05
6:68655897 G A 0.047394 -2.8560e-05
6:68663631 A G 0.041598 3.4643e-05
6:68670616 G T 0.068927 -2.5883e-05
6:68683417 A G 0.105419 5.7501e-05
6:68689637 A G 0.181749 -7.2902e-06
6:68691772 C T 0.284997 -4.4540e-06
6:68692417 C T 0.106850 6.8022e-05
6:68707131 A G 1.608072 -2.3829e-05
6:68718656 A G 0.616300 2.7479e-06
6:68719727 G A 0.107925 7.1256e-06
6:68723598 C A 0.253334 3.7483e-05
6:68726915 T C 0.044155 -3.5039e-05
6:68729364 G T 0.110810 1.3929e-04
6:68737443 C T 0.116597 -6.6682e-07
6:68746202 A G 0.085801 6.8619e-06
6:68753920 A G 0.044022 -2.5028e-05
6:68758444 A C 0.277992 9.4332e-07
6:68760649 T C 0.116185 3.8763e-05
6:68768112 T C 0.273442 7.2424e-05
6:68768377 G T 0.078200 -4.4439e-06
6:68770976 C T 0.117844 -5.0903e-05
6:68778800 G T 0.070657 5.9921e-05
6:68779473 C A 0.243889 -6.5036e-06
6:68783651 A G 0.041182 -7.8081e-05
6:68789401 A C 0.815966 1.5780e-05
6:68793563 A G 0.071166 1.0015e-04
6:68800495 A G 0.029127 -6.1357e-06
6:68800734 C T 0.069070 5.3289e-05
6:68810538 C T 0.787264 -3.6204e-05
6:68810963 G C 0.151924 2.2677e-06
6:68818029 G A 0.851779 -1.6583e-05
6:68818547 A G 0.154621 4.8411e-05
6:68819551 C T 0.113296 7.2197e-05
6:68821178 G A 0.108931 1.0406e-05
6:68831501 T C 0.020169 -7.2455e-05
6:68835697 G A 0.425684 -3.2215e-05
6:68847079 A G 0.265662 3.3453e-05
6:68850525 C T 0.358178 7.2657e-05
6:68859895 C T 0.793969 4.3051e-05
6:68860756 C T 1.234736 1.6516e-05
6:68863216 T C 0.135036 -3.5029e-05
6:68866376 T C 0.111488 -2.2173e-05
6:68868750 C T 0.020533 3.0701e-05
6:68869747 C T 0.030137 -1.6564e-05
6:68872136 G A 0.594385 -2.4714e-05
6:68875609 T C 0.104922 2.1249e-04
6:68888243 G A 0.156887 6.8533e-05
6:68891850 A G 0.349214 1.1993e-05
6:68893534 A G 0.045100 -1.2104e-05
6:68894933 C T 0.170542 3.1150e-04
6:68895134 G T 0.065629 9.2332e-06
6:68898262 C T 1.972340 -1.0372e-06
6:68905263 C A 0.083929 8.4141e-05
6:68906710 G A 0.905701 7.8952e-06
6:68906867 T C 0.261413 -2.3502e-05
6:68921572 A G 0.037540 -1.8413e-05
6:68929381 T C 0.064792 5.4157e-05
6:68930628 G A 0.452010 -2.5735e-05
6:68933619 A G 0.208108 -1.6864e-04
6:68937082 G A 0.430913 1.0194e-05
6:68937552 A C 1.089076 6.9855e-05
6:68939866 C A 0.189623 5.0714e-05
6:68940073 G A 0.029205 -8.5993e-05
6:68942368 C A 0.601743 1.3652e-05
6:68943495 T C 0.095688 9.5838e-05
6:68954012 A G 1.163725 -1.7911e-05
6:68955268 T G 0.024268 3.8694e-05
6:68966540 A G 0.129434 1.1461e-04
6:68973710 T C 0.029669 -5.5749e-05
6:68984930 G T 0.386332 -2.7509e-05
6:68987248 A T 0.042341 3.2452e-05
6:69001613 T C 0.491527 1.8695e-05
6:69004525 A G 0.255304 2.3054e-05
6:69031275 T C 0.395251 -6.5113e-05
6:69039753 C T 1.022441 -3.7170e-05
6:69053045 A G 0.045158 -9.5917e-05
6:69056809 G A 0.053039 3.6352e-05
6:69057043 A G 0.031756 1.3025e-05
6:69061178 A G 0.602295 1.3575e-05
6:69067017 T C 0.218085 -1.0247e-04
6:69070956 C T 0.049391 2.6701e-05
6:69077254 C A 1.032097 -1.7564e-05
6:69077820 G A 0.793375 -1.5247e-05
6:69082728 A G 0.171139 -1.4957e-05
6:69087892 T C 0.083575 1.6922e-05
6:69094254 T C 0.129613 -4.0565e-05
6:69094478 A G 0.793804 2.9054e-05
6:69099849 A G 0.591298 1.3877e-05
6:69102149 A G 0.091852 -9.0587e-06
6:69105187 G A 0.129665 2.0113e-05
6:69108434 T C 0.031386 3.0946e-05
6:69121834 T C 1.426599 -3.5813e-05
6:69121871 T C 0.036141 3.1419e-06
6:69123469 A G 0.280751 3.7984e-05
6:69128896 T G 1.367737 -6.9247e-06
6:69135296 T G 0.251977 5.7342e-05
6:69142008 G T 0.790074 -2.9128e-05
6:69145305 C T 0.161113 -1.3207e-05
6:69145361 G T 0.194080 2.0105e-05
6:69159769 T C 0.031029 -4.7721e-05
6:69167086 G A 0.065019 -4.8724e-06
6:69167714 T C 0.056830 3.1414e-05
6:69174678 T C 0.265149 -5.9011e-06
6:69175756 C T 1.150519 -9.8389e-06
6:69179845 C G 0.076772 -2.4416e-05
6:69187204 C G 0.042088 1.0077e-05
6:69199077 G A 0.086305 8.3863e-07
6:69210496 C T 0.040380 8.2878e-05
6:69211025 G A 0.040423 1.6076e-05
6:69213994 C A 1.663584 -3.4669e-05
6:69216373 G A 0.097353 9.3489e-06
6:69222203 C T 0.187929 8.0765e-06
6:69237825 T C 0.186602 2.1714e-05
6:69238930 T C 0.124007 -2.7615e-05
6:69250114 A G 0.090261 2.4831e-05
6:69250405 A G 0.032428 -6.3966e-05
6:69256438 G A 0.178536 -3.5761e-05
6:69256589 G A 0.860725 -2.1203e-05
6:69261331 A C 0.229919 -2.3956e-06
6:69276131 A G 0.132774 -4.1965e-06
6:69276995 C A 0.044301 1.0975e-04
6:69278045 C T 0.037271 -3.8286e-05
6:69284987 T C 0.593632 4.0522e-06
6:69285322 C G 0.037469 4.7756e-05
6:69294563 T C 0.038975 6.4007e-05
6:69294715 C T 1.222454 1.9067e-05
6:69320524 C T 0.062601 1.5841e-04
6:69320537 G A 0.275477 4.2510e-05
6:69326974 G T 0.059397 8.2379e-05
6:69334743 A G 0.788692 -4.6960e-05
6:69337787 G A 1.725854 2.2968e-05
6:69338039 A G 0.039381 -8.9672e-06
6:69346439 T G 0.624694 -1.8788e-04
6:69354711 T G 0.067599 2.4617e-05
6:69362585 G A 0.135202 -8.0884e-06
6:69367701 G A 0.034580 3.1579e-05
6:69372902 T C 0.048949 -3.8204e-05
6:69375013 A G 0.705156 -1.1050e-04
6:69378656 C T 1.155040 -6.9807e-06
6:69384483 T G 0.060722 1.9765e-04
6:69396552 T C 0.024833 -1.5907e-05
6:69399201 A C 0.029731 3.5843e-05
6:69403067 A G 0.059988 -5.8707e-05
6:69403636 T C 0.259988 -6.0124e-05
6:69437397 T C 0.043782 -6.5012e-05
6:69444341 C T 0.063166 -9.5083e-06
6:69463936 T C 0.030111 -1.3856e-05
6:69467243 C G 0.273244 -1.7916e-05
6:69480320 G A 0.075415 -2.5862e-05
6:69480408 T C 0.672150 -8.7417e-05
6:69484900 T C 1.561739 -2.5841e-05
6:69489897 G A 0.059397 -2.2693e-05
6:69503216 C A 0.037297 -2.2818e-05
6:69505666 A G 1.930207 -2.7708e-05
6:69506704 G A 1.522105 -2.2410e-05
6:69511712 A G 0.252688 1.9730e-04
6:69514126 T C 0.051523 1.6050e-04
6:69515619 G C 0.060468 1.7686e-04
6:69518796 G A 0.052357 -2.9308e-05
6:69526861 G A 0.707632 -3.9980e-05
6:69527664 A G 0.863230 -6.2047e-05
6:69531957 G A 0.249744 1.1753e-05
6:69535038 G T 0.251747 -1.7181e-05
6:69536842 T C 0.075639 -6.8574e-05
6:69547142 A C 0.094244 4.8522e-05
6:69570014 G A 0.052244 7.0336e-05
6:69570919 T C 0.175910 3.1358e-06
6:69572139 C T 0.037881 4.5652e-05
6:69574645 A G 1.055213 5.3118e-06
6:69576000 G A 1.764008 -3.3726e-05
6:69578393 T C 0.032006 1.9694e-05
6:69578956 G A 0.038537 -1.6109e-05
6:69580203 A G 0.031977 2.4186e-05
6:69588979 G A 0.401136 -3.2879e-06
6:69590034 T C 0.030815 -9.3954e-07
6:69590247 G A 0.712871 -2.3309e-05
6:69604479 G A 0.106029 -2.2140e-05
6:69604800 T G 0.060676 -2.4155e-05
6:69610230 A G 0.707567 -2.0408e-05
6:69615168 G A 0.242052 4.2133e-06
6:69621567 T G 0.119788 3.0081e-05
6:69625497 T C 0.049316 -1.1300e-04
6:69628148 A G 0.271458 -1.0143e-05
6:69635154 C G 0.023347 -8.9755e-05
6:69647244 G A 1.755085 1.2108e-05
6:69660841 T C 0.183414 3.0534e-05
6:69666684 G A 1.739454 6.5077e-06
6:69668138 G A 0.115484 3.9257e-05
6:69671843 T C 0.061549 1.7334e-05
6:69673773 C T 1.250919 -2.0391e-05
6:69674870 G A 0.569438 -1.5796e-05
6:69678213 G C 0.108522 -5.1432e-06
6:69682088 A C 0.054301 -5.3977e-06
6:69692128 T C 0.158198 1.9884e-06
6:69697693 G A 0.050432 -7.8917e-05
6:69698538 T G 1.049137 -3.1193e-05
6:69706051 T C 0.168763 1.1034e-05
6:69714649 G A 0.125617 -1.4177e-04
6:69725582 T G 0.333082 4.6802e-05
6:69725590 T G 0.042318 9.6194e-06
6:69735326 A C 0.130005 -2.3275e-05
6:69741911 A G 0.241640 -3.8724e-05
6:69752529 G C 0.116211 -1.4112e-05
6:69753538 T C 0.120492 4.0615e-05
6:69800371 A G 0.071075 -3.2783e-04
6:69805413 A G 0.085844 2.7960e-05
6:69809429 A G 0.353531 -3.1031e-05
6:69813587 T C 0.030741 -7.8736e-06
6:69813900 T C 0.071932 3.2690e-05
6:69816451 G A 0.530820 -3.3184e-05
6:69849351 C T 1.355173 8.3358e-05
6:69859295 G A 0.463685 3.3676e-05
6:69871462 T C 0.225349 -7.1125e-05
6:69876038 C A 0.082283 1.0534e-05
6:69904434 T C 0.036320 1.8442e-06
6:69914684 T C 0.126545 2.5372e-05
6:69920680 C T 1.574138 -5.5315e-05
6:69950218 A G 0.022883 -2.8802e-05
6:69952295 T C 0.024788 7.0483e-05
6:69953904 G A 0.084308 4.6775e-05
6:69957509 T C 0.296600 2.5790e-05
6:69957947 A G 0.066944 -3.2644e-05
6:69972300 T C 0.090540 1.9796e-05
6:69984862 G A 0.064457 -3.4071e-06
6:69986533 A G 0.219053 -7.9010e-05
6:69990533 A G 0.228653 -1.7260e-04
6:69994361 C T 0.723059 -9.4061e-05
6:70005992 G A 0.050394 3.8801e-05
6:70013768 G A 0.759454 -6.4017e-05
6:70042045 A G 0.367374 -4.0159e-05
6:70048739 C A 0.356377 -5.2554e-05
6:70059061 T G 0.161165 8.6574e-05
6:70062925 C A 1.936623 -8.7125e-05
6:70063495 A G 0.038868 1.3855e-05
6:70068193 C G 0.071702 2.9667e-05
6:70074563 G T 0.277320 -9.0304e-05
6:70088708 C T 0.046557 7.7771e-06
6:70099842 A G 0.052597 -3.2999e-05
6:70105712 G T 0.089414 -4.5370e-06
6:70108267 C T 0.393171 -9.8272e-05
6:70118584 G A 0.049744 -2.9428e-05
6:70127704 G A 0.081212 -2.9161e-05
6:70129669 C A 0.695591 3.6132e-05
6:70131802 T C 0.044460 -9.5985e-06
6:70134444 A G 0.049946 4.2277e-05
6:70138179 G A 0.050053 -5.3199e-05
6:70141510 A G 0.058229 -3.0367e-04
6:70144566 C T 0.081046 -2.6430e-05
6:70145872 C T 0.232555 -1.6181e-05
6:70156757 C A 1.847109 -1.1483e-05
6:70161161 T C 0.050543 1.1363e-06
6:70183967 A G 0.067223 1.1594e-05
6:70196532 G T 0.068365 2.1561e-05
6:70198498 C G 0.070076 -6.6462e-05
6:70200244 A G 0.597056 6.6683e-05
6:70201694 G T 1.488031 2.5858e-04
6:70204342 A C 0.051111 -5.0762e-05
6:70216648 T G 0.053857 -1.2129e-05
6:70218031 T C 0.078197 -4.9915e-05
6:70223307 A G 0.369406 6.8312e-05
6:70237830 C T 0.600055 5.9921e-05
6:70246331 A G 0.112660 2.5344e-05
6:70246412 G A 0.082316 -1.6346e-05
6:70246777 A G 0.823967 1.6338e-05
6:70250729 T C 0.757708 7.5054e-06
6:70251912 A G 0.073094 3.9560e-05
6:70252107 A G 0.044116 -2.5801e-05
6:70253835 A G 0.062117 -3.9049e-05
6:70256379 T C 1.578004 2.9259e-04
6:70263662 T C 0.039683 7.4432e-05
6:70293653 T C 0.146257 9.8418e-08
6:70295283 T C 0.071179 2.7449e-05
6:70305899 C T 1.030039 -3.9249e-05
6:70313839 C T 0.596209 4.4704e-05
6:70330989 G A 0.047716 -8.9830e-05
6:70335649 A G 0.418507 -2.0464e-04
6:70340168 G T 0.350976 1.8600e-05
6:70344056 T G 0.060397 3.4232e-05
6:70359028 C T 0.051702 -1.1100e-05
6:70359170 T C 0.043509 -3.7226e-05
6:70363014 T C 1.456190 2.0831e-06
6:70365281 A C 0.128574 -1.5927e-05
6:70370323 A G 0.639335 -1.8742e-05
6:70375943 G A 0.226722 8.8770e-05
6:70379206 A G 0.051351 1.8423e-05
6:70382570 G A 0.022720 -1.9692e-05
6:70393636 C T 0.024765 -1.4009e-05
6:70394997 T C 0.112199 -7.3151e-05
6:70402467 G A 0.898405 -4.4062e-05
6:70407465 T A 0.780454 2.2683e-05
6:70409984 C G 0.327633 -6.1127e-04
6:70429775 C T 0.043188 1.9363e-05
6:70430919 T C 0.129408 2.4605e-05
6:70435712 A G 0.043506 -8.7049e-05
6:70438447 C T 0.093825 -5.9334e-05
6:70447243 C A 0.161489 2.5909e-05
6:70454409 T C 0.973414 2.4377e-05
6:70465703 C T 0.785005 1.7238e-05
6:70468354 C T 0.279985 1.8135e-05
6:70472418 A G 0.106616 7.2690e-05
6:70490710 G A 0.027806 -1.5831e-05
6:70497329 G A 0.050708 2.7311e-04
6:70530581 G A 0.355747 4.1718e-05
6:70533469 C T 0.661043 -1.0219e-05
6:70540736 C G 0.089589 -7.0518e-05
6:70544540 G A 0.106769 -6.6434e-05
6:70547493 T C 0.023392 2.8410e-05
6:70547652 C T 1.044503 -2.4908e-05
6:70552259 C T 1.365050 -6.6693e-05
6:70563215 A C 0.946581 -6.1989e-05
6:70581014 C T 0.055778 -1.0261e-05
6:70585453 G A 0.324419 -3.0084e-05
6:70591331 T C 0.233220 1.0254e-05
6:70595373 C A 0.868343 -1.7065e-05
6:70596396 T C 0.044736 3.9576e-05
6:70611601 G A 0.054928 2.2207e-05
6:70612428 G A 0.254266 2.3034e-05
6:70612564 G A 0.075074 3.4731e-05
6:70615833 A C 0.414181 -7.5460e-06
6:70640060 G A 0.052182 2.1635e-06
6:70664195 G A 0.052033 -3.3068e-06
6:70671102 C T 0.155955 -5.6406e-05
6:70680827 C T 0.054762 6.3583e-05
6:70681750 C G 0.044444 8.5231e-05
6:70686136 A G 0.167085 -3.2917e-05
6:70696685 C A 0.089485 2.8549e-05
6:70696983 A C 0.057515 -4.0926e-05
6:70697203 G A 0.033438 -2.2342e-05
6:70699110 A G 0.176517 -9.9635e-06
6:70699672 T C 0.035262 6.0390e-05
6:70705112 G A 0.729561 1.4413e-04
6:70705159 T C 0.131508 -3.9504e-05
6:70720154 A G 0.024726 -2.6407e-05
6:70733547 G C 0.218611 -4.3822e-05
6:70737814 C T 0.215661 -5.1408e-05
6:70740033 C T 0.168662 -5.3403e-05
6:70740306 T C 0.931271 -2.8369e-06
6:70743251 A G 1.095347 -1.2271e-04
6:70744401 T G 1.904783 -3.6125e-05
6:70744734 C T 0.091105 -6.5294e-05
6:70745475 C T 0.027595 1.6143e-05
6:70745696 G A 0.095318 -2.7037e-05
6:70748686 C T 0.233928 -4.8699e-05
6:70749122 A G 0.022230 4.5828e-05
6:70752688 G A 0.065321 -1.1061e-05
6:70761866 G T 0.120869 4.2757e-05
6:70777576 G A 0.063555 -1.5713e-05
6:70781701 T C 0.889917 -7.9898e-05
6:70784552 A C 0.128051 1.4923e-06
6:70784884 A G 0.134575 1.4734e-04
6:70785868 T C 0.106892 2.5665e-05
6:70795833 C T 0.095594 -1.8809e-05
6:70797121 A G 0.080287 -9.3000e-05
6:70798480 A C 0.036820 -4.2844e-05
6:70798522 G A 0.025947 2.8261e-05
6:70801070 T G 0.075863 -1.0769e-04
6:70801387 G A 0.352956 1.1059e-04
6:70803859 G A 0.162972 9.6733e-06
6:70812123 G A 1.891852 -1.6727e-06
6:70812273 G A 0.719759 4.8376e-05
6:70816770 A G 0.072549 -1.4174e-05
6:70828336 C T 0.819750 -1.3930e-04
6:70836703 C T 0.451445 -4.7900e-05
6:70838195 C A 0.323705 -5.0694e-05
6:70844049 G C 0.131333 4.3540e-06
6:70854736 C T 0.043026 1.1284e-05
6:70861644 T C 0.127146 1.2812e-05
6:70869402 A C 0.039900 2.2420e-06
6:70878703 A G 0.050465 -5.0834e-05
6:70882804 T G 1.457171 -2.0156e-04
6:70912335 A C 0.032496 -6.9414e-05
6:70917699 G A 0.743151 -3.4581e-05
6:70920979 C T 0.146166 -7.0347e-05
6:70937294 C T 0.060222 8.5415e-05
6:70938477 T C 0.030215 -1.2121e-04
6:70941215 C T 1.911151 2.0082e-05
6:70942660 G T 0.598760 -4.3242e-06
6:70944257 C T 0.023889 -7.5295e-05
6:70947616 G A 0.158974 -6.1134e-06
6:70954228 T C 0.027102 -1.8027e-06
6:70955216 G A 0.030919 8.1208e-05
6:70956769 A G 0.197816 2.9877e-05
6:70961833 C T 0.834223 -2.9179e-05
6:70966730 G A 0.415369 7.1678e-06
6:70967944 G A 0.040303 7.9153e-05
6:70972708 C T 0.364751 -3.9239e-05
6:70973152 C A 0.131765 -1.1174e-04
6:70979125 G A 1.869777 -3.2463e-05
6:70980247 G A 0.538714 -2.3296e-05
6:70984436 G A 0.758406 1.4712e-04
6:70987614 C A 0.137393 1.1182e-04
6:70990670 A G 0.052409 -8.7439e-06
6:70993935 T C 0.213463 -1.0610e-04
6:70996780 A G 0.042182 1.0873e-05
6:70996971 T C 0.157896 -1.0087e-05
6:70999922 G A 0.028968 -5.8748e-05
6:71006153 T G 1.171879 2.8600e-05
6:71010101 G A 0.361840 2.2468e-06
6:71010750 T C 0.117749 2.0714e-05
6:71011554 A C 0.092932 1.6535e-05
6:71012991 C G 0.381811 -5.3730e-06
6:71013640 C T 0.360584 1.4919e-05
6:71017040 C T 0.143638 2.3100e-05
6:71021898 G A 0.289047 -2.3108e-05
6:71023622 C T 0.413525 1.7058e-05
6:71025669 C A 1.172655 1.4972e-05
6:71026372 C T 0.175923 -9.9217e-06
6:71035791 A G 1.313387 2.6939e-04
6:71037205 A G 0.904471 -3.6532e-06
6:71040110 A G 0.088268 -7.0170e-05
6:71044992 G A 0.095458 2.9540e-05
6:71046943 T G 0.220578 2.2090e-04
6:71047217 C T 1.125533 5.4200e-05
6:71055618 C T 0.077765 -5.0260e-05
6:71057057 G A 1.638589 5.9704e-05
6:71067467 G T 0.667732 8.1284e-06
6:71075343 G A 0.138756 1.4403e-05
6:71076673 A G 0.661799 1.3153e-05
6:71079849 G A 0.257219 1.3998e-05
6:71085901 G A 0.096499 -5.1310e-05
6:71087816 C G 0.307697 2.3551e-06
6:71090933 C T 1.237664 -8.2666e-06
6:71097175 A C 0.040783 2.6815e-05
6:71114753 G A 0.369165 1.0880e-05
6:71119524 A G 0.285503 5.4016e-05
6:71131914 A G 0.078953 -4.3117e-05
6:71132613 C A 0.073484 -5.3287e-05
6:71133763 A G 0.082974 3.0146e-05
6:71169197 G A 0.083419 -7.1956e-05
6:71175692 A G 0.027514 -1.3032e-05
6:71189074 A G 0.331498 3.5775e-05
6:71218532 T A 0.056457 1.6429e-05
6:71221854 T G 0.029053 -6.9158e-05
6:71238105 G A 0.971411 -2.5483e-05
6:71238178 G A 0.020958 2.8943e-05
6:71239372 T C 0.071157 7.7071e-05
6:71249833 G T 0.041426 9.3553e-06
6:71266625 G T 0.059086 -6.6140e-05
6:71274553 C G 0.095260 9.9875e-05
6:71278487 A G 0.033194 2.9831e-04
6:71289189 G A 0.335669 2.5410e-05
6:71298323 T C 0.037307 1.8920e-05
6:71299288 A G 0.054454 1.0026e-04
6:71307347 G A 0.717103 6.9833e-06
6:71313167 G A 0.022389 3.2053e-06
6:71322573 G C 0.285922 3.7711e-05
6:71331851 G A 0.397498 -5.1538e-05
6:71333190 G A 0.951278 6.5270e-08
6:71349027 C T 0.032837 1.5011e-04
6:71349754 G A 0.605936 -1.2667e-04
6:71360155 T C 0.116636 -4.8145e-05
6:71365227 A G 0.045694 -1.3535e-05
6:71367566 T C 0.963378 7.9076e-05
6:71369064 T C 0.047359 1.9498e-05
6:71375494 C T 1.973778 -2.1260e-05
6:71377781 A C 0.021747 1.1381e-05
6:71382765 G A 0.681907 4.2767e-05
6:71389677 G T 0.092900 -5.6789e-05
6:71392411 A G 0.145637 1.4221e-04
6:71393623 T C 0.026508 -3.8124e-05
6:71428905 T C 0.094763 2.5572e-05
6:71429237 C T 0.031250 2.8409e-05
6:71433385 G A 0.967916 9.7973e-05
6:71434600 C T 0.077544 -6.0428e-05
6:71438522 G T 0.285250 4.4900e-05
6:71439511 T C 0.147997 3.0029e-05
6:71447165 G A 0.031860 -1.0943e-04
6:71448370 C G 0.065408 3.5632e-05
6:71450293 G A 0.045080 3.6421e-06
6:71466372 A C 0.098009 -3.5549e-06
6:71471863 C A 1.500716 4.1266e-05
6:71488506 G A 0.024168 1.3491e-05
6:71498546 A G 0.173401 -1.7843e-05
6:71501494 A C 0.063425 2.4610e-05
6:71501564 C T 0.042656 -2.5051e-05
6:71516366 A G 0.047969 -4.6265e-05
6:71517239 G A 0.097739 -3.2850e-05
6:71535561 T C 0.235580 3.0733e-05
6:71540513 C T 0.154683 -1.2128e-04
6:71546702 T C 0.147549 3.5365e-05
6:71553397 C A 0.055311 -1.0371e-04
6:71564003 T C 0.049868 7.6801e-05
6:71569090 C T 0.949454 -1.1582e-04
6:71572771 T C 0.081494 -9.4625e-05
6:71586848 T C 0.037281 2.7480e-05
6:71588806 T C 0.824074 -2.0537e-05
6:71590181 C A 0.103679 -4.5326e-07
6:71595482 T C 0.069907 -7.7786e-05
6:71595589 G A 0.285139 1.8002e-04
6:71598571 T C 0.414726 -6.2144e-05
6:71599788 G A 0.061890 4.8642e-05
6:71599887 G A 0.107308 -7.1787e-05
6:71600923 G A 1.511602 6.3874e-06
6:71601510 C T 0.522310 -6.8365e-06
6:71602169 A G 0.044061 -1.5049e-05
6:71602420 T C 0.600980 -7.7829e-06
6:71606932 C A 0.058174 8.8515e-05
6:71609384 G A 1.003931 -2.7379e-06
6:71609707 C A 0.277291 8.6499e-05
6:71610014 C G 0.524734 -6.1420e-06
6:71614662 C T 0.838047 1.5956e-05
6:71618632 C T 0.821039 -2.4095e-06
6:71618682 A C 0.058310 -4.0257e-05
6:71641383 T G 0.054535 4.2476e-05
6:71667847 T C 0.601120 -2.7037e-05
6:71668720 A G 0.573690 4.2080e-05
6:71670941 T C 0.031393 -7.0861e-05
6:71676933 C T 0.279245 -3.8872e-06
6:71683457 T C 0.189519 2.0831e-05
6:71683625 C T 0.310742 5.1112e-05
6:71694742 C T 0.731826 -9.7176e-06
6:71707217 C T 0.169337 -1.9895e-04
6:71725490 G T 1.812792 6.0497e-08
6:71726234 C T 0.382781 6.5589e-05
6:71733701 G A 1.706435 3.2794e-05
6:71739281 A G 0.058466 -1.1118e-04
6:71749112 C A 1.778153 3.3831e-05
6:71750357 C T 0.528697 1.7926e-05
6:71753946 C G 0.156867 -2.7349e-05
6:71754687 A G 0.218235 -7.9712e-05
6:71755730 G A 1.323154 -1.0910e-04
6:71757342 G A 0.302462 -3.8933e-05
6:71770847 C T 0.057096 -1.8888e-06
6:71787623 G A 0.085698 8.0842e-06
6:71787727 A G 0.745692 -2.6719e-05
6:71795385 G A 0.354047 -9.7019e-05
6:71802587 A G 0.154550 1.3298e-06
6:71810623 A G 0.036641 6.9992e-05
6:71815318 G A 1.409361 8.3267e-06
6:71827104 G C 0.063815 1.4396e-05
6:71829203 A G 0.089161 -2.7503e-05
6:71831007 G A 0.088661 -2.3662e-05
6:71832336 A G 0.026982 4.0764e-05
6:71837030 T C 0.105721 1.1045e-04
6:71839773 C G 0.315685 8.3921e-05
6:71839859 C G 0.026891 -4.6661e-06
6:71840106 A G 0.083510 -6.1348e-05
6:71848987 T C 0.035742 2.8857e-05
6:71859783 A G 1.851903 -1.4201e-04
6:71865720 T C 0.168721 3.3399e-06
6:71868187 G T 0.041263 5.7617e-05
6:71874302 C A 0.071679 -6.7240e-05
6:71890237 T G 0.916678 -3.6061e-05
6:71900731 G A 0.067002 -1.5192e-05
6:71900910 T C 0.991658 -2.3085e-05
6:71902984 T C 0.119100 1.5130e-05
6:71917349 G A 0.057567 5.7221e-06
6:71917597 T C 1.798046 -7.7166e-06
6:71917725 A T 0.063568 -2.9543e-05
6:71926788 T C 0.039725 3.3381e-05
6:71937060 T C 1.596222 -1.5526e-06
6:71942552 C T 0.060618 -5.0317e-05
6:71943226 G C 0.106857 1.5204e-05
6:71957581 G A 0.061835 9.1863e-05
6:71959728 A C 0.155397 3.2528e-05
6:71960339 G A 0.076444 -3.8842e-05
6:71962755 T C 1.748058 -1.5782e-05
6:71966268 T G 0.529483 -4.0836e-05
6:71966740 A G 0.214242 -4.9108e-06
6:71973604 A G 0.071069 -4.8082e-05
6:71974810 A G 0.056992 -2.4443e-05
6:71977687 G A 0.046619 3.9576e-05
6:71977721 A G 0.500138 6.8716e-05
6:71991816 G T 0.172164 -1.9541e-04
6:72001597 C T 0.030400 1.2167e-04
6:72009968 T G 0.071118 -2.1836e-05
6:72017164 T C 0.087389 -1.4957e-04
6:72017853 C T 0.461968 7.3236e-05
6:72018782 C T 0.115221 2.5005e-05
6:72020596 A G 0.198371 7.6231e-06
6:72020763 C G 0.174203 -1.5583e-04
6:72035239 T C 0.871838 1.5812e-05
6:72039147 T C 0.139519 1.0370e-04
6:72040340 G A 0.034181 2.1426e-07
6:72040879 G A 0.021269 -7.3839e-06
6:72041374 A C 0.070030 1.3186e-05
6:72041537 G A 0.023055 2.9494e-05
6:72048347 G A 0.070238 -3.4849e-05
6:72049429 T C 1.736406 -3.9735e-05
6:72052237 C T 0.483562 6.7411e-05
6:72054137 C A 0.097444 -8.1821e-05
6:72057847 A C 0.468943 -3.1158e-05
6:72072140 C T 1.654370 1.4905e-05
6:72073947 C T 0.047005 -4.9306e-05
6:72077836 A G 0.072413 -4.7753e-05
6:72084047 G A 0.024720 -6.0523e-05
6:72092680 A G 0.763758 1.6048e-05
6:72102850 T G 0.038141 -4.3236e-05
6:72103444 T C 0.132871 -2.8621e-05
6:72106471 A C 0.143186 -1.6055e-04
6:72120844 G T 0.502069 1.7022e-05
6:72135826 G A 0.056437 -2.0417e-05
6:72139572 A G 0.883033 -7.9290e-06
6:72143650 A C 0.056307 -4.2286e-06
6:72156556 A G 0.033165 1.4909e-05
6:72181473 G A 0.732216 -2.5274e-06
6:72190567 G C 0.116461 1.4181e-05
6:72191860 T C 0.541667 7.3138e-06
6:72192362 C T 0.032837 -1.6958e-05
6:72205044 A G 1.442802 7.9502e-06
6:72212939 G T 0.602438 1.1652e-04
6:72213355 G A 0.106610 -3.6767e-05
6:72227953 A G 0.065142 -1.4021e-06
6:72237918 G T 1.563872 -1.0927e-05
6:72265680 T C 0.066116 -5.3405e-05
6:72268711 T C 0.083792 6.4664e-06
6:72278433 T G 0.058540 -6.8196e-05
6:72279049 C T 0.206186 -4.7649e-05
6:72289367 T G 0.080599 7.7091e-06
6:72298195 A G 0.368682 -4.5430e-05
6:72310955 G C 0.022551 -1.5822e-04
6:72326510 T C 0.083166 3.9176e-05
6:72327545 A G 0.237326 -7.9340e-05
6:72331861 T C 0.264626 -1.7576e-05
6:72337310 C T 0.051244 -4.0539e-05
6:72348869 T G 0.130408 -2.8780e-05
6:72362763 T C 0.175235 -1.0362e-05
6:72366061 T G 0.091800 -4.9468e-05
6:72372492 T C 0.427134 6.1531e-05
6:72384541 A G 0.044116 8.7588e-05
6:72386141 T C 0.024934 -5.1814e-05
6:72402114 T C 0.023610 -5.0418e-05
6:72406224 T C 0.083429 -1.5838e-06
6:72409662 A G 0.529827 5.2123e-05
6:72410721 T G 0.034684 2.8930e-05
6:72421123 T C 0.105000 -3.0885e-05
6:72424213 A G 0.382882 8.5314e-05
6:72431919 T C 1.317253 3.7402e-05
6:72441360 T C 0.096977 -9.1371e-06
6:72443875 A G 0.108538 -3.5575e-05
6:72448608 A G 1.919291 -2.3615e-05
6:72450580 A G 0.257326 5.0296e-06
6:72450809 T G 0.208368 2.9645e-04
6:72451607 G A 0.484597 -4.2203e-05
6:72451632 G A 1.435479 3.5689e-05
6:72451877 C T 0.098804 9.5000e-06
6:72453383 A G 0.629059 8.8785e-06
6:72453607 G A 0.031143 -7.1595e-05
6:72454024 A G 1.033201 2.4956e-05
6:72455311 C T 0.176812 2.2732e-05
6:72456662 C T 0.754371 -9.8355e-06
6:72470447 A G 0.506652 2.3724e-05
6:72471656 G A 0.570503 -4.1441e-05
6:72484184 C T 0.069475 9.9938e-06
6:72488955 G A 0.099054 -1.8911e-06
6:72492346 T C 0.224720 5.4806e-05
6:72504579 A G 0.902374 4.1314e-05
6:72515891 C T 0.332294 8.2966e-06
6:72522357 A G 0.046826 -3.0521e-05
6:72530470 A G 0.239449 -3.7474e-05
6:72550329 C T 0.072861 -8.2986e-06
6:72557255 G A 0.037813 9.5702e-06
6:72563892 C T 0.131755 3.3900e-06
6:72565253 G T 1.144903 -6.0404e-06
6:72578268 A G 0.022964 9.5275e-05
6:72582075 A G 0.204450 -4.8145e-07
6:72586741 C A 1.660167 2.1630e-06
6:72587402 T C 0.037206 -8.1808e-05
6:72588825 C T 0.230594 -3.5125e-05
6:72597123 G A 0.054519 -9.3442e-06
6:72600400 T A 0.039465 -1.9552e-04
6:72600519 A G 0.151895 2.0321e-05
6:72600695 T C 0.040747 1.9637e-05
6:72614504 A C 0.026037 3.4816e-06
6:72616804 A G 0.022947 5.0059e-06
6:72623568 T C 0.289167 -1.0015e-05
6:72624376 T C 1.664571 -4.5172e-06
6:72624622 T C 0.283208 8.1334e-06
6:72629718 C A 0.026966 3.5859e-05
6:72631747 A G 0.751570 3.8146e-06
6:72634664 T C 0.057047 -6.2663e-06
6:72646391 A G 1.205196 -1.8419e-05
6:72649433 T C 0.205579 3.2959e-06
6:72654857 T C 0.159081 -7.8405e-05
6:72662292 T C 0.040429 -1.4497e-05
6:72666778 T G 0.037190 6.4747e-06
6:72678893 G A 0.068703 1.9639e-05
6:72684493 C A 0.023447 -2.4740e-05
6:72687575 G A 0.049131 -3.2784e-05
6:72692125 G A 1.737779 1.5935e-06
6:72700667 A T 0.203940 -4.1673e-05
6:72713225 A C 1.962414 1.2865e-05
6:72724458 C A 0.062987 8.5997e-06
6:72731883 C T 0.165829 3.2012e-05
6:72737341 A C 1.958795 -1.5113e-05
6:72741528 C T 1.457998 8.9365e-06
6:72742484 A C 0.060910 1.1700e-04
6:72758532 G T 0.328253 -1.0075e-05
6:72761628 C A 0.034035 3.8725e-04
6:72768869 C A 0.063987 -5.3109e-05
6:72791362 G A 0.026833 9.4655e-05
6:72821758 A C 0.187514 5.5491e-07
6:72847767 A G 0.069443 -6.4296e-06
6:72853778 A G 1.071121 -1.0126e-05
6:72861041 A G 0.060416 -1.1436e-05
6:72885412 A G 0.731446 -8.0411e-06
6:72885775 G A 0.063269 -1.9018e-05
6:72902964 G A 0.461436 -1.0547e-06
6:72903116 A G 0.023022 -8.6091e-06
6:72906753 G A 0.781207 -2.2949e-06
6:72917720 C T 0.517808 1.2507e-05
6:72925789 T C 0.032565 4.0034e-05
6:72928137 C T 0.039381 -3.5657e-05
6:72967952 A G 0.024853 -2.0031e-05
6:72973911 C T 0.079787 -5.6436e-05
6:72974020 C T 0.260790 3.0229e-05
6:72984123 T C 0.068956 5.4257e-06
6:72998752 C T 0.032354 1.6073e-05
6:73007347 G A 0.771025 7.7568e-06
6:73017191 A G 0.028212 4.7853e-05
6:73033016 A G 0.196264 6.0341e-05
6:73052209 G T 0.046596 4.4213e-05
6:73063465 G A 0.540236 4.2295e-05
6:73065983 A G 0.124053 -4.7625e-05
6:73071322 G T 1.444717 -1.2368e-05
6:73090786 T C 0.465081 -3.5623e-05
6:73100164 T C 0.050916 2.1647e-05
6:73110491 A G 0.053970 1.4223e-05
6:73120271 G T 0.166436 -1.8351e-05
6:73124237 G A 0.061737 -4.3357e-05
6:73125432 T C 1.893069 5.4849e-05
6:73125650 A C 0.158454 6.5561e-05
6:73129622 A G 0.075600 3.3081e-05
6:73135430 G A 0.615868 1.4883e-05
6:73135441 G A 0.844009 5.5017e-06
6:73144146 G A 0.043665 -1.3559e-05
6:73144346 G A 1.773622 6.9766e-05
6:73147616 T C 0.024794 1.2876e-05
6:73150713 T C 0.050699 2.3361e-06
6:73152449 C G 0.153027 8.9286e-05
6:73161516 A G 0.129522 -4.2055e-05
6:73170779 C T 1.874854 -1.6500e-05
6:73174232 A G 0.041520 -4.9332e-05
6:73177863 C A 1.160233 5.0095e-05
6:73188091 G T 0.428085 4.1054e-04
6:73192736 G A 0.214707 2.3533e-04
6:73193770 C T 0.036511 1.4038e-04
6:73200638 A G 0.946280 -1.0953e-05
6:73205239 G A 0.027368 -5.5253e-05
6:73209460 G A 0.146013 -3.5387e-05
6:73211661 C T 0.076885 5.2843e-05
6:73221640 G A 0.132475 1.9430e-04
6:73225731 G A 0.358834 3.0249e-06
6:73235759 T C 0.081449 7.7618e-05
6:73244928 A G 0.903997 3.1678e-05
6:73250607 A G 0.085341 -9.2058e-05
6:73252857 C T 0.039770 6.4033e-05
6:73258102 T G 1.240874 9.9141e-05
6:73268227 T C 0.287811 1.5853e-04
6:73268424 G A 0.046632 -3.5860e-05
6:73274074 A C 0.048511 -2.3412e-05
6:73274939 C T 0.087538 4.0210e-05
6:73275827 T C 0.334686 4.5760e-05
6:73290807 T C 0.038469 5.3013e-05
6:73298590 A G 0.033457 3.0280e-05
6:73301565 T C 1.812587 2.1800e-05
6:73320013 A G 0.265798 9.9450e-05
6:73323590 T C 0.322095 -1.3675e-06
6:73325585 T C 0.320807 2.8130e-06
6:73328857 G A 0.079118 -2.5277e-04
6:73330616 C T 0.047112 -4.3785e-06
6:73336125 G T 0.114108 -4.4954e-05
6:73338270 C T 0.925867 2.9231e-05
6:73345598 T C 0.073799 -4.5672e-06
6:73348759 A G 0.109213 -4.0363e-05
6:73348859 G C 0.022331 9.2382e-07
6:73349290 G A 0.022561 -3.8794e-06
6:73351870 G A 0.373109 -5.7924e-05
6:73359104 C A 0.035200 -3.1031e-06
6:73364108 T G 0.048638 6.7631e-05
6:73365274 C T 0.302517 -8.6323e-05
6:73380441 T C 0.047846 -3.1587e-05
6:73394723 G A 0.096944 -2.2854e-04
6:73403009 G T 0.706415 1.9749e-06
6:73411149 A G 0.059105 5.7697e-05
6:73421168 C A 0.135059 -4.8498e-05
6:73429520 T C 0.029062 2.0467e-05
6:73430067 C T 0.037310 4.9518e-05
6:73441990 C T 0.252682 -1.6856e-05
6:73443379 T C 0.392080 5.8597e-05
6:73443775 C T 0.121807 -1.3180e-05
6:73444792 C A 0.064814 -6.1254e-05
6:73448874 G A 0.029867 2.3287e-05
6:73465420 T G 0.329681 -2.4213e-05
6:73467985 T C 0.086477 2.2203e-05
6:73481597 G A 1.186371 -6.3075e-05
6:73489156 G C 0.223441 1.4994e-04
6:73490084 C A 0.155264 -5.2164e-05
6:73491686 A C 0.025525 1.7199e-05
6:73492028 G A 1.343105 -1.8281e-04
6:73501802 T C 0.086619 7.0543e-05
6:73504091 G A 0.025833 5.2930e-07
6:73506104 G T 0.173953 -4.6504e-05
6:73506304 G A 0.051332 6.0220e-05
6:73508510 G C 0.063172 6.9002e-06
6:73516351 C T 0.091378 -2.5169e-05
6:73516397 G A 1.976400 7.4603e-05
6:73519975 A G 0.094455 2.3150e-06
6:73524496 T C 0.470589 -7.2310e-05
6:73526074 G A 1.162249 -7.8131e-05
6:73531644 G T 0.478680 2.3462e-05
6:73539534 T C 0.444363 -3.9806e-05
6:73550390 T C 0.188809 4.1862e-05
6:73550477 G C 0.134166 2.9471e-05
6:73551058 G A 0.031127 -3.1963e-05
6:73554527 G A 0.050079 4.5086e-05
6:73554740 T C 0.051854 1.4173e-05
6:73554868 A G 0.087626 -9.2184e-05
6:73570111 T C 0.596832 -2.0369e-05
6:73572090 T G 1.605907 -8.5162e-05
6:73574383 T C 0.078791 1.2348e-04
6:73578152 A C 0.107999 5.2143e-06
6:73588636 G T 0.385680 6.2307e-05
6:73598305 T C 1.042886 7.1871e-06
6:73598337 C T 0.608264 -5.0906e-05
6:73621620 G A 0.313780 -5.9960e-06
6:73622234 C A 0.200818 -3.2925e-06
6:73630736 C T 0.616761 -2.8171e-05
6:73635945 G T 0.035239 6.4695e-05
6:73636423 A G 0.096464 8.2188e-05
6:73637788 C T 0.023240 -4.5886e-06
6:73649411 A G 0.967523 3.0164e-05
6:73650490 T C 0.095003 -8.0809e-05
6:73663814 A C 0.400399 2.6685e-05
6:73677615 C T 0.039358 -2.0936e-05
6:73678125 A G 1.618770 8.0819e-06
6:73682819 T C 0.031679 1.9197e-05
6:73686892 T C 0.153459 -2.9872e-05
6:73687173 G A 0.125341 2.2296e-05
6:73687910 A G 0.077817 -4.2468e-04
6:73722850 T C 0.138772 -9.4819e-05
6:73724843 T C 0.025843 -1.2973e-05
6:73726732 C T 0.021691 9.0714e-05
6:73727881 T G 0.029718 1.4093e-05
6:73733188 A G 1.602152 7.5839e-06
6:73738050 T C 0.092027 -1.5862e-06
6:73738661 A G 1.505562 -1.3629e-05
6:73739831 C T 0.078245 -3.4849e-05
6:73740227 A C 0.057365 -3.2823e-05
6:73741071 G A 0.151181 1.5949e-05
6:73743070 G A 0.439929 1.7894e-07
6:73746516 A C 0.165040 6.5849e-05
6:73746880 C T 0.043905 5.8693e-05
6:73750100 C T 0.142034 2.6957e-05
6:73752850 A G 0.046603 -3.1948e-06
6:73754031 C G 1.763644 -3.0172e-05
6:73759416 G A 1.964138 -1.5655e-06
6:73772538 G C 0.082384 5.1928e-05
6:73775099 C T 0.174884 -2.9632e-04
6:73790624 G A 0.074798 4.6490e-05
6:73790797 C T 0.041481 -5.3454e-05
6:73795052 T C 0.035018 1.0174e-05
6:73796854 C T 0.105325 3.8620e-05
6:73797466 G A 0.080842 -4.5346e-05
6:73798609 C T 1.776053 -1.2543e-05
6:73805614 A G 0.059452 -5.7666e-05
6:73817159 A G 0.163677 1.4671e-04
6:73821704 C T 0.020257 2.6158e-05
6:73826578 C A 0.082277 -2.7683e-06
6:73827173 C T 1.823298 7.4577e-06
6:73829083 T C 0.070193 2.6423e-04
6:73831824 C T 1.907850 5.2418e-06
6:73841159 C T 0.038514 2.9134e-05
6:73842622 T C 0.033486 1.4379e-05
6:73844174 T C 0.084532 -1.0791e-05
6:73844474 G A 0.031279 3.7299e-05
6:73846034 G A 0.066950 -2.5683e-04
6:73847857 A G 0.087363 -1.9403e-05
6:73850928 G A 0.068200 1.0841e-04
6:73852035 G A 0.096409 -1.9192e-04
6:73854493 G A 0.173249 -1.1145e-05
6:73859611 T A 0.024392 -3.7358e-05
6:73867050 A G 1.293981 -6.9727e-08
6:73874595 A G 0.184674 2.4070e-05
6:73877301 A G 1.123819 3.7281e-06
6:73879295 T G 0.132664 -8.2322e-05
6:73880039 C T 0.063886 3.2809e-05
6:73881435 T C 0.086486 -5.0470e-05
6:73884149 T C 0.564670 -3.0862e-05
6:73888315 T C 0.069125 8.9163e-05
6:73890547 T C 0.030789 -8.1966e-05
6:73891641 G A 0.032133 2.3396e-06
6:73899119 C A 0.023389 -1.2929e-05
6:73904189 G A 0.089829 -5.4209e-05
6:73904557 T C 0.104770 -3.7406e-04
6:73906641 T C 0.035388 4.6743e-05
6:73907763 G A 0.275707 2.3575e-04
6:73910108 G A 0.115714 -3.7589e-04
6:73913780 A G 0.486548 1.0425e-05
6:73917316 A G 0.876421 1.5184e-05
6:73920121 C T 0.040952 5.9051e-05
6:73920866 C T 0.912034 9.1350e-06
6:73921786 T C 0.046145 5.1727e-05
6:73932972 G T 0.546117 -1.6133e-06
6:73933401 G T 0.130557 -1.3556e-04
6:73935135 C G 0.513076 -9.1168e-06
6:73936363 A G 0.057310 -4.5017e-05
6:73948252 G A 0.326948 5.2955e-05
6:73950362 C T 0.041760 -3.8630e-05
6:73952906 G C 0.106370 -1.4635e-04
6:73972231 C T 0.042990 7.5532e-07
6:73975404 C T 0.406741 5.3386e-05
6:73986463 T C 0.056788 -8.4882e-05
6:73989163 C A 0.321615 7.1734e-05
6:74000274 C T 0.030487 2.2572e-05
6:74001098 C T 0.120336 8.0959e-05
6:74010614 G A 0.171509 1.5486e-05
6:74019338 A G 0.169642 1.3734e-05
6:74019376 C T 0.200240 1.1108e-05
6:74033034 A G 0.512170 -3.8830e-05
6:74033200 A C 0.036609 -1.0007e-05
6:74034637 T G 0.444343 2.8000e-05
6:74036499 T C 0.029975 2.0114e-05
6:74037809 A G 0.050637 -1.4740e-04
6:74039010 G A 0.066697 -6.1135e-07
6:74044461 G A 1.862640 4.9919e-05
6:74047002 G A 0.189688 -5.8116e-06
6:74051222 C T 0.798238 5.0800e-06
6:74059503 A G 0.060313 3.2216e-05
6:74060672 G T 0.205086 -2.3499e-05
6:74062512 G A 0.357559 -3.5062e-06
6:74064333 A G 0.063000 2.1017e-05
6:74067506 A C 0.076499 -5.0015e-06
6:74068294 C T 0.046242 2.7394e-06
6:74072937 C G 0.275441 1.5468e-04
6:74073531 G C 1.144504 2.3277e-05
6:74078626 G A 0.023490 -6.1166e-05
6:74079024 G A 1.151252 3.7177e-05
6:74079234 T C 0.100375 5.1127e-05
6:74084312 G T 0.076707 -8.3899e-05
6:74098688 A G 0.192265 -3.5350e-05
6:74117518 T C 0.032474 9.8925e-06
6:74118927 A G 0.052146 4.3683e-05
6:74125888 G A 1.141018 2.3603e-05
6:74144657 T C 0.033931 1.7945e-05
6:74155115 T C 0.054730 8.9564e-05
6:74155346 T G 1.238732 -1.3306e-05
6:74166095 C G 0.039410 3.5605e-05
6:74166098 G A 1.676837 -2.2140e-05
6:74166111 G A 0.326328 -2.2158e-05
6:74167406 G A 1.278872 -1.1406e-05
6:74181850 A G 0.071747 9.8763e-06
6:74186462 A C 0.352995 -1.6337e-05
6:74191545 A G 1.867427 8.9206e-05
6:74193957 A G 0.042610 -5.4445e-05
6:74200726 G A 1.404116 3.7108e-05
6:74207956 T C 0.039124 5.6689e-05
6:74225412 A C 0.060770 -1.3800e-06
6:74228062 C A 0.027238 -1.2178e-05
6:74230859 T C 1.389026 2.1640e-05
6:74238608 G A 1.480031 3.9293e-05
6:74275871 T C 0.044671 -1.4011e-04
6:74278319 T G 0.071559 1.1325e-07
6:74280140 C A 0.080913 3.3566e-05
6:74280784 C G 0.624223 7.4315e-05
6:74282882 G A 0.028650 -8.3528e-05
6:74288762 C G 0.878599 -5.8270e-06
6:74290170 A C 0.033626 -4.9039e-05
6:74295221 T C 0.116474 -1.2839e-04
6:74305393 A G 0.056145 1.9759e-05
6:74307669 C G 0.038417 1.0743e-05
6:74307899 T C 0.635820 9.5739e-05
6:74309157 A C 0.092413 -9.0033e-05
6:74325257 C T 0.776053 1.9686e-05
6:74325999 T C 0.133631 -6.8062e-05
6:74330303 A G 0.128928 -1.2280e-04
6:74341684 T C 0.525393 1.9577e-05
6:74344099 A G 0.130469 -1.3238e-04
6:74346911 G T 0.050225 -2.2601e-04
6:74352492 G A 0.045924 -2.6839e-05
6:74358057 T C 0.064779 4.6585e-05
6:74359458 G A 1.944514 -1.2569e-04
6:74387232 T C 0.057197 -1.3382e-04
6:74390001 T C 0.521287 1.7288e-05
6:74400634 G A 0.023509 -1.0828e-05
6:74400829 T C 0.157250 -3.7709e-05
6:74405123 T C 0.108087 -1.0802e-05
6:74406847 G C 0.025044 4.0522e-06
6:74406977 T C 0.083932 1.9745e-05
6:74410903 T G 0.091647 -2.1672e-04
6:74414610 T G 0.996280 2.8811e-06
6:74415032 T C 0.117697 4.3217e-05
6:74423658 G A 0.090222 4.6496e-06
6:74431027 T C 0.183966 3.1267e-05
6:74432636 T C 1.060832 4.0373e-05
6:74432923 T C 0.863422 2.0976e-05
6:74443558 G A 0.242974 2.5940e-05
6:74446214 G A 0.023324 -6.1312e-05
6:74453686 G A 0.655704 -5.4265e-05
6:74454093 T G 0.030166 -1.7931e-05
6:74457903 T C 0.036414 9.6710e-05
6:74459728 A C 0.236596 2.1001e-04
6:74461880 A G 0.115487 6.0277e-05
6:74463894 G A 1.032668 4.2728e-06
6:74480761 A G 0.321969 1.4135e-04
6:74484969 C T 0.261134 -2.9365e-05
6:74493432 C A 1.029163 4.1383e-06
6:74497102 A G 0.035797 -1.5944e-05
6:74497152 A G 0.704546 -5.1845e-05
6:74505694 C T 0.030572 -2.7823e-05
6:74516631 A G 0.048952 3.1583e-05
6:74517352 A G 0.388007 -8.2906e-06
6:74521787 C T 0.630286 -6.0227e-05
6:74523320 G C 0.021000 -9.2305e-06
6:74524851 A G 0.022104 9.2193e-05
6:74526394 T C 0.937727 3.1110e-06
6:74527398 C T 0.055483 2.0232e-05
6:74536931 G A 0.066249 4.8368e-05
6:74540597 A G 1.838287 1.7215e-05
6:74543680 C T 0.120252 -4.6132e-05
6:74564596 G A 0.169483 -6.1010e-05
6:74566072 C T 0.867797 3.6187e-05
6:74583490 A G 0.259842 6.1018e-05
6:74586101 C G 0.020253 3.4768e-06
6:74586187 C G 1.618235 -4.2838e-05
6:74586353 A G 0.182437 1.8260e-05
6:74588007 T G 0.670903 -7.0736e-06
6:74589552 A T 0.071708 -8.3649e-06
6:74591411 A G 0.200308 -4.1335e-05
6:74607673 T G 0.095542 -1.7942e-05
6:74613415 G A 0.611204 4.1087e-05
6:74623372 T G 1.329853 1.8517e-05
6:74623509 A G 0.049469 -2.7720e-05
6:74635783 C T 1.868446 -3.0754e-05
6:74645881 G A 0.162622 3.3292e-05
6:74676187 A G 0.098918 1.5159e-06
6:74688567 T C 0.170801 1.3010e-05
6:74690402 T G 0.083585 4.7475e-06
6:74697213 C T 0.206375 -5.7594e-06
6:74704201 G T 0.039981 8.9041e-06
6:74713981 C T 1.153349 -2.5592e-05
6:74729768 G A 0.124504 8.9028e-06
6:74734908 G A 0.771674 -3.0389e-05
6:74745729 G A 0.055720 2.0653e-05
6:74746153 G A 0.262779 2.8082e-06
6:74753145 G C 0.071050 4.9596e-05
6:74756723 A C 0.066548 -6.1570e-05
6:74768985 A G 0.214074 -1.4554e-05
6:74775165 A G 0.030805 3.2719e-05
6:74776844 A G 0.314984 4.5512e-05
6:74778352 A G 0.046739 8.8693e-07
6:74783302 G A 1.228615 2.2645e-05
6:74785926 T G 0.329405 1.8902e-05
6:74805855 C T 0.064574 -4.9686e-05
6:74817135 A G 0.029611 3.0349e-05
6:74817804 C T 0.025119 4.5290e-05
6:74817867 G A 0.035135 3.7204e-06
6:74825640 A G 0.030299 1.4797e-05
6:74827232 T C 0.045778 1.0594e-05
6:74836573 G C 0.048242 3.3569e-05
6:74842932 A G 0.660501 5.7460e-05
6:74851060 T C 0.023960 3.6995e-05
6:74851591 T C 0.331631 6.4630e-05
6:74858456 T C 1.438475 4.0553e-06
6:74858537 C A 1.444470 5.2015e-06
6:74862615 A C 0.067330 -1.4598e-05
6:74876407 C T 0.062987 -7.7472e-06
6:74881021 G A 1.315552 1.5783e-05
6:74888009 G A 0.095406 1.1999e-06
6:74890551 T C 0.167247 8.9176e-06
6:74894918 G A 0.109031 2.9160e-05
6:74895892 T C 0.103851 3.6218e-05
6:74907610 G A 0.048608 2.1225e-05
6:74923442 A G 0.196170 -2.9991e-05
6:74939406 A G 1.094724 3.4844e-05
6:74961503 C G 1.262958 3.5159e-05
6:74969970 G A 0.031344 -1.2500e-07
6:74970099 T C 1.088687 2.4701e-05
6:74976993 G A 0.048122 9.0106e-05
6:74978427 A G 0.202285 -2.0111e-05
6:74997420 T G 0.114205 -2.2010e-05
6:75006268 A C 0.025687 8.7405e-06
6:75015727 A G 0.383677 1.1939e-05
6:75054360 C G 0.563803 -9.4661e-05
6:75054737 C T 0.032474 -2.3591e-05
6:75060936 G C 0.073124 2.7877e-05
6:75061324 C T 1.825395 4.2255e-05
6:75067425 G A 1.572431 -2.6381e-05
6:75072276 A G 0.173044 2.3407e-05
6:75094130 T C 0.023798 8.0142e-06
6:75094155 A G 0.100631 -4.5443e-05
6:75097048 C T 0.130914 -1.2481e-05
6:75103355 T C 0.056509 -2.4039e-05
6:75105823 A G 0.042338 3.5090e-05
6:75113369 A C 0.064935 3.5623e-05
6:75127710 C G 1.715571 -4.8212e-06
6:75143150 C T 0.141346 -2.2286e-05
6:75158266 A C 0.163144 9.3750e-06
6:75158775 G A 0.497635 5.8176e-05
6:75163014 C T 0.197364 2.3358e-04
6:75163905 G C 0.099667 -3.2924e-05
6:75165883 A C 0.195871 -2.4237e-05
6:75166845 G A 0.281342 -1.0588e-05
6:75166903 G A 0.042357 -7.7406e-06
6:75169635 G A 0.143027 1.0490e-05
6:75187830 T C 0.053263 2.7233e-05
6:75188218 A G 0.048949 -8.8585e-06
6:75211546 T C 0.050410 7.2116e-06
6:75217944 A C 0.199471 8.8229e-06
6:75220310 G A 0.020338 -1.7514e-05
6:75238840 A G 1.719096 1.4597e-05
6:75238867 T C 0.148737 3.8614e-06
6:75257690 A G 0.110083 -2.0126e-05
6:75257828 T C 0.055480 -4.8058e-06
6:75257941 T G 0.086876 -1.6444e-05
6:75266460 T C 0.038404 2.8370e-06
6:75275420 G T 0.060673 -3.5960e-05
6:75283036 A G 0.042133 2.0199e-05
6:75283851 C G 0.032847 -4.0897e-05
6:75291293 G A 0.167766 -6.7505e-06
6:75308553 T C 0.032746 1.0250e-05
6:75315547 C T 0.079424 -7.7352e-05
6:75319716 T G 1.040893 -3.2500e-06
6:75327972 A G 0.519148 -3.6824e-05
6:75328861 A G 0.023710 -3.4459e-06
6:75330630 G A 0.064022 -4.8632e-06
6:75341551 G T 0.124582 3.7359e-05
6:75342948 A G 0.026781 -1.1427e-06
6:75347593 C A 0.803450 -7.1366e-05
6:75352934 C T 0.181509 -5.3419e-05
6:75353440 G A 0.047284 -2.0156e-05
6:75364565 C T 0.072582 -9.3895e-05
6:75377414 G A 0.673471 1.1690e-05
6:75383320 C T 1.761814 -1.6650e-05
6:75386450 G A 0.101271 2.7146e-05
6:75389608 T C 0.380295 1.6597e-05
6:75399807 A G 0.024742 -8.7318e-06
6:75402763 A G 0.097668 -1.0341e-04
6:75413749 T C 0.022996 -2.1443e-05
6:75415120 T G 0.433178 -1.9309e-05
6:75420821 A G 0.669625 -2.4100e-06
6:75441533 G A 1.678408 9.4101e-05
6:75446592 C T 1.226122 -2.7007e-05
6:75449410 A G 0.075808 4.4453e-06
6:75452066 C T 0.202071 9.6160e-05
6:75452755 T G 0.026842 7.8493e-05
6:75454012 A G 0.382986 1.2141e-04
6:75454263 T C 0.040916 5.8180e-06
6:75458631 T C 0.138886 -2.1773e-05
6:75461625 C T 0.167867 -2.3839e-05
6:75461769 T C 0.438086 -2.3361e-05
6:75461824 A G 0.076145 -2.9321e-04
6:75465888 T C 0.161320 -1.5013e-05
6:75469745 A C 0.053925 1.5715e-05
6:75470715 C T 0.377773 -3.7160e-05
6:75490041 G A 0.285795 -4.7587e-05
6:75490789 A G 0.051520 -2.0400e-05
6:75501555 G T 0.036336 -1.0195e-04
6:75503407 G A 0.037131 2.9195e-06
6:75513172 G A 0.036164 -3.6892e-05
6:75518053 T C 0.044967 -2.3509e-05
6:75521693 G A 0.050569 2.1578e-05
6:75521765 G A 0.128490 -6.6321e-05
6:75529074 T G 0.041484 -1.5729e-05
6:75536823 T G 0.618475 -6.2949e-05
6:75544607 C T 0.057378 1.3423e-05
6:75547471 A G 0.273620 -3.7748e-05
6:75549705 T C 0.056375 3.9211e-05
6:75551617 T C 0.209052 1.7085e-06
6:75559956 G C 0.056307 -1.9656e-06
6:75561591 A G 0.652640 -3.4097e-05
6:75572070 C T 0.052763 -1.0267e-05
6:75572739 A C 0.120742 2.6065e-05
6:75574836 C G 0.082884 -2.5837e-05
6:75585492 C T 0.249942 -8.8598e-06
6:75600804 T C 1.354361 -3.9298e-07
6:75607238 G A 0.236823 -2.6522e-05
6:75625362 T C 0.081024 1.6134e-05
6:75641875 T C 0.054240 -2.4461e-04
6:75642282 T C 0.147815 2.9039e-05
6:75649152 T C 0.030413 3.6938e-05
6:75652748 C A 0.089752 -3.1787e-05
6:75660345 A C 0.058579 3.2098e-05
6:75681469 C T 0.230010 -2.8655e-05
6:75685600 G A 0.041916 -3.3892e-05
6:75687997 T C 0.053230 6.9527e-05
6:75699322 T C 0.093640 6.4349e-05
6:75701667 G T 1.293017 2.9280e-05
6:75707632 A G 0.027595 -1.0668e-05
6:75708587 C A 0.077035 -2.0599e-05
6:75732893 G A 0.035963 -3.1848e-05
6:75733775 A G 0.091089 1.0141e-05
6:75745798 T C 0.082325 2.1421e-06
6:75752445 A G 0.241809 -2.7983e-06
6:75776760 T C 0.065869 -9.4342e-05
6:75776984 G A 0.560863 3.5438e-05
6:75780564 C T 0.075558 -4.6545e-05
6:75783656 C T 0.117441 1.1818e-05
6:75789526 T C 1.713429 -7.0007e-06
6:75790389 C T 0.049420 -1.9925e-05
6:75797302 T C 1.561304 -1.5569e-05
6:75797549 G A 0.026833 -7.8341e-05
6:75808390 C T 1.786215 -2.5241e-05
6:75810594 A G 1.757708 -1.0419e-05
6:75814950 G A 0.024872 -2.8454e-05
6:75819371 T G 0.056087 9.0201e-05
6:75820159 C G 0.062929 -1.5860e-05
6:75827345 T G 0.038793 -2.4677e-05
6:75830983 T C 0.029085 -6.3771e-05
6:75833876 A C 1.461296 -1.8286e-05
6:75837913 C T 0.030672 -4.5003e-05
6:75839704 G C 0.065256 9.3923e-05
6:75842460 C A 1.697470 1.1347e-05
6:75843845 C T 1.617339 -2.2381e-06
6:75844458 T C 0.027878 -1.7213e-05
6:75844600 T C 0.861296 -3.4261e-05
6:75845184 G A 1.950168 -5.2624e-06
6:75848181 G A 0.581983 1.2879e-04
6:75848376 T C 0.588695 1.2459e-04
6:75865030 C T 0.054736 2.8053e-04
6:75875516 A G 0.052659 8.6771e-05
6:75878185 T C 0.172239 4.2086e-05
6:75879018 C T 0.149139 -5.3237e-05
6:75882769 G A 1.952904 -1.7333e-04
6:75885553 A G 0.022243 1.3152e-04
6:75894483 A G 1.875649 -8.7874e-05
6:75908634 A G 0.088531 2.4921e-05
6:75914326 A G 1.874256 -1.1065e-04
6:75916542 G A 0.036547 4.5191e-06
6:75916682 T C 0.058329 -5.6641e-05
6:75923605 G A 0.608579 -5.1210e-06
6:75941692 G A 0.042824 -1.5319e-05
6:75945624 T C 0.021153 2.0890e-05
6:75947027 C T 0.033594 1.1537e-04
6:75953705 G T 0.452659 -1.3845e-05
6:75953711 A C 0.048391 1.7586e-05
6:75954570 A T 0.154225 -4.3694e-05
6:75965294 A C 0.066343 9.5407e-05
6:75966269 G A 1.909645 -2.9111e-05
6:75967939 A G 1.907139 -3.4916e-05
6:75976637 A C 0.083542 3.1626e-06
6:75978672 A G 0.185096 5.2869e-05
6:75994151 G A 0.162353 -4.4783e-05
6:75996546 T C 0.454246 -1.0302e-05
6:76000222 T C 0.077801 -2.8498e-05
6:76001422 A G 0.052601 4.4342e-05
6:76005633 A G 0.059306 -6.2946e-05
6:76008178 G T 0.157192 9.4578e-05
6:76010158 C T 0.767312 -3.6207e-05
6:76018116 G A 0.079583 -1.4374e-05
6:76024704 A G 0.068797 -1.3942e-04
6:76038894 A C 0.341946 5.2404e-06
6:76040423 C T 0.041448 3.2392e-05
6:76043938 A G 1.404534 2.0739e-05
6:76050114 A G 1.407465 1.8473e-05
6:76057125 G A 0.155608 -5.5560e-05
6:76057157 T C 0.020419 3.6552e-06
6:76070522 A C 0.091128 3.6328e-05
6:76088597 T C 0.035872 4.7252e-07
6:76091497 G C 0.131800 2.8812e-05
6:76117596 G T 0.071562 -1.0601e-04
6:76119602 T C 0.146604 1.3644e-05
6:76129540 G C 0.380964 -3.7108e-05
6:76136268 A G 0.946043 4.9968e-05
6:76140097 T C 0.082341 -4.3248e-05
6:76166164 T C 1.031386 1.0508e-05
6:76170641 G C 0.060176 4.7615e-05
6:76170872 C T 0.071082 -1.4438e-06
6:76181453 T C 0.047914 -3.5515e-05
6:76183202 T C 1.324910 9.5428e-06
6:76183430 G C 0.039806 7.0699e-05
6:76206612 T C 0.024301 1.8699e-06
6:76218758 T G 0.591733 5.7893e-05
6:76221752 G A 0.077658 -4.7053e-05
6:76231937 A G 0.033850 8.7937e-05
6:76241181 G A 0.712667 3.6614e-06
6:76246952 A G 0.033201 1.9799e-05
6:76257970 A G 0.075061 5.7062e-05
6:76263441 A G 0.789370 -2.7127e-05
6:76265642 G T 0.210020 5.8621e-05
6:76307835 A C 0.085454 -1.5595e-04
6:76308660 C G 0.060647 -9.6784e-06
6:76309257 A G 0.099012 5.2366e-05
6:76313978 G A 1.950561 -2.7606e-04
6:76353870 G A 0.022477 1.9387e-05
6:76373831 G A 0.116623 -1.7493e-04
6:76416316 C T 0.144352 2.7131e-04
6:76425288 G A 0.749077 -7.4514e-05
6:76425594 C A 1.517882 -7.6282e-06
6:76434027 T C 1.679161 -3.0503e-05
6:76435943 G A 1.680738 -3.6612e-05
6:76458378 T C 0.605985 1.0881e-04
6:76462711 T C 0.264386 7.7252e-06
6:76462937 A G 0.054399 2.9173e-05
6:76486224 G A 0.602308 -7.6174e-04
6:76487487 T C 0.062390 7.1070e-06
6:76491691 T C 0.173528 5.7373e-05
6:76491943 G A 0.068112 -3.0816e-05
6:76503558 A G 0.121375 6.3775e-05
6:76524873 A G 0.104182 5.5215e-05
6:76537322 A G 1.002778 3.1849e-04
6:76558799 A G 0.043571 1.4372e-04
6:76560498 T C 0.312209 -5.3492e-05
6:76588190 A G 1.849663 -1.3314e-06
6:76588784 T C 0.687931 -7.0302e-05
6:76591114 A G 0.096951 1.9388e-05
6:76603906 C T 0.031685 4.2505e-05
6:76609392 A G 1.000889 -1.7575e-04
6:76619987 C T 0.067852 5.6047e-05
6:76628025 T G 0.037518 -2.4527e-05
6:76632026 G A 0.064636 8.1414e-05
6:76638728 G A 0.984833 -1.7227e-05
6:76640781 T C 0.330538 2.4243e-05
6:76641110 C A 0.280946 2.8012e-05
6:76643167 G A 0.326844 2.1185e-05
6:76651763 T C 0.050345 4.4974e-05
6:76652263 G C 1.306646 5.4249e-05
6:76652443 T C 0.181369 -2.2332e-05
6:76656740 C T 1.321781 8.7119e-06
6:76657698 T C 1.196102 3.3616e-05
6:76658593 T C 0.078680 2.1679e-06
6:76660271 T C 0.184583 9.1618e-06
6:76660551 C G 0.776647 1.1655e-04
6:76670086 T C 0.536925 6.7638e-05
6:76672441 T C 0.628563 9.6363e-05
6:76680208 G T 0.443801 1.8885e-05
6:76680370 T C 0.063097 -3.2887e-05
6:76692765 G T 0.864558 6.9853e-05
6:76695323 C T 0.143258 4.8167e-06
6:76705080 A G 0.025762 1.6758e-05
6:76717763 A G 1.344228 -1.8903e-05
6:76725216 T C 0.071501 5.3290e-06
6:76728046 T C 0.381843 4.3995e-06
6:76730285 T C 0.141239 3.6354e-05
6:76756529 A G 0.085337 6.1084e-05
6:76756931 T C 0.053487 7.6675e-05
6:76759325 G A 0.118116 5.2270e-05
6:76760305 T C 0.644444 2.9977e-05
6:76767569 G A 0.048988 -2.5989e-05
6:76770089 A G 0.088804 -3.8402e-05
6:76770798 A G 0.065207 -2.4867e-04
6:76773951 A G 1.249666 -5.7344e-06
6:76776232 A C 0.114179 -2.4705e-06
6:76776423 T C 0.062059 -2.5847e-05
6:76782323 A C 0.026758 -1.4792e-05
6:76814033 C G 0.074756 2.6893e-07
6:76822407 T C 0.034905 1.0303e-05
6:76826629 G A 0.071523 -3.0650e-05
6:76828777 G T 0.650228 -2.1647e-05
6:76836938 T C 0.066363 -1.5018e-04
6:76837710 C A 0.059222 6.8841e-05
6:76874355 A C 0.063682 8.8595e-05
6:76875592 A G 0.090466 -4.3417e-05
6:76878244 T C 0.041851 4.3717e-05
6:76885055 C T 0.033327 -2.1167e-04
6:76908355 T G 1.724244 -2.9729e-05
6:76909761 A G 1.129704 -2.0445e-05
6:76909860 G A 1.636492 -2.1809e-05
6:76923298 G A 1.633782 -1.4922e-05
6:76924495 A C 0.035164 -6.2873e-05
6:76929681 G A 1.250679 -5.9038e-05
6:76935903 A G 0.067456 3.5788e-05
6:76939453 G A 0.060605 9.2238e-05
6:76944016 G T 0.110612 -4.2899e-05
6:76949444 T C 0.138279 3.4511e-05
6:76962198 G T 0.094925 -3.3835e-05
6:76967491 C T 0.085633 2.8116e-05
6:76978351 T C 0.050793 -1.3003e-04
6:77000777 A G 1.251205 -6.6252e-05
6:77031357 G A 0.071932 4.1860e-05
6:77034094 A C 0.231902 7.4998e-05
6:77038556 G T 0.518006 9.2438e-06
6:77066387 T G 1.767172 -9.6891e-05
6:77072324 G A 0.120917 -1.4216e-05
6:77095600 T C 0.034635 -1.2869e-05
6:77104723 A G 0.029562 -1.9578e-05
6:77111937 C T 0.092650 3.0663e-05
6:77144484 C A 0.036054 -3.2226e-07
6:77158618 T C 0.754225 1.0222e-04
6:77163697 G T 0.039368 -1.1015e-05
6:77180872 A G 1.126140 4.6864e-05
6:77182320 C A 0.615336 5.1753e-05
6:77184506 A G 0.372956 -4.9079e-06
6:77184573 A G 0.097629 3.0592e-05
6:77190297 T C 0.033142 3.4599e-05
6:77199776 A G 0.119707 -2.3012e-05
6:77201994 T G 0.099489 -2.1242e-05
6:77223226 A C 0.159947 -1.9656e-06
6:77224904 G C 0.094873 5.0124e-06
6:77241578 A G 0.426563 3.6423e-05
6:77248655 A G 0.048829 3.8423e-05
6:77261591 A G 1.685013 -4.7798e-05
6:77261870 T C 0.064844 2.1958e-05
6:77262785 G A 0.437271 -6.7990e-05
6:77264611 T G 1.219835 -2.0759e-05
6:77268990 A G 0.331060 1.6915e-05
6:77271319 A G 0.074068 -7.8447e-05
6:77271486 T G 0.035375 6.3700e-05
6:77278627 T C 0.257907 4.6010e-05
6:77282764 A G 0.552210 4.9905e-05
6:77284814 A G 0.037424 -1.9397e-05
6:77289640 A G 0.811529 -2.9876e-05
6:77290799 G A 0.229585 1.5599e-05
6:77292793 T G 0.064230 2.2314e-05
6:77292883 G A 1.344589 -5.4509e-05
6:77297882 T C 0.046184 -1.4558e-04
6:77302368 A G 0.276889 -7.9316e-05
6:77324099 C A 0.037547 1.8061e-09
6:77339338 A G 0.421824 -3.8153e-06
6:77342861 A G 0.047784 6.7258e-05
6:77345229 G A 1.969815 -1.7453e-05
6:77346943 T G 0.045275 3.1271e-05
6:77351684 C T 0.564446 -1.6160e-04
6:77356232 T G 0.183181 -8.1014e-06
6:77366103 G A 1.460494 2.3744e-05
6:77369221 A G 0.222918 3.9308e-05
6:77369341 A G 0.754689 -1.3054e-05
6:77379689 G A 0.823551 -1.9831e-05
6:77384904 G A 0.212717 -9.8616e-06
6:77388534 G A 0.036047 7.1991e-05
6:77394093 A G 1.951801 5.3135e-05
6:77394271 G T 0.362281 -6.9004e-06
6:77396408 C A 0.202902 4.6564e-05
6:77403583 T C 0.452818 1.1391e-05
6:77406632 T G 1.290310 6.6109e-05
6:77407991 C T 0.279265 -2.7881e-05
6:77410315 A G 1.253432 -6.9297e-05
6:77412111 G C 0.395790 5.5871e-05
6:77417930 T G 0.403645 1.5163e-04
6:77418643 C T 0.022977 -1.0086e-04
6:77419099 C T 0.023752 -1.2365e-04
6:77424376 C T 0.504809 -3.7576e-05
6:77428087 T G 0.109239 2.2863e-04
6:77432070 A G 0.028001 -2.4943e-05
6:77464016 C T 0.532141 -3.1745e-05
6:77480406 T C 0.125526 -3.1196e-05
6:77481613 T A 0.127010 -3.6561e-05
6:77482314 G A 0.372463 5.6708e-05
6:77484455 C T 0.091650 3.9334e-05
6:77492266 T C 0.046872 -1.4972e-04
6:77501116 A G 0.020351 8.8420e-06
6:77501213 C G 0.104218 7.6953e-05
6:77512858 C T 0.128314 -7.2534e-06
6:77516004 G A 0.048358 -2.2297e-05
6:77522903 A G 0.310154 1.3415e-04
6:77530397 T C 0.325078 3.4403e-05
6:77537880 T C 0.027634 -6.1851e-05
6:77539105 A G 0.073059 9.4479e-06
6:77541728 C A 0.113088 -9.1167e-06
6:77548425 T C 0.100089 6.7440e-05
6:77552414 A G 0.273162 3.9325e-05
6:77552718 A G 0.023723 -7.1851e-08
6:77608224 A G 0.290102 -2.9087e-05
6:77616554 T G 0.159074 2.5382e-05
6:77627473 C T 0.495649 3.1658e-05
6:77632108 T C 0.473065 -1.6421e-05
6:77652140 G A 0.515747 1.4153e-05
6:77659000 T C 0.058858 2.4274e-05
6:77665827 A G 0.119645 5.8900e-06
6:77677175 C T 0.988494 -3.1577e-05
6:77699884 A G 0.023600 2.5650e-06
6:77707107 C T 0.020000 -2.9847e-05
6:77714039 A G 0.046022 -6.5317e-06
6:77727313 A G 0.408348 -2.1862e-05
6:77738588 G A 0.872361 2.4271e-05
6:77740107 T C 0.047898 -3.8574e-05
6:77740109 C A 0.436057 3.9614e-05
6:77758822 G A 0.039150 -2.5348e-05
6:77758883 A C 0.047414 8.5087e-05
6:77769829 C G 0.039978 -7.8396e-06
6:77773778 C A 1.427177 3.8001e-06
6:77774051 A C 1.024291 1.2355e-05
6:77782908 C T 0.020224 -1.7248e-05
6:77786818 C A 1.457275 5.2618e-06
6:77803536 A C 0.027423 5.5683e-06
6:77805734 G A 0.068216 -2.3549e-05
6:77807806 T C 0.022269 -5.4884e-05
6:77818042 C T 0.312852 2.3122e-05
6:77821324 A G 0.067112 -3.1820e-05
6:77828316 T C 0.417767 -1.1720e-05
6:77837881 G A 0.028946 5.7254e-06
6:77846834 A G 0.299979 1.8332e-05
6:77847804 T C 1.580191 2.0655e-05
6:77860339 T C 0.521368 -1.0688e-05
6:77884527 C G 0.353232 -9.2427e-06
6:77888481 T C 0.051286 -2.8638e-05
6:77890344 G A 0.178068 1.1224e-04
6:77902752 T C 0.037764 2.6938e-05
6:77904087 G A 0.144660 -5.5831e-05
6:77916520 T C 0.207420 -3.1927e-05
6:77918109 A C 0.271643 -2.6615e-05
6:77923698 G A 0.608101 5.6653e-06
6:77934721 C T 0.039845 8.2283e-05
6:77940186 A C 0.032740 -3.8015e-05
6:77940992 C T 0.032130 -2.7070e-05
6:77956816 G A 0.449472 3.6944e-06
6:77958116 T C 0.269404 -2.8133e-05
6:77960644 T C 0.151586 8.0434e-05
6:77960797 G A 0.718165 -1.1928e-05
6:77967782 C A 0.161363 -6.4648e-05
6:77971145 G A 0.792512 -1.6653e-06
6:78015843 C T 0.152898 -7.5786e-06
6:78018331 C T 1.171006 -3.4396e-06
6:78018950 G A 0.029296 3.7725e-06
6:78020351 T C 0.536539 -2.6866e-05
6:78021579 A G 0.032707 -9.5007e-05
6:78023803 C T 0.074922 -1.0640e-05
6:78027489 C T 0.029179 -9.0137e-05
6:78027843 C T 0.044522 1.9169e-05
6:78028507 T C 0.189227 8.7292e-06
6:78045886 A G 0.305977 4.0989e-05
6:78050473 T G 0.197306 -4.4639e-05
6:78069733 T C 0.208338 -9.4082e-06
6:78080617 T G 0.115909 -1.1440e-05
6:78088809 C T 0.259868 -1.4632e-06
6:78103780 C T 0.110635 6.3232e-05
6:78103814 C T 0.031137 -3.6060e-05
6:78121257 C T 0.287304 4.2205e-05
6:78123406 C T 0.133348 -2.5514e-05
6:78125283 C T 0.056921 1.2646e-04
6:78125588 A G 1.021545 -5.3549e-05
6:78129707 T G 0.095107 8.6763e-06
6:78132009 G T 1.726409 1.8497e-05
6:78134695 G A 0.417858 4.5189e-05
6:78138724 C A 0.282608 4.1359e-05
6:78142473 G A 0.446255 -9.1499e-06
6:78142649 A G 0.036200 -3.1732e-05
6:78144044 C T 0.147815 -2.3868e-05
6:78158382 A G 0.145747 4.9144e-04
6:78161588 T C 0.284234 -2.8997e-05
6:78162536 G A 1.097876 -8.0927e-05
6:78164422 G A 0.126464 1.2643e-04
6:78168683 T G 1.828459 2.8615e-05
6:78170227 A G 0.172048 -3.0554e-05
6:78172750 C A 0.030676 -6.0793e-05
6:78172992 A G 0.517967 2.5774e-05
6:78173281 A T 0.610451 -1.5399e-05
6:78175130 A G 0.034197 7.4741e-06
6:78176870 A G 1.115442 3.4013e-05
6:78191811 G A 1.572307 1.2564e-05
6:78206750 A G 0.048823 -2.6988e-05
6:78212770 A G 0.035700 1.8710e-04
6:78215999 T C 0.102978 -2.5244e-05
6:78225200 G A 0.174839 -7.7776e-06
6:78236977 T C 0.023801 2.1742e-05
6:78242765 A G 0.040286 -1.2846e-04
6:78246632 C T 0.031094 1.7667e-04
6:78247219 T G 0.082747 -2.2304e-05
6:78251711 G A 1.304575 -8.1960e-06
6:78256922 T C 0.338792 -2.9613e-06
6:78259489 A G 1.635398 -6.6611e-05
6:78261414 A C 0.020458 -1.2649e-05
6:78263906 G A 0.768792 -2.1636e-05
6:78269139 G C 0.061010 2.0363e-06
6:78272356 G A 0.078846 4.8551e-05
6:78275024 G A 0.026592 -7.0920e-06
6:78278175 G A 0.849355 -3.0206e-05
6:78281129 G T 0.028150 2.1977e-05
6:78286887 T G 0.214525 -1.5479e-05
6:78291704 G A 0.428822 -3.0654e-05
6:78316589 G A 0.945669 -3.8755e-05
6:78320344 T C 0.039952 -2.1721e-04
6:78336649 C T 0.581665 -7.8774e-06
6:78336806 G A 0.155501 -5.7305e-06
6:78347702 T C 0.071397 3.7570e-05
6:78376806 G A 0.673494 -5.8368e-05
6:78383269 G C 0.762820 -4.7700e-05
6:78385056 T C 0.041490 -6.3126e-05
6:78387925 T C 0.099473 -9.1051e-06
6:78391867 T C 1.541486 8.9923e-06
6:78395324 G A 0.233172 -9.3398e-06
6:78400624 G A 0.230358 -2.3809e-05
6:78416578 T C 0.222775 -1.6733e-05
6:78423586 A G 0.040023 -1.8949e-05
6:78425486 A G 0.674909 2.3384e-06
6:78425561 A G 0.030267 -9.1200e-05
6:78447154 T C 0.084260 8.4720e-06
6:78459121 C A 1.955569 5.9945e-05
6:78464759 C T 0.102095 6.8422e-06
6:78470511 G T 0.329765 4.5883e-05
6:78496725 T C 0.043883 -7.7052e-05
6:78496875 C T 0.044490 1.5221e-05
6:78501648 T C 0.235194 -3.2284e-05
6:78504482 G T 0.061793 -1.4894e-05
6:78506510 C A 0.569065 2.6348e-05
6:78521155 A G 0.284915 -1.4560e-05
6:78526794 C T 0.300407 -2.9763e-05
6:78538609 T C 0.050497 1.4768e-04
6:78555327 G A 0.027358 1.1884e-05
6:78562076 C T 0.618407 1.1655e-05
6:78566553 G A 0.020825 1.6499e-05
6:78570631 C T 0.233159 -7.1870e-06
6:78585984 T C 0.025788 8.9636e-05
6:78587487 C T 0.081481 2.2438e-05
6:78592376 A G 1.528606 1.1454e-05
6:78601804 T C 0.028718 -1.3577e-05
6:78631169 T C 0.024648 2.7883e-05
6:78633332 G A 0.023068 3.8532e-06
6:78641112 T C 0.039562 1.1828e-05
6:78641795 A G 0.035664 1.3042e-05
6:78646400 G A 0.070332 3.3017e-05
6:78651633 T C 1.290433 1.0519e-05
6:78655717 G A 0.061277 -2.2580e-05
6:78660579 T C 0.140518 3.7684e-05
6:78676940 T C 0.040780 -5.1452e-05
6:78689346 T C 0.021824 3.8993e-06
6:78692678 C T 0.079709 -1.9986e-05
6:78709504 G T 0.044973 -1.7572e-05
6:78714607 C A 0.027897 -6.7810e-05
6:78719322 A G 0.565569 -2.7799e-05
6:78747488 A G 1.077758 9.6221e-06
6:78770630 G A 1.321375 7.7087e-06
6:78787788 C T 0.232763 1.4010e-06
6:78795841 A G 0.028478 2.1303e-05
6:78797614 T C 0.087434 3.5222e-05
6:78806619 T C 0.022243 -4.5165e-05
6:78810983 T C 0.187841 5.5359e-06
6:78825208 G T 0.214025 3.2759e-05
6:78833986 T C 0.118463 -4.4043e-05
6:78862430 A G 0.029738 -3.1461e-05
6:78872756 T C 1.132553 4.1458e-07
6:78880620 A G 0.089657 2.1664e-05
6:78908714 G A 0.112761 5.8553e-06
6:78916307 C T 0.040835 4.2068e-05
6:78919902 T C 0.028274 1.8489e-05
6:78925131 G A 0.674792 -1.4590e-05
6:78926306 G A 1.928989 -6.8807e-05
6:78927526 T C 0.057193 -1.8965e-04
6:78935905 G T 0.033785 7.8439e-06
6:78943523 A G 0.131479 2.2996e-04
6:78944842 T C 0.117545 -3.8999e-05
6:78949760 C T 0.124260 -1.4566e-04
6:78955386 G A 0.270764 2.6978e-05
6:78958156 T C 0.096967 3.2385e-05
6:78960614 G A 0.534147 9.2432e-06
6:78966400 G A 0.124254 4.2909e-05
6:79039661 T C 0.053792 1.4463e-04
6:79051887 C T 1.112832 -8.3136e-05
6:79064116 C G 0.214168 -1.3068e-04
6:79071316 G C 0.084678 -1.0297e-05
6:79091268 T C 0.135887 5.8341e-06
6:79094723 G A 1.045788 -7.8419e-05
6:79107997 A G 0.035483 -6.3003e-05
6:79119054 G A 0.059537 2.7349e-04
6:79132336 A G 0.042364 -3.7809e-05
6:79141260 A C 0.743420 4.5401e-05
6:79151096 T G 0.720047 2.2398e-05
6:79151595 G A 0.658310 4.1480e-05
6:79151773 C T 0.074357 3.5098e-05
6:79162491 T C 0.261497 -6.1462e-05
6:79163177 T C 0.066531 -2.6146e-05
6:79167945 A G 0.141576 2.9064e-05
6:79173537 A G 0.078632 -7.3704e-06
6:79175901 T C 0.060514 -1.3091e-05
6:79183693 G A 0.058167 -1.8366e-04
6:79186588 A C 0.118684 -9.4163e-05
6:79188168 G T 0.064055 7.3645e-06
6:79196514 T C 0.105266 -5.1598e-05
6:79196788 A G 0.650007 -2.7726e-05
6:79198069 A G 0.945812 -9.1525e-05
6:79198179 A G 0.294461 -7.9288e-05
6:79200509 T C 0.027521 -3.9351e-05
6:79200933 C T 0.395320 -5.8360e-05
6:79206560 T G 0.200841 1.4481e-05
6:79206569 G A 0.751700 -1.7143e-04
6:79228477 A G 0.071949 -2.6060e-05
6:79232806 T C 0.050942 -4.1078e-05
6:79235018 C T 0.153709 1.1701e-04
6:79238604 G A 1.147231 -4.1255e-05
6:79239978 G A 0.347049 -8.7616e-05
6:79249533 C T 0.023389 -1.8857e-04
6:79254011 C T 0.060799 -7.1478e-06
6:79270815 C T 0.040695 -3.5089e-05
6:79289284 C T 1.153943 -1.5980e-05
6:79298661 A G 0.201386 -1.9454e-06
6:79304062 A G 0.036706 -2.4284e-05
6:79304267 G A 0.696214 -1.0216e-04
6:79304510 G A 0.081037 -4.5861e-05
6:79309975 C G 0.258388 -5.1996e-05
6:79313942 C G 1.620215 -5.3009e-06
6:79314020 C T 0.095552 9.9016e-05
6:79315270 C T 0.104335 -2.3307e-05
6:79319726 G A 0.053305 -5.4721e-05
6:79326382 A G 1.138561 -3.2924e-05
6:79347911 G A 0.211432 -1.1497e-05
6:79349017 T C 0.099012 -5.1028e-07
6:79375348 G A 0.171161 2.7215e-05
6:79377984 T C 0.240673 1.1423e-05
6:79400375 C T 0.448634 -1.0117e-04
6:79419656 T C 1.883669 -1.1013e-04
6:79422156 A C 0.044743 2.0700e-05
6:79424433 G A 0.740976 1.3439e-04
6:79429138 G A 0.223564 -3.1221e-04
6:79429211 G A 0.028186 -2.6432e-05
6:79432536 A G 0.026852 -3.9171e-05
6:79440901 G A 0.030672 3.2857e-05
6:79463845 G A 0.891319 4.5008e-05
6:79486658 G A 0.192243 4.6253e-05
6:79500086 G C 0.801065 -4.0427e-05
6:79501036 G A 0.971187 6.6085e-04
6:79506716 C T 0.208952 1.1737e-05
6:79506947 A G 0.118360 1.1757e-04
6:79509518 T C 0.044512 -1.8011e-04
6:79520105 A G 0.095263 -1.8822e-05
6:79532610 T C 0.310985 -1.2702e-04
6:79540109 A G 0.036112 1.6161e-08
6:79541491 A G 1.254882 3.1228e-04
6:79547846 T C 0.066109 2.9423e-05
6:79553066 A G 0.045811 -2.9988e-06
6:79560332 T C 0.088359 -8.7946e-05
6:79562115 A G 0.045580 -4.6515e-06
6:79581171 A C 0.047823 -1.2617e-05
6:79593565 T C 0.087885 -7.2119e-05
6:79618566 T C 0.084471 -5.9558e-05
6:79636763 C T 1.781405 1.3425e-04
6:79659032 A G 0.066122 9.8132e-05
6:79669240 T C 0.084367 4.4532e-05
6:79675701 G A 0.618965 5.7537e-06
6:79677250 T C 0.081027 -3.4635e-06
6:79692751 A G 0.212873 -1.2012e-04
6:79700056 T C 0.037401 -4.5880e-06
6:79700159 G A 1.908226 2.6664e-05
6:79700980 C T 1.065759 6.3553e-05
6:79708000 C A 1.908522 2.8065e-05
6:79734244 A G 0.095386 1.5008e-04
6:79752986 G A 0.178309 2.2473e-05
6:79761913 A G 0.106208 2.5537e-05
6:79766777 C T 0.217777 -5.6252e-05
6:79772648 G T 0.093750 6.6514e-05
6:79783980 T G 0.076506 -1.6186e-04
6:79784098 C T 0.045460 -3.6521e-06
6:79815365 T C 0.047988 -6.2889e-05
6:79821351 T C 0.040819 -3.5533e-05
6:79836734 A C 0.619299 2.8687e-05
6:79849571 A G 0.020562 2.5728e-05
6:79850622 A G 0.086924 -6.2357e-05
6:79853605 G A 1.107373 -9.6067e-05
6:79854364 A G 0.199942 -4.5907e-05
6:79855864 C T 0.023100 -2.0671e-04
6:79862330 G A 0.038332 -6.1894e-05
6:79862474 C G 0.076048 6.2239e-05
6:79870042 G T 0.695789 -3.5641e-05
6:79877583 T C 0.038796 1.7003e-05
6:79879284 A G 1.853568 8.1249e-05
6:79882634 A T 0.089200 -5.6344e-05
6:79883770 A G 0.024463 -4.8376e-05
6:79892866 C T 0.106990 4.6431e-05
6:79894009 A G 0.082845 -2.2806e-06
6:79901023 G A 0.055201 -2.3297e-05
6:79901340 T C 0.099424 -4.0500e-06
6:79903365 A G 0.113455 -1.4051e-05
6:79907097 G C 0.075396 5.0607e-05
6:79914733 A G 1.052497 6.5871e-05
6:79924991 G A 0.078154 2.0405e-05
6:79935485 T C 0.131667 -1.5623e-04
6:79943404 A C 0.078064 -3.1328e-06
6:79971170 T G 1.927457 2.4232e-05
6:79981676 T C 0.192152 -2.0407e-05
6:80002510 T G 0.664207 7.5049e-06
6:80012425 G A 0.322193 4.6755e-05
6:80016296 T C 0.027251 2.4922e-05
6:80024539 G A 0.085587 -9.0609e-05
6:80025153 G A 0.052049 3.1455e-05
6:80035972 C A 0.368308 -7.7174e-06
6:80036415 A G 0.259164 4.4821e-06
6:80036983 T C 0.945092 2.7879e-05
6:80051705 T G 0.468401 2.1747e-05
6:80062673 G A 0.020766 -2.0155e-05
6:80070120 C T 0.208215 -4.6355e-05
6:80081376 T C 1.606079 1.7694e-05
6:80090082 C T 0.419134 -4.6362e-05
6:80095504 C T 0.060735 -2.0982e-05
6:80095914 C T 0.142339 -6.2744e-06
6:80104754 G A 0.070147 5.2984e-04
6:80106514 G A 0.853711 -9.2118e-06
6:80107238 A G 0.216284 2.2720e-04
6:80109143 C T 0.454431 7.0990e-05
6:80109251 T C 0.049650 1.0557e-05
6:80116717 A G 0.082309 6.9857e-05
6:80121547 A G 0.135306 -1.1840e-06
6:80124197 G A 0.031458 -1.3199e-05
6:80127006 T C 1.825119 7.6563e-05
6:80127546 A C 0.343550 -1.6542e-05
6:80128172 C T 0.066405 4.2725e-05
6:80131140 G A 0.319353 2.2606e-03
6:80136327 C T 0.269167 7.2033e-06
6:80136466 G A 1.748892 3.3581e-04
6:80140783 G A 0.342381 -8.2698e-05
6:80147187 T C 1.860170 6.2256e-05
6:80150821 G T 0.066054 4.5375e-05
6:80151055 A G 0.134858 -6.4274e-06
6:80159388 G A 0.654087 -7.1109e-05
6:80162563 A C 1.406654 -3.0631e-05
6:80177108 A G 0.285925 2.8502e-05
6:80187625 T C 0.033068 6.5125e-06
6:80220684 A G 0.299346 -2.7550e-05
6:80228535 G T 0.396598 -4.0093e-06
6:80228541 G A 1.561752 -1.6017e-05
6:80241681 C T 0.054834 1.2240e-04
6:80241842 C T 0.032792 1.5654e-05
6:80257281 A C 0.084954 5.6756e-06
6:80258505 G A 0.396248 -4.8563e-07
6:80264207 G A 0.033422 -2.0097e-04
6:80273551 A G 0.266122 3.0890e-05
6:80281367 G C 0.136341 1.0040e-04
6:80302628 A T 0.118259 -1.8484e-06
6:80303178 A G 0.031526 -2.9374e-06
6:80310375 T C 0.304935 1.0720e-04
6:80311361 C T 0.409458 2.5005e-06
6:80325234 T C 1.559990 -5.0728e-07
6:80327007 G A 0.448589 -8.9456e-06
6:80327721 C A 0.226988 -3.3302e-06
6:80327992 T C 1.286950 -4.7142e-05
6:80338591 C T 0.228124 -3.9097e-05
6:80346598 G T 0.228582 9.5075e-06
6:80355429 T G 0.073828 -1.9581e-05
6:80355656 C T 0.656619 -5.6791e-05
6:80358952 G A 0.756062 -3.3990e-05
6:80361310 C T 0.163531 1.4703e-05
6:80364826 G A 0.072640 2.7112e-05
6:80365796 G A 1.064256 -3.3459e-05
6:80366145 C T 0.369318 1.5106e-05
6:80382863 A G 0.122761 -1.5352e-06
6:80382916 T G 1.592473 -1.2882e-05
6:80400034 G A 0.998377 -5.3191e-05
6:80412496 A G 0.065775 -6.7404e-06
6:80418076 T C 0.082273 -2.3933e-05
6:80422022 A G 0.125140 1.3535e-05
6:80431331 T G 0.069352 2.4340e-06
6:80431894 T C 0.026323 -6.0019e-05
6:80435617 A G 0.283818 -3.5318e-05
6:80443859 T C 0.245181 1.0103e-05
6:80448812 T C 1.116419 -5.3378e-05
6:80453732 C A 0.020565 1.1126e-05
6:80463896 C T 0.140418 -1.3534e-05
6:80466124 G A 1.121148 -5.5951e-05
6:80473169 T C 0.103393 7.9748e-06
6:80483036 T C 0.020536 -4.9398e-06
6:80489719 T C 0.063915 5.0805e-05
6:80494345 T C 0.109677 -2.5080e-05
6:80494378 T C 0.095412 1.6875e-06
6:80504479 A G 0.092747 -2.2753e-05
6:80508889 A C 0.503374 3.0368e-05
6:80511763 G C 0.068550 -4.6396e-05
6:80512054 G T 0.167260 -2.4321e-05
6:80512192 A G 0.302770 -3.3054e-05
6:80512375 C T 0.176877 -2.6472e-05
6:80514847 C T 0.806589 4.0375e-06
6:80525275 T G 0.206787 1.3584e-05
6:80526228 A G 0.193291 -3.8176e-05
6:80532812 T C 1.818241 2.5684e-05
6:80542590 C T 1.383810 5.0614e-05
6:80547983 A G 0.067739 5.1315e-05
6:80552082 C T 0.121901 -3.9648e-06
6:80552840 C T 0.508155 2.1989e-05
6:80553296 T C 0.094458 2.8341e-05
6:80564836 T C 0.733702 -1.4957e-05
6:80572140 G A 0.099774 1.2447e-06
6:80572483 C T 0.601902 -1.1036e-04
6:80575045 G A 0.077677 -4.2104e-05
6:80575820 T C 0.883549 -1.6602e-04
6:80577166 C T 1.408475 -1.2539e-04
6:80578348 T C 0.044210 6.5220e-05
6:80584247 C G 0.256096 3.9390e-05
6:80587151 A G 0.219251 -5.1923e-05
6:80589877 A G 0.172729 5.1438e-05
6:80597664 G A 0.040218 5.3982e-05
6:80598296 C T 1.760801 3.6158e-05
6:80606507 T G 0.582392 -2.7931e-05
6:80606761 A G 0.035547 -2.6971e-05
6:80608294 G A 0.392321 3.4910e-05
6:80610263 A C 1.168831 -9.4909e-06
6:80611616 A G 0.631727 -2.3580e-05
6:80626456 G C 0.021594 -7.2983e-05
6:80631894 T C 0.064396 -9.5845e-05
6:80631931 C T 0.224343 4.9047e-06
6:80638233 C T 0.108194 -4.5658e-05
6:80644037 A G 0.031906 -3.4830e-06
6:80647622 G A 0.085337 3.8215e-05
6:80658793 C A 1.550054 5.6837e-05
6:80661946 A G 0.745858 -2.5753e-06
6:80670767 G A 0.378117 2.2106e-05
6:80673806 T C 0.027232 -1.0587e-04
6:80683626 G A 0.391025 1.4781e-05
6:80688704 C T 0.281715 2.6016e-07
6:80700428 T C 0.052692 1.9265e-05
6:80712748 C T 0.043289 -1.0606e-05
6:80713014 A G 0.042834 5.2940e-05
6:80717676 T C 0.035934 2.6267e-05
6:80720286 T C 0.671812 1.8510e-05
6:80724751 T C 0.066090 -1.2446e-04
6:80729999 G A 0.100560 -2.4952e-05
6:80744626 A T 0.022947 -8.7183e-05
6:80745306 T C 1.149120 -4.0116e-05
6:80781624 T C 0.034613 1.7538e-05
6:80788801 C T 0.047206 -1.1725e-04
6:80793806 A G 0.312988 -9.6123e-05
6:80799439 T G 0.795440 2.5583e-05
6:80800351 A G 0.026800 -7.2755e-05
6:80803557 A G 0.157156 -3.5248e-05
6:80804686 T C 0.101423 -6.9889e-05
6:80810233 C T 0.040698 -7.5631e-05
6:80814080 G A 0.939846 1.4646e-04
6:80826289 A G 1.133355 1.8090e-05
6:80836802 A G 0.029075 -9.2322e-05
6:80838001 C T 0.048235 6.7166e-05
6:80857181 C T 0.099755 9.0815e-05
6:80864777 G T 0.174910 -7.6400e-05
6:80866657 G T 0.167390 1.6997e-04
6:80881346 G A 0.087038 -1.3546e-05
6:80883180 C T 0.042545 5.7354e-05
6:80883674 A G 0.062056 -6.8914e-05
6:80883931 C T 0.061676 4.4711e-05
6:80912585 A G 0.158565 -1.6494e-04
6:80917366 C T 0.069410 -1.2178e-04
6:80926992 A G 0.049670 1.7497e-05
6:80930288 C G 0.044743 -2.1685e-05
6:80942903 G A 1.791029 4.8093e-05
6:80946687 A G 0.827913 -3.4015e-05
6:80952701 T C 0.878563 1.4858e-04
6:80952806 G A 0.054795 -5.0356e-05
6:80955283 G C 0.027255 1.0099e-04
6:80965108 C T 0.102332 -5.2075e-05
6:80989548 T C 0.029455 -1.1452e-05
6:80995137 A G 0.909074 1.3401e-04
6:81023468 T C 0.052146 5.9643e-05
6:81025559 A G 1.652562 9.3955e-05
6:81045137 C A 0.058365 1.9430e-06
6:81046299 A G 1.662809 4.0056e-05
6:81048288 G A 1.035512 3.8922e-05
6:81048652 A G 0.235414 9.9271e-05
6:81056634 C T 0.286399 -6.5887e-05
6:81057732 C T 1.319178 2.3795e-05
6:81068814 T C 0.095529 -4.1345e-05
6:81070123 T C 0.900070 1.5195e-04
6:81076339 C T 0.667112 4.1328e-05
6:81079115 G T 0.826936 1.4650e-05
6:81083794 A C 0.095847 9.5172e-05
6:81085980 T C 0.031828 5.9602e-06
6:81087139 A G 0.104861 -1.1753e-05
6:81091937 G A 0.068638 -4.3895e-06
6:81092303 G C 0.160301 -3.7063e-05
6:81092467 C T 1.165468 -1.7255e-05
6:81103752 T C 0.050497 -1.5818e-05
6:81104402 G T 0.078648 -4.9097e-05
6:81114944 T C 0.042980 6.4825e-05
6:81127159 A G 0.031325 1.2358e-04
6:81134584 A G 0.034908 1.1861e-04
6:81135978 G C 0.036554 2.0478e-05
6:81152773 T C 0.042474 -1.6496e-05
6:81154408 A C 0.045317 -7.3938e-05
6:81160458 A G 0.071069 -4.9431e-05
6:81171026 C T 0.045168 2.6520e-05
6:81176395 C T 1.085623 2.0586e-07
6:81192455 T G 0.245596 7.7920e-05
6:81199357 T C 0.157763 -5.7118e-05
6:81215558 T C 1.030400 8.5391e-06
6:81219008 A G 0.152885 -3.8645e-05
6:81232862 A G 0.336143 7.1812e-05
6:81250676 A G 0.067684 4.7187e-05
6:81255569 C T 0.084312 -1.4362e-04
6:81262604 C T 0.081546 -5.8574e-05
6:81263034 G A 0.054597 -1.1516e-05
6:81264034 T C 1.066074 4.8577e-06
6:81266744 G A 0.750853 -3.4392e-05
6:81273589 T G 0.027222 2.3709e-05
6:81274110 C T 1.071585 9.5979e-06
6:81301664 C T 0.347458 -3.3558e-05
6:81302881 T C 0.046833 6.9496e-05
6:81312440 A G 0.183518 2.0429e-05
6:81315568 C T 0.052578 4.1816e-06
6:81328190 T C 0.042127 -1.1658e-04
6:81333832 C T 1.159032 8.5151e-06
6:81340524 T C 0.048443 -6.7271e-06
6:81341175 C T 0.675931 -6.2778e-06
6:81347904 G A 0.290602 3.8412e-05
6:81353834 A C 1.523968 5.6408e-05
6:81354717 A G 0.051994 2.7423e-05
6:81365551 T C 0.166260 1.4144e-05
6:81365907 G A 1.493767 4.6868e-05
6:81371723 A G 1.977199 -6.6788e-05
6:81382786 G T 0.056275 4.9722e-06
6:81399464 G A 0.096853 2.2012e-05
6:81406662 A G 0.334523 2.4349e-05
6:81427214 A G 0.282156 2.8990e-05
6:81430487 A C 0.166462 1.6851e-05
6:81435053 A G 0.043701 2.5869e-05
6:81435771 C T 0.037855 -5.4769e-05
6:81461763 G A 0.022568 5.8766e-05
6:81463045 G T 0.251198 1.9790e-05
6:81470137 T G 0.126506 -3.9854e-05
6:81479114 A G 0.101508 -3.6434e-05
6:81494999 G A 0.190487 -5.7988e-05
6:81495565 A G 1.055869 3.9853e-05
6:81501055 T C 0.085837 1.1414e-05
6:81515701 A G 0.089557 1.6267e-05
6:81519600 C T 0.085266 2.2447e-05
6:81529597 G T 0.064474 3.2208e-05
6:81540969 A C 0.183950 4.9909e-06
6:81549289 A C 0.046187 3.8881e-05
6:81553211 G A 0.330827 2.4272e-05
6:81554526 G A 0.409990 1.2516e-05
6:81567744 C T 0.057904 -3.3719e-05
6:81569325 C T 0.042412 6.9915e-05
6:81582767 A G 0.493221 -2.5003e-06
6:81585828 C T 0.024515 -3.2496e-05
6:81598424 A G 0.043886 8.5622e-05
6:81608403 G A 0.042185 -1.1473e-04
6:81608591 A G 0.027787 1.1033e-04
6:81611824 A C 0.926162 1.6943e-05
6:81635395 T C 0.477914 -2.4930e-06
6:81636786 T G 0.057352 1.0119e-04
6:81637340 T C 0.066220 4.3842e-05
6:81642075 C T 0.083140 -1.2484e-05
6:81646601 T C 0.042110 -1.0955e-05
6:81658278 C T 0.479862 -4.2693e-06
6:81663964 T C 0.042133 -1.4439e-04
6:81669749 C A 0.082965 -2.9504e-05
6:81672597 G A 0.047625 1.2263e-04
6:81684197 A G 0.148402 -2.9194e-05
6:81685811 C T 0.076207 1.9335e-05
6:81687276 A G 0.356997 4.8657e-06
6:81689356 T G 0.303757 2.2896e-05
6:81729933 T C 0.075938 7.3610e-05
6:81732221 C A 0.043344 -5.7631e-06
6:81740820 A G 0.354465 5.1921e-06
6:81762310 G T 0.101384 9.7329e-07
6:81769638 G T 0.390409 3.9497e-06
6:81773831 C T 0.079579 1.1336e-05
6:81785804 T G 0.048196 1.9612e-05
6:81789320 T C 0.105240 4.3514e-05
6:81797355 A G 0.045376 3.2505e-05
6:81797463 C T 0.035200 5.3790e-05
6:81800362 A G 1.103725 -1.0139e-04
6:81803366 C T 1.445366 -4.2820e-05
6:81813041 A C 1.814259 -1.3282e-04
6:81830998 A G 0.133316 -5.7270e-05
6:81837353 A G 0.048849 -6.7048e-05
6:81837480 G C 0.029212 -1.8796e-05
6:81838308 G T 0.554910 7.4325e-05
6:81842389 G A 0.048216 2.3341e-05
6:81847244 T G 0.049494 1.1189e-05
6:81855359 T C 0.202821 7.6381e-05
6:81868709 A G 0.152940 4.3273e-05
6:81877125 C T 0.021727 -2.1779e-05
6:81881747 C T 0.038586 4.3679e-05
6:81896821 T C 0.412688 6.3627e-05
6:81915907 G A 0.097110 5.1021e-05
6:81922230 A G 0.136552 -6.2839e-05
6:81935652 C A 0.022298 2.5143e-06
6:81939717 A C 0.026057 -5.8939e-06
6:81947167 T C 0.111917 -7.4205e-06
6:81950917 G A 0.041166 2.4117e-05
6:81952772 C A 0.731216 2.7867e-05
6:81960802 T C 0.022769 1.4465e-05
6:81969608 A G 0.077385 -8.2646e-05
6:81972133 A G 0.031101 -3.2804e-05
6:81999671 T C 0.032370 -1.4236e-05
6:82003752 T C 0.162005 5.9341e-07
6:82003951 G A 0.053415 -6.3165e-05
6:82006105 C T 0.044473 3.0665e-05
6:82009104 C G 0.021279 2.7471e-06
6:82011345 T C 0.177406 6.4257e-06
6:82014917 A G 0.554404 2.9613e-05
6:82017146 G C 0.064769 1.1779e-04
6:82020610 G A 1.879219 -2.0659e-05
6:82035731 A C 0.052263 -7.6256e-06
6:82036803 T C 0.185823 1.0276e-04
6:82044206 A G 0.542083 -3.9027e-05
6:82047009 T C 0.036641 -5.7815e-05
6:82063869 A G 0.151924 2.7839e-05
6:82071645 A G 1.506652 -1.4968e-04
6:82071719 G A 0.966364 -4.1328e-05
6:82076800 T C 0.057226 -3.8375e-05
6:82077114 G A 0.540311 -2.0100e-05
6:82078402 A G 0.425207 1.2483e-05
6:82081057 T C 0.076710 -5.5564e-05
6:82087003 G T 0.512407 1.5456e-05
6:82088808 C T 0.317876 1.2697e-04
6:82101076 T C 0.038550 3.3228e-05
6:82101140 T C 0.055580 1.8991e-06
6:82118141 G A 0.032915 -9.0260e-07
6:82129371 T C 0.129275 3.9390e-06
6:82131213 G A 1.884354 -4.9660e-05
6:82133785 C T 1.020611 1.6383e-05
6:82134057 A G 0.035093 2.7755e-05
6:82155757 A C 0.055596 9.4138e-06
6:82159491 C T 1.966867 -4.1831e-05
6:82161013 G A 0.863351 -3.5746e-05
6:82161751 T C 0.021948 -3.0680e-06
6:82163484 T C 0.106393 -2.6094e-05
6:82164277 T G 0.028073 1.7548e-05
6:82169907 G A 0.148334 -2.8843e-06
6:82193109 C T 0.448131 3.8153e-06
6:82194840 C A 0.077921 1.3962e-05
6:82200645 T G 0.075409 -3.1472e-05
6:82206416 T G 0.482617 1.0736e-05
6:82207686 T C 0.026820 5.4520e-05
6:82207828 A G 0.075736 9.7340e-06
6:82234693 G A 0.215778 -7.5747e-05
6:82243463 C T 0.120404 -7.3695e-05
6:82253194 T G 0.081108 3.2115e-06
6:82268427 G A 1.952927 -1.4409e-05
6:82270746 T C 0.040841 4.3550e-05
6:82276323 A C 0.025979 -5.1509e-06
6:82287103 T C 0.075207 -3.6611e-05
6:82287685 A G 0.878362 -1.0944e-05
6:82297805 G A 1.244892 -5.4106e-05
6:82318067 T G 0.117292 -7.8456e-05
6:82321677 A G 0.033934 -1.2158e-05
6:82325446 A G 0.571953 -1.9258e-05
6:82329106 A G 0.422068 -2.0407e-05
6:82334422 T C 0.117058 4.0332e-05
6:82339235 T C 0.041062 7.0710e-05
6:82341556 A G 0.075272 5.0855e-05
6:82341612 C T 1.967244 -4.8638e-05
6:82361163 A G 0.055126 -4.6296e-09
6:82365948 C T 1.910755 -2.8734e-05
6:82367557 A G 0.029371 1.8590e-05
6:82379632 A G 0.038595 5.3125e-05
6:82392346 C T 0.094322 1.1314e-04
6:82393510 C A 0.126003 1.8525e-04
6:82397517 G A 1.702209 1.8886e-07
6:82398051 T G 0.042315 -1.9706e-05
6:82399464 A G 1.066340 7.5968e-06
6:82399967 T C 1.794963 6.6215e-05
6:82403301 T G 0.254159 6.5781e-05
6:82406951 A G 0.088486 -1.1477e-05
6:82413747 A C 0.285730 -1.1871e-04
6:82413980 T C 0.036687 8.6800e-05
6:82424678 A G 0.068648 3.1065e-05
6:82437814 A G 0.043759 2.2613e-07
6:82437870 C T 0.021701 -2.7211e-06
6:82438065 G A 0.312154 -5.4518e-05
6:82441620 A C 0.062763 5.3640e-05
6:82453501 T C 0.097538 1.3090e-05
6:82454115 A G 0.794872 1.3086e-05
6:82455072 C T 0.139778 4.1454e-05
6:82460760 C T 0.132063 -7.2166e-05
6:82461520 G A 0.139103 4.9228e-05
6:82463376 T C 0.553758 -4.3238e-05
6:82465766 A G 0.034006 1.0834e-05
6:82469290 T C 0.035418 -6.6095e-06
6:82478554 T C 0.030020 -4.1503e-05
6:82488342 A G 0.030049 -5.9146e-05
6:82493252 G A 0.112160 6.2123e-06
6:82495537 C T 0.180220 -1.9840e-05
6:82500762 C G 0.057690 -6.9420e-05
6:82515315 A G 0.167004 3.3923e-05
6:82521038 C T 1.211967 2.8781e-05
6:82525208 C T 0.030072 -7.2991e-05
6:82525249 A G 0.038332 -1.0170e-05
6:82529034 G A 0.137062 -9.1761e-05
6:82531782 G A 0.530830 -2.0881e-05
6:82546753 C T 0.297184 -6.7947e-06
6:82558163 A G 0.056366 3.2403e-05
6:82560065 A G 0.072546 -4.4808e-05
6:82561482 A G 0.258050 -1.5867e-04
6:82562429 A G 0.816716 -6.1995e-05
6:82570043 A G 0.033133 -1.1237e-05
6:82570133 G A 0.020896 1.2461e-05
6:82586362 T C 0.122832 8.0882e-05
6:82588404 T C 1.448173 -3.0903e-05
6:82602113 G T 0.972817 -3.9603e-05
6:82607635 T C 0.116156 -4.8593e-05
6:82612510 A G 0.157176 1.3183e-05
6:82617837 C T 0.557348 -3.8101e-05
6:82618257 G C 0.283705 9.3430e-06
6:82622131 T C 0.584797 -3.0292e-06
6:82623123 G A 0.021915 4.1399e-05
6:82634376 C T 0.078281 1.4954e-05
6:82635257 G A 1.209552 -1.7876e-05
6:82635370 C T 0.065201 -2.6883e-05
6:82636320 A G 0.024032 -1.2961e-05
6:82645544 A C 0.305299 -3.1888e-05
6:82646090 A G 0.053032 -1.9514e-05
6:82646201 C G 0.090816 -3.4192e-05
6:82647678 C T 0.423804 -3.1988e-06
6:82650791 T C 0.038907 1.1915e-06
6:82654796 A G 0.041481 -4.5099e-05
6:82672570 A G 0.509307 -3.7964e-06
6:82675437 T G 0.083351 7.4780e-06
6:82677357 C T 0.032169 1.0778e-04
6:82688646 G A 0.099372 3.5679e-05
6:82690745 A G 0.033941 -1.0191e-05
6:82696878 G A 1.193109 4.6949e-05
6:82698750 G T 0.082919 5.7502e-05
6:82699222 G A 1.276817 8.2722e-05
6:82703091 C T 0.072870 -5.0764e-05
6:82733069 A G 0.706772 1.6906e-05
6:82743319 T C 0.069060 -2.6400e-06
6:82746599 G T 0.183486 -4.2897e-05
6:82749431 A G 0.165501 4.8426e-05
6:82749599 C T 0.092140 2.9056e-05
6:82753803 G A 0.085743 4.7100e-05
6:82762197 A G 0.110638 5.4751e-05
6:82764554 C T 0.127591 -4.7516e-05
6:82768899 T G 0.090667 8.8989e-05
6:82769430 G A 1.338318 -8.3437e-05
6:82770491 C T 0.429617 -1.1646e-05
6:82778405 T C 1.442795 2.3453e-05
6:82778472 T C 0.115201 2.0656e-05
6:82778549 C T 1.100738 -5.7475e-05
6:82783183 A G 0.170791 2.3522e-05
6:82788848 G A 0.040030 -6.5895e-06
6:82794111 C T 0.227972 1.9094e-05
6:82797317 T C 0.166871 1.1609e-05
6:82800915 T C 0.755348 -6.4873e-05
6:82808030 T C 1.291686 -1.3763e-04
6:82827914 T A 0.027719 2.8208e-05
6:82828838 T C 0.328938 -3.2216e-05
6:82829439 C T 1.180451 -2.4309e-04
6:82833728 T C 0.153810 3.4468e-05
6:82855424 C T 0.276999 7.4947e-06
6:82855780 G A 0.034837 4.0993e-05
6:82855793 T C 1.547915 1.1951e-05
6:82856248 T C 0.040608 2.3406e-06
6:82856409 T C 0.102277 -5.3388e-05
6:82868620 A G 1.970305 8.1834e-05
6:82872314 G T 0.804375 2.8598e-05
6:82894357 G T 0.037641 2.1244e-05
6:82904034 T C 0.080368 -6.9735e-05
6:82919792 A G 0.218845 -5.5735e-06
6:82923481 T C 0.052003 9.3139e-05
6:82938817 G A 1.307519 1.1009e-05
6:82948112 T C 0.025583 2.3965e-06
6:82953435 T C 0.437180 -1.4681e-05
6:82954735 A G 0.119203 2.8192e-05
6:82958246 G A 1.029669 2.1119e-05
6:82962758 T C 0.045174 1.8561e-05
6:82970412 T G 0.038991 -5.5938e-05
6:82970435 C A 0.036612 2.2880e-05
6:82979582 A G 0.087983 1.0108e-04
6:82979725 T C 1.043717 1.8379e-05
6:82996174 A C 1.385842 -3.6119e-05
6:83007157 G A 0.031419 2.0697e-05
6:83010602 T C 1.343608 -1.3186e-05
6:83026552 C T 0.327172 -1.0243e-05
6:83037780 T C 1.380516 -3.0263e-05
6:83038382 C G 0.137695 1.1194e-05
6:83040285 C T 1.410127 -2.8464e-05
6:83042752 G A 1.905503 -3.8152e-05
6:83045900 T C 0.078849 4.5817e-05
6:83057748 A G 0.053055 8.5500e-06
6:83072388 A G 1.277005 2.3140e-05
6:83073931 G T 1.349941 1.2339e-06
6:83078381 T C 0.035655 8.5230e-05
6:83088943 G A 0.301663 2.1760e-05
6:83089186 C G 0.132540 -5.2203e-06
6:83091396 A G 0.031347 5.0144e-05
6:83096757 T C 0.674075 -1.4753e-05
6:83117059 G A 0.074367 -1.9597e-05
6:83118292 T G 1.000425 -1.7954e-05
6:83118415 C T 0.039429 -5.5895e-06
6:83123809 T A 0.281157 -4.6916e-05
6:83129735 T C 0.052753 -8.2720e-05
6:83131167 G C 0.080414 -1.6549e-05
6:83138794 C G 0.056035 -5.3853e-05
6:83142844 T C 0.085642 1.1975e-04
6:83144269 A C 0.480534 -4.1841e-05
6:83144376 C T 0.100946 5.1252e-05
6:83154451 A G 0.991779 -2.9581e-05
6:83158637 C T 0.035840 -7.9076e-05
6:83161280 A G 0.041529 -8.0620e-05
6:83161854 A G 0.920859 -1.4574e-05
6:83179130 C T 0.061270 -1.5120e-05
6:83189524 T C 0.216248 6.6900e-05
6:83191092 A G 0.070806 -7.8517e-05
6:83213123 C T 1.619023 4.7307e-06
6:83237007 A G 0.029676 4.0726e-05
6:83251120 G A 0.052711 -2.7871e-05
6:83261973 C T 0.946176 5.7966e-05
6:83265236 G A 0.072380 -1.7021e-06
6:83277523 T G 0.662403 6.2446e-05
6:83278034 C G 0.745030 3.3835e-05
6:83280442 G A 0.034236 5.1539e-05
6:83281624 C T 0.297622 3.6024e-05
6:83283744 A G 0.030948 1.0481e-04
6:83292274 C A 0.057258 -2.3280e-05
6:83297820 A C 0.672679 1.6463e-04
6:83300948 T C 0.386689 3.8229e-05
6:83315736 A C 0.067044 2.2443e-05
6:83320034 A C 0.081553 -5.6079e-05
6:83327152 C T 0.179422 1.7478e-05
6:83356887 A G 0.339574 9.2728e-06
6:83368351 A G 0.140298 -1.5964e-05
6:83375325 G A 0.047628 -8.3076e-05
6:83382519 C T 1.432542 1.5709e-06
6:83386783 C T 0.087567 3.6038e-05
6:83388363 C T 1.051056 -1.5657e-05
6:83389075 T C 0.048456 -2.9553e-05
6:83395157 C G 0.041023 3.8618e-05
6:83398032 T C 0.117438 -3.6544e-05
6:83401432 T C 0.029419 1.1138e-05
6:83402096 T G 0.042188 -7.4173e-05
6:83418475 A G 0.224840 -6.8970e-06
6:83419869 T C 0.067297 4.6994e-05
6:83437238 C T 0.080654 7.5891e-05
6:83439305 G A 0.261072 -2.5330e-05
6:83442964 A G 0.898729 -3.6944e-06
6:83443347 A G 0.347701 -5.9613e-06
6:83443421 T C 0.980613 7.2321e-06
6:83447462 T C 0.043435 -1.4331e-05
6:83453239 A G 0.052273 1.7071e-05
6:83455229 A C 0.368838 6.4039e-05
6:83461474 C T 0.051341 -1.1564e-05
6:83469739 A G 0.820552 -4.7993e-05
6:83471503 G T 0.878391 -1.0445e-05
6:83473150 G A 1.697830 -1.9380e-04
6:83475742 C T 0.060692 2.0863e-05
6:83482177 G A 0.093312 1.0340e-05
6:83483407 A C 0.036339 -4.4751e-05
6:83486803 T C 0.072221 -1.2466e-05
6:83509308 G A 0.040020 4.8588e-05
6:83511266 A G 1.111488 -2.7853e-05
6:83535933 C T 0.315039 -1.0602e-05
6:83536768 C T 0.046833 1.2960e-05
6:83545752 T C 0.293494 3.0596e-04
6:83547219 C T 0.164920 6.6808e-05
6:83550056 G A 0.474811 2.7703e-05
6:83552461 C T 0.216329 7.4191e-05
6:83556743 T G 0.519330 6.4638e-06
6:83569278 T C 0.198108 2.0225e-04
6:83571634 C T 0.047592 6.7044e-06
6:83574338 A G 0.020318 -2.0973e-04
6:83582187 G A 0.049741 2.2790e-07
6:83582485 T C 0.105136 -1.8557e-05
6:83585800 G T 0.600578 -8.2434e-06
6:83602353 G A 0.443084 1.6221e-05
6:83603045 T C 0.042373 1.7947e-05
6:83603085 T C 0.118808 -3.1660e-05
6:83607002 T C 0.118506 4.2079e-05
6:83610667 G A 0.151512 -2.6399e-05
6:83616198 A G 0.297928 -4.6427e-05
6:83616735 A G 0.096921 -1.3012e-04
6:83624301 C A 0.117133 -7.4655e-05
6:83627649 A C 0.034820 1.7475e-05
6:83631132 C T 0.113764 1.1848e-05
6:83646681 T C 0.048956 8.0892e-05
6:83650393 T C 0.060929 -7.3692e-05
6:83652113 A G 0.171295 2.2430e-06
6:83663089 G T 0.052494 5.9429e-05
6:83663826 T C 0.148938 -3.0974e-05
6:83667045 T C 0.315266 -8.7874e-05
6:83667166 G A 0.043668 9.1682e-05
6:83691384 A G 0.254847 -2.1208e-05
6:83704661 C T 0.024651 -6.7584e-05
6:83708796 T C 1.737902 5.4561e-05
6:83708870 T C 0.045869 -2.8806e-05
6:83709756 C G 0.780905 3.0444e-05
6:83710287 T C 0.366092 -5.9215e-06
6:83711093 A G 0.048943 -9.2664e-05
6:83713193 A G 0.053370 -8.7937e-05
6:83732471 T C 0.096100 4.9246e-05
6:83734940 T C 0.064837 4.2966e-05
6:83737394 A G 0.083935 1.8855e-05
6:83743782 C T 0.778666 1.8294e-05
6:83751221 T G 0.085386 1.3374e-06
6:83757448 G A 1.397585 1.3319e-04
6:83769807 C T 0.085610 1.9950e-05
6:83769908 G A 1.508973 1.1866e-04
6:83776144 G T 0.108191 1.1662e-04
6:83779028 C A 0.283137 5.4743e-06
6:83780335 T G 0.096957 -6.7796e-05
6:83781794 C T 0.186563 8.2206e-06
6:83817688 T C 0.061033 -1.6618e-05
6:83834068 G A 0.045437 -7.9441e-06
6:83838673 A G 0.250686 -2.1744e-05
6:83838973 G A 0.039553 -4.6708e-05
6:83841312 C T 0.055545 4.8602e-05
6:83843449 A C 0.041984 2.4702e-05
6:83863582 T C 0.050796 1.8015e-05
6:83866725 C T 0.063211 -3.6993e-05
6:83867193 A G 0.078839 1.3567e-05
6:83870271 A G 0.041500 -4.3579e-05
6:83880167 T C 0.521047 -9.3207e-05
6:83880274 T C 0.483731 -6.7843e-05
6:83887901 C T 0.494042 -4.6134e-06
6:83895690 G C 0.040056 3.4018e-05
6:83908232 T C 0.472075 -5.9054e-05
6:83908422 T C 0.023045 -1.4737e-05
6:83908738 G A 0.481244 -3.4816e-05
6:83910393 G A 0.158282 2.8620e-06
6:83917008 G A 0.266927 -7.5217e-06
6:83925179 C A 0.039874 -4.3914e-05
6:83929099 T C 0.040030 2.3022e-05
6:83931021 C T 0.190591 -1.0016e-04
6:83931474 C A 0.059102 4.3225e-05
6:83942698 A G 0.052260 3.3638e-05
6:83949497 T C 0.117097 -3.5694e-05
6:83957723 C A 0.816238 -1.0007e-06
6:83960339 C T 0.100719 -2.0271e-05
6:83976134 T C 0.037982 -1.5009e-04
6:83979368 A G 0.037631 -3.6250e-05
6:83982351 T C 0.182966 -7.6987e-05
6:83987234 T C 0.495743 -7.5742e-06
6:84003291 T G 0.273925 9.6560e-06
6:84021751 T C 0.614833 -1.1625e-05
6:84038815 T C 0.024843 5.4586e-05
6:84039235 A G 0.052799 3.1329e-05
6:84059361 C T 0.056437 -7.7123e-06
6:84066736 C T 0.037209 -5.2871e-05
6:84116386 T C 0.030364 -4.7063e-06
6:84116814 T C 0.055837 -3.0198e-06
6:84128792 T C 0.072186 -2.2481e-05
6:84129598 G A 0.082900 -1.9612e-05
6:84139030 T G 0.611003 5.3170e-06
6:84139083 A G 0.033551 -2.8960e-05
6:84147224 T C 0.069690 -9.1476e-05
6:84160809 T C 0.056557 2.6360e-05
6:84181802 A C 0.054980 4.4849e-05
6:84182057 C T 0.217699 -5.3809e-04
6:84189683 G A 0.221461 -3.9710e-04
6:84212504 C T 0.321927 -3.1350e-05
6:84216183 C T 0.068252 1.4142e-05
6:84219312 G A 0.331820 -5.8021e-06
6:84226595 T C 1.446505 7.2204e-05
6:84231999 A G 0.043831 1.0207e-05
6:84233831 A G 1.800409 1.8971e-05
6:84234144 T C 0.304536 -2.9710e-05
6:84235749 T G 1.082689 1.4022e-04
6:84241968 G T 1.084159 1.3422e-04
6:84249507 A G 0.037248 -4.9833e-05
6:84265335 A G 0.020241 -8.4069e-05
6:84269317 C T 1.447209 7.9839e-05
6:84272842 C G 0.055048 -2.4747e-05
6:84274433 T C 0.055496 -7.9489e-05
6:84276941 C T 1.727211 9.4705e-05
6:84286169 C T 0.060822 4.5111e-06
6:84286379 A G 0.070543 6.3208e-06
6:84287045 C T 0.049284 1.0739e-05
6:84289251 C T 0.194038 9.4954e-06
6:84292500 G A 0.037907 2.7585e-05
6:84292572 T C 0.887161 2.2881e-05
6:84301688 G T 0.146370 1.0457e-05
6:84303342 C T 1.445350 2.6532e-05
6:84305769 C T 0.081280 -3.5279e-04
6:84306718 T G 0.492413 6.2456e-06
6:84329970 A G 0.079099 6.0769e-05
6:84350028 G A 0.188413 6.3036e-05
6:84356242 G A 1.561677 3.3046e-05
6:84366783 T C 0.120778 -1.2297e-05
6:84382458 A C 0.081306 -3.4383e-06
6:84390038 T C 0.041241 2.1590e-05
6:84390104 G A 0.040965 -1.2670e-04
6:84392756 A C 0.043259 2.3736e-05
6:84401480 A G 0.047057 1.2215e-05
6:84411459 A G 0.421383 -3.7558e-06
6:84425863 C T 0.091017 2.6903e-05
6:84433002 C G 0.056379 -1.6023e-05
6:84436210 T C 0.119658 4.8632e-05
6:84439901 T C 0.256966 3.5923e-05
6:84445971 T C 0.031227 1.0577e-05
6:84472284 C T 0.058164 -5.8553e-06
6:84476928 T C 0.053555 3.7196e-05
6:84482201 A G 0.136455 2.7402e-05
6:84489881 T C 0.123842 -1.6386e-05
6:84493977 C A 0.079187 -1.6579e-04
6:84498418 C T 0.044379 1.7554e-04
6:84504133 A G 0.028806 -3.0508e-05
6:84519157 T C 1.557916 -1.8995e-05
6:84520633 T C 0.346799 6.1190e-05
6:84525784 T C 0.728860 1.4344e-05
6:84563147 A G 0.149782 -4.0858e-05
6:84579725 A C 1.438939 -3.1685e-05
6:84582728 C T 0.149912 -5.4177e-05
6:84589309 T C 0.076801 -8.0726e-05
6:84622616 A G 0.460478 5.5408e-05
6:84630367 C A 0.072539 2.6174e-06
6:84646690 G T 0.070839 -8.9231e-05
6:84649994 T G 0.247381 2.3079e-05
6:84659106 G A 0.054467 -1.1744e-04
6:84668949 T C 0.051964 4.6494e-05
6:84691156 T C 0.070868 -8.0354e-05
6:84695944 A G 0.124523 -7.1684e-05
6:84706928 T C 0.048943 -5.1886e-05
6:84709583 G A 0.100518 -3.9928e-05
6:84714136 C A 0.042503 4.7714e-05
6:84716349 A G 0.070809 -4.0608e-05
6:84722195 A C 0.273393 -5.5220e-05
6:84726156 T C 0.501780 3.7040e-05
6:84740220 C T 0.034408 1.1650e-05
6:84752622 C T 0.109512 -2.6205e-05
6:84759330 T C 0.056226 -2.4306e-05
6:84761801 G A 0.327357 5.7199e-06
6:84767124 C T 0.351956 -4.7398e-05
6:84767648 C T 0.043152 -8.4954e-06
6:84771346 A G 0.068920 2.4503e-05
6:84785752 T G 0.293140 -1.2988e-05
6:84797344 C A 0.255924 -1.1888e-05
6:84799231 T G 0.132952 2.3950e-05
6:84811129 A C 0.097155 2.3670e-05
6:84811751 A C 0.057171 3.9848e-05
6:84815421 T C 0.137071 -3.2423e-06
6:84837271 C T 0.291199 -5.4648e-05
6:84844230 T C 0.130440 -4.0871e-05
6:84851397 T G 0.245512 -4.2025e-05
6:84855385 G C 0.054275 5.8393e-07
6:84863054 C T 0.024359 7.3477e-05
6:84863963 G A 1.785053 -3.6387e-06
6:84874617 T C 1.823775 -3.2345e-05
6:84880610 A G 0.079144 1.7074e-05
6:84885191 A G 0.079771 3.8787e-05
6:84887106 G A 0.051393 3.3311e-06
6:84894942 T C 0.096629 -3.4167e-07
6:84897206 A G 0.252263 -4.7538e-05
6:84902250 A G 0.137471 2.3648e-05
6:84903297 G A 0.050991 9.4031e-06
6:84904604 C G 0.054723 -2.4386e-05
6:84917510 C T 0.121349 5.5336e-06
6:84922888 A G 0.038170 -3.7617e-05
6:84923526 T C 0.085156 -1.8137e-05
6:84924544 A G 0.051510 2.7243e-05
6:84925536 C T 0.020231 4.4810e-05
6:84928741 A G 0.041052 2.1183e-05
6:84935694 C T 0.315033 1.6185e-05
6:84935866 G A 0.399146 -2.0756e-04
6:84950328 C T 1.393778 9.1565e-05
6:84956148 A G 0.022159 8.0436e-06
6:84956353 A C 0.202113 3.1956e-05
6:84967211 G C 0.045278 -4.8077e-07
6:84970467 A G 0.194956 1.1871e-05
6:84978482 C T 0.666548 -6.9678e-05
6:84980277 C T 0.093796 4.5267e-06
6:84984954 T C 0.029971 4.7192e-05
6:84988406 T C 0.152073 -5.7358e-05
6:84992265 G T 0.210046 -1.1935e-05
6:85003735 G T 0.048099 5.0499e-05
6:85019056 C G 0.236969 -5.8479e-05
6:85023274 A G 0.106214 1.0100e-05
6:85030237 G A 0.079268 -6.9862e-05
6:85030711 C A 0.093208 5.2631e-05
6:85034419 T G 1.001766 -2.0652e-06
6:85034682 T C 0.156747 1.4048e-05
6:85034839 T C 0.264438 -2.9566e-05
6:85034888 G A 0.099327 -4.7702e-05
6:85035496 T C 0.381087 1.2263e-05
6:85036285 G A 1.809900 -2.2224e-06
6:85038293 C A 0.400516 -3.8903e-06
6:85038549 G A 0.976855 4.3005e-05
6:85053380 G T 0.092637 -5.8379e-05
6:85054553 A G 0.133001 7.1344e-05
6:85055410 T C 0.118259 2.9979e-05
6:85055466 T C 0.155050 2.1176e-05
6:85059490 C A 0.025937 5.8936e-05
6:85070397 A G 0.212499 -1.2584e-05
6:85071145 T C 0.032295 3.0182e-05
6:85082479 G T 0.390373 1.9656e-06
6:85082929 C T 0.352992 -1.0003e-04
6:85084413 T C 0.684419 1.3490e-06
6:85101180 A G 1.421123 3.3543e-05
6:85103530 A G 0.321200 -5.1635e-05
6:85109390 G C 0.821526 -4.2047e-05
6:85111597 C A 1.434580 -1.7308e-05
6:85112114 C A 0.431140 2.4709e-05
6:85119377 C T 0.197657 -3.7726e-05
6:85119727 C T 0.364982 -7.4547e-06
6:85121169 A G 0.076515 6.5903e-05
6:85122601 G A 0.799133 -7.2768e-05
6:85122644 T C 0.055194 -3.2565e-05
6:85125094 T C 0.100540 2.2530e-05
6:85127098 T C 0.101336 -1.6202e-05
6:85142283 T C 0.048086 2.0119e-05
6:85147109 T C 1.331534 -1.1968e-05
6:85148413 C T 0.027271 -3.8338e-06
6:85152391 T G 0.030611 1.1447e-04
6:85152696 A G 0.128350 7.1554e-05
6:85198545 A G 0.067593 -2.5889e-05
6:85203354 C T 0.318421 -1.3060e-05
6:85204460 G A 0.307431 -6.8404e-05
6:85208931 T C 0.060098 -1.4496e-06
6:85209078 T C 0.062688 -2.3345e-05
6:85211340 A G 0.667895 1.9306e-05
6:85218930 A G 0.026394 -1.7503e-04
6:85221978 T C 0.024051 -3.2379e-05
6:85237857 A C 1.293328 2.2332e-05
6:85239637 A C 0.022198 -2.7144e-05
6:85243352 A G 0.049056 -1.0087e-06
6:85244374 T C 0.480706 2.9429e-05
6:85246855 A C 0.035116 -2.3069e-05
6:85248773 C A 0.069553 -1.9938e-05
6:85249751 T A 0.058758 4.2489e-05
6:85256271 T C 0.034895 7.7347e-05
6:85264502 C T 0.042607 1.8202e-05
6:85266965 T C 0.485691 1.7654e-04
6:85303440 A G 0.046908 5.0984e-05
6:85315253 C G 0.472169 2.3414e-05
6:85315604 G T 0.325938 8.3582e-05
6:85330517 A G 0.040523 1.5206e-05
6:85334902 T C 1.756838 -3.3787e-05
6:85344930 A G 0.026703 -1.8941e-06
6:85350479 G A 0.164092 4.6731e-05
6:85355585 C A 1.143894 7.6269e-05
6:85358921 T G 0.094958 8.0416e-05
6:85364614 C T 0.052360 -2.0304e-05
6:85366102 T C 0.213178 1.9389e-05
6:85379680 G A 0.042279 -2.0776e-05
6:85382192 A G 0.069479 -2.9494e-05
6:85403520 C A 0.048784 2.4114e-05
6:85405761 T G 0.213902 -6.2616e-05
6:85417846 G A 1.374180 -2.8348e-05
6:85422673 C A 0.097571 2.0083e-05
6:85423176 T G 1.074393 -6.3956e-06
6:85462205 G A 0.040507 8.6536e-06
6:85473758 T C 0.980548 1.5348e-05
6:85482596 T C 0.121323 6.2486e-06
6:85482785 A C 0.291767 -1.3459e-05
6:85492300 A G 0.164952 1.6665e-05
6:85493942 C T 0.275227 1.7124e-05
6:85496176 C T 0.048284 -3.1199e-05
6:85503185 A G 0.296347 3.5488e-06
6:85507525 A G 0.130414 1.2412e-05
6:85517730 C A 0.032506 -1.5082e-04
6:85518529 A G 0.069748 -2.0164e-05
6:85524737 C T 0.494023 3.9684e-05
6:85534582 A G 1.791035 1.0569e-05
6:85535453 A G 0.173891 9.4044e-06
6:85554261 T G 0.042081 -2.4719e-05
6:85571526 T C 0.176173 -2.8491e-05
6:85582716 A G 0.045470 1.4102e-05
6:85599317 C T 0.119697 -2.8268e-05
6:85606834 T C 0.070874 3.6240e-05
6:85622778 A G 0.048485 -6.2031e-06
6:85632985 T C 0.400568 2.0585e-05
6:85641628 C T 0.500969 2.0097e-05
6:85642207 G A 1.228498 2.9848e-05
6:85643262 C T 0.063428 -2.8106e-05
6:85659628 G T 0.203369 2.7423e-05
6:85662978 T C 0.061682 -8.2954e-05
6:85676546 T G 0.055285 -8.1025e-05
6:85682479 A G 0.777685 5.8860e-06
6:85687014 G T 0.471306 2.2487e-06
6:85689101 A G 0.022792 6.2902e-06
6:85704703 G A 0.194813 5.4796e-05
6:85706748 T C 0.435836 1.4498e-04
6:85716701 C T 0.129009 -1.1260e-05
6:85720733 C A 0.560058 9.8897e-05
6:85726506 C T 1.899852 -8.1636e-05
6:85727796 C T 0.502157 1.4267e-05
6:85731768 C T 0.046430 -1.7024e-05
6:85740714 C T 0.037005 4.6486e-05
6:85744450 G A 0.404271 1.2947e-05
6:85746348 C T 0.023720 -1.6150e-05
6:85747548 G A 0.212409 -7.3097e-05
6:85748223 G A 0.033571 9.0728e-05
6:85748294 A G 0.096493 -6.9774e-06
6:85753823 T C 0.158445 6.4554e-05
6:85761559 T G 0.258375 -1.4756e-05
6:85767128 T G 0.155679 -4.5455e-05
6:85768220 C T 0.056810 9.1442e-06
6:85774367 C T 0.799825 -1.2099e-06
6:85779624 T C 0.085503 2.0624e-05
6:85790460 A G 0.867002 -3.3724e-05
6:85799775 A G 0.164560 8.5312e-05
6:85801160 A G 0.051530 2.3377e-05
6:85807004 G A 0.051130 -3.8557e-06
6:85818769 C A 0.101904 -1.1922e-04
6:85820618 G A 0.422383 -4.4973e-05
6:85821597 T C 0.115789 -8.2968e-06
6:85826148 G A 0.733021 -1.1113e-06
6:85830716 C A 0.202074 1.2305e-04
6:85833055 C T 0.374157 1.8091e-05
6:85834607 A G 0.619582 -5.0279e-05
6:85837297 A G 0.028890 -9.6791e-05
6:85838857 T C 0.029452 5.0550e-05
6:85842682 A G 0.061676 -7.8569e-05
6:85843890 T C 0.035632 3.5230e-05
6:85845922 A G 0.026349 -5.5154e-05
6:85847574 C T 1.003927 2.0673e-05
6:85848037 A C 1.971223 -7.7166e-05
6:85850504 C T 0.036343 8.6905e-06
6:85854193 A C 0.258044 2.7050e-05
6:85863537 A G 0.283734 4.3245e-06
6:85868112 T C 0.037544 3.7814e-05
6:85872994 A G 0.256262 3.0926e-05
6:85890859 G A 0.060111 -1.4626e-04
6:85899917 C T 0.436515 -2.1520e-05
6:85901030 C G 0.378623 -1.1088e-04
6:85904766 T C 0.470322 -3.8601e-06
6:85905419 C T 0.042172 -2.5488e-06
6:85912462 A G 0.067921 -3.3177e-04
6:85927748 G A 1.764177 -2.6559e-05
6:85934442 A G 0.303309 -7.0604e-05
6:85943422 A G 0.160149 -8.5266e-06
6:85947917 A G 1.295941 -1.1443e-05
6:85953584 C T 0.027998 1.1282e-04
6:85959888 C A 0.032587 6.4911e-05
6:85965060 T G 0.076739 -5.4406e-06
6:85967595 C T 0.182382 1.0559e-04
6:85969855 A G 0.115721 1.1553e-04
6:85979455 T C 0.146237 3.6715e-05
6:85984553 C T 0.044311 1.0890e-05
6:85990245 G A 0.208569 1.0576e-07
6:85997241 G T 0.460098 7.4442e-07
6:85997747 A G 0.383924 -6.4403e-05
6:86007092 G A 1.366582 -4.9623e-05
6:86011079 G A 0.972106 -6.7260e-05
6:86026239 C T 0.220348 -2.5691e-04
6:86029090 T C 0.213986 -5.0424e-05
6:86031281 A G 1.945277 -5.3951e-05
6:86037362 A C 1.952765 -1.1452e-04
6:86039190 C T 0.053253 3.7887e-05
6:86041792 T G 0.970438 2.6890e-05
6:86042470 A G 1.251880 -2.2783e-06
6:86042637 A G 1.517970 -3.8931e-05
6:86042869 C T 0.837745 -1.2836e-05
6:86044145 C T 1.730187 -3.8872e-04
6:86049040 C T 0.843240 -4.8246e-05
6:86056783 G A 0.216819 -9.0851e-05
6:86059902 G A 0.316708 -1.8966e-06
6:86060782 G A 0.530096 5.8843e-06
6:86063407 G T 0.709713 -2.5662e-05
6:86063521 G A 0.032088 7.2857e-05
6:86072218 C T 0.525163 1.9567e-05
6:86078534 T C 0.642549 -1.6382e-05
6:86100089 A G 0.222717 -7.7231e-05
6:86103883 G A 1.513066 -4.2898e-05
6:86112303 C T 1.937847 2.2229e-05
6:86113968 C T 0.821081 -2.5939e-05
6:86117129 G A 0.187744 -9.6008e-05
6:86118728 T C 0.555845 6.6667e-05
6:86119942 A C 0.074350 2.9792e-05
6:86140297 G A 0.284850 -1.2661e-04
6:86144981 T C 0.056421 4.8537e-05
6:86149568 C G 1.852198 3.0252e-05
6:86160703 T C 0.057632 7.7483e-05
6:86165802 T C 0.282835 -8.4726e-05
6:86169871 A G 0.022866 -5.8734e-05
6:86184811 G A 0.032172 -5.3248e-05
6:86199233 G A 1.320401 -4.0203e-05
6:86199243 C T 0.115834 -7.1417e-05
6:86210494 T C 0.034551 7.4974e-05
6:86215383 T C 0.020555 -1.9899e-06
6:86221771 T C 0.699466 -2.3278e-05
6:86236188 A C 1.202885 -1.6411e-05
6:86247297 G A 0.040783 -1.7800e-05
6:86257229 G T 0.058083 4.0019e-05
6:86261231 C T 0.021276 -1.5378e-05
6:86286349 T C 0.033938 4.6565e-05
6:86303762 G A 0.085847 -5.7024e-05
6:86304231 T C 0.058002 1.1937e-04
6:86317601 G A 0.031383 -1.1310e-05
6:86348566 T C 0.099119 3.6554e-05
6:86349194 C T 0.043045 9.3823e-05
6:86354442 G A 0.127074 1.3288e-05
6:86370390 A G 0.162567 1.5462e-05
6:86385682 A C 0.438267 -4.4875e-05
6:86387888 T G 1.062825 1.6893e-06
6:86389874 A G 0.227505 3.4775e-05
6:86392047 G T 0.181032 2.4791e-05
6:86393551 A G 1.885022 -1.9192e-05
6:86423720 T C 1.142699 -1.0208e-05
6:86429446 T G 0.063033 -3.0311e-05
6:86449827 T C 0.670443 8.8587e-05
6:86454023 A G 0.086714 -1.8813e-04
6:86457309 A C 0.034525 -5.1876e-05
6:86477437 A G 0.036080 -1.7870e-05
6:86479065 A C 1.755410 2.7170e-05
6:86485891 T C 0.041770 -8.2602e-06
6:86504198 G A 0.112955 -5.3191e-05
6:86516601 T C 0.098619 -3.6881e-06
6:86521400 T C 0.669524 4.8221e-05
6:86522581 A G 0.041594 -6.3585e-06
6:86538779 T C 0.160911 1.5886e-06
6:86573362 C A 0.023279 -2.1510e-05
6:86574249 A G 0.036044 7.7654e-05
6:86575731 A G 0.025093 -5.6172e-05
6:86576678 T C 0.052510 3.5307e-06
6:86581045 T G 0.072124 -5.9946e-06
6:86589290 G A 0.207803 7.8113e-06
6:86596207 C G 0.042399 2.7074e-05
6:86609172 A G 0.143112 -2.3218e-05
6:86618031 C T 0.083176 -3.1281e-05
6:86627707 C T 0.671566 7.5498e-05
6:86681475 T C 0.293127 2.9588e-05
6:86681576 A G 0.044129 1.7664e-04
6:86691353 C G 0.114283 -7.4573e-05
6:86691940 T C 0.669358 7.1149e-05
6:86706945 G A 0.041224 -1.0771e-05
6:86707145 T C 0.146111 2.8020e-05
6:86729278 A G 0.031347 -6.7294e-05
6:86738376 C A 0.073354 -1.6601e-05
6:86740170 A G 0.072354 -5.2427e-06
6:86755486 C T 0.253451 2.2231e-06
6:86775736 G A 0.113582 -6.2208e-05
6:86790019 T G 0.189500 5.1410e-05
6:86814549 A G 0.678103 3.5177e-05
6:86827623 A G 0.029244 1.0844e-05
6:86831701 G T 0.041069 1.7095e-06
6:86832550 C T 0.033116 -5.3012e-05
6:86839508 A G 0.175566 -1.0010e-05
6:86839936 G A 1.810205 2.2039e-05
6:86841301 A C 0.279437 7.0718e-06
6:86857389 G A 1.719901 1.8984e-05
6:86864255 T G 0.325117 -4.0029e-05
6:86868160 G A 0.045424 -2.8943e-05
6:86868885 T C 0.041747 2.2300e-05
6:86873757 A G 0.140557 -9.1658e-06
6:86894214 T C 0.113637 4.2616e-05
6:86894479 G A 0.207767 -4.4350e-06
6:86898499 A G 0.020552 -3.6799e-05
6:86912799 C T 0.806664 -4.4850e-05
6:86913553 T C 0.123352 -2.4503e-05
6:86918632 T G 0.112595 -6.1108e-05
6:86925778 A G 0.025557 -4.0500e-05
6:86927326 T C 0.031111 -8.6096e-06
6:86949255 A G 0.167614 5.6694e-05
6:86960899 C A 0.416352 5.6579e-05
6:86964897 T C 0.221159 3.5163e-05
6:86973435 T C 0.027235 -5.6481e-05
6:86973598 C A 0.087392 -1.7271e-05
6:86974347 A G 0.203431 2.8370e-05
6:86986191 A G 0.034700 7.0915e-07
6:87002602 G A 0.170029 -3.6763e-05
6:87004263 T C 0.097080 -3.4322e-05
6:87006947 G A 0.046667 8.7644e-07
6:87018096 A G 0.084649 5.1943e-05
6:87022712 A G 1.362404 2.4789e-05
6:87023751 G A 0.594274 7.7392e-06
6:87028505 C T 0.052646 -1.2606e-05
6:87039406 A G 0.232584 1.1034e-05
6:87043348 A G 0.208442 4.1513e-05
6:87043550 T C 0.212146 -9.7740e-05
6:87062176 T C 0.173099 1.7885e-05
6:87062884 C T 0.044746 2.0042e-06
6:87070142 A G 1.027112 -4.7623e-05
6:87070336 G A 0.059771 -4.1196e-05
6:87071133 G A 0.046297 -7.1837e-05
6:87089546 C A 0.035242 4.0810e-05
6:87089943 G T 0.182908 1.5982e-05
6:87090232 A C 0.034661 3.8122e-05
6:87093622 G A 0.102546 -2.5729e-05
6:87099932 T C 0.026550 2.1275e-05
6:87100844 T C 0.270173 3.9987e-05
6:87109611 T C 0.228923 -5.5571e-06
6:87113021 G A 0.172551 2.2987e-05
6:87114243 T C 0.023726 -1.0240e-04
6:87115977 G A 0.702738 -5.8645e-05
6:87119309 G A 0.057755 5.2774e-05
6:87124377 C T 0.111501 4.3675e-06
6:87124524 C T 0.029543 1.1843e-05
6:87125942 T C 1.721602 -2.7244e-05
6:87128412 A G 0.194537 -3.5216e-05
6:87132218 A G 0.225680 4.7032e-06
6:87133646 C A 0.047589 9.9577e-05
6:87137962 C T 0.036742 7.0601e-05
6:87142380 A G 0.035541 7.9031e-05
6:87142967 C T 0.710093 -5.3556e-05
6:87149869 G A 0.756770 -4.0816e-05
6:87155254 T A 0.157263 -8.3136e-05
6:87165788 A G 0.041740 4.4289e-05
6:87167735 A G 0.034074 -4.2375e-05
6:87173047 G A 0.420380 1.7351e-05
6:87189771 T C 0.033522 -5.8939e-06
6:87191629 T C 0.633551 1.1593e-04
6:87198116 G A 0.791772 2.6103e-05
6:87201610 T C 0.157847 -1.6032e-04
6:87208324 A G 0.105597 -3.9703e-05
6:87211243 T C 0.792671 3.5111e-05
6:87227851 C T 0.022451 -2.0399e-05
6:87233102 T G 0.037966 -6.2145e-06
6:87234384 A G 0.070027 5.0516e-06
6:87245400 A G 0.158922 2.9998e-06
6:87248703 T C 1.581035 -1.6282e-07
6:87264449 G A 0.134027 -3.0611e-05
6:87267246 A G 0.028287 1.5832e-04
6:87267365 C G 0.036823 -7.6587e-05
6:87277600 T C 0.124452 -5.3885e-05
6:87277887 T C 0.043324 8.1544e-06
6:87278876 T G 0.054211 -1.2627e-04
6:87288449 G T 0.035044 -9.5992e-06
6:87290687 T C 0.133086 2.9999e-05
6:87297338 C G 0.035917 6.0752e-05
6:87298247 A C 0.187663 1.7853e-04
6:87319151 A G 1.470420 -6.2970e-06
6:87333241 A G 1.532014 -2.3261e-05
6:87341239 A G 0.035788 -5.1990e-05
6:87346728 A G 0.173612 -9.0086e-05
6:87383572 C T 0.188643 1.5892e-05
6:87392041 G C 0.047433 2.7447e-05
6:87392230 T C 0.051263 -4.4892e-05
6:87397732 A G 0.265139 1.2281e-04
6:87414790 T C 0.082994 -8.2374e-05
6:87417171 A C 0.038663 1.5409e-04
6:87418632 T C 0.081020 1.9939e-06
6:87421915 A G 0.033529 -1.1223e-05
6:87427038 A G 0.039592 -3.5334e-06
6:87439714 C A 1.028001 -4.4254e-05
6:87449235 C T 0.056350 -3.2392e-05
6:87459062 G A 1.827420 8.4781e-05
6:87460772 C T 1.977127 3.7678e-05
6:87462631 T C 0.051624 8.0747e-05
6:87464604 T C 0.800188 2.6347e-04
6:87466492 G A 0.834937 1.1198e-03
6:87471027 C T 0.040669 -3.4477e-05
6:87494837 C G 0.144426 4.0431e-05
6:87497775 G A 0.756478 1.6110e-05
6:87498341 G A 0.025093 4.6651e-06
6:87498695 G A 0.973761 2.7188e-05
6:87499475 A G 0.445168 -3.2748e-05
6:87501675 T C 0.213301 1.3563e-05
6:87528997 C T 0.031717 2.3061e-05
6:87531461 G C 0.025284 1.3482e-05
6:87540780 G A 0.028316 -4.9786e-06
6:87546742 A G 0.175975 -4.6841e-05
6:87548495 A G 0.057505 1.6132e-05
6:87550902 C T 0.044334 -2.3221e-05
6:87551927 C A 0.049261 1.8902e-05
6:87558580 A G 0.045035 3.5122e-05
6:87561511 C T 0.032811 5.3711e-05
6:87562096 A G 0.832383 1.4685e-05
6:87567663 A G 0.125267 -4.1173e-05
6:87568182 A G 0.035960 -1.1141e-05
6:87575599 A G 0.022165 -8.6415e-06
6:87579985 G A 0.200584 -1.7680e-05
6:87598692 G A 0.427079 -4.4918e-05
6:87599030 C T 0.068463 -1.9914e-05
6:87599076 T C 0.204158 -2.3419e-05
6:87601756 G A 0.030234 3.7306e-05
6:87623846 C T 0.121563 -1.1876e-05
6:87624007 A C 0.379662 -4.3425e-06
6:87624014 A G 0.022610 -1.2286e-05
6:87624030 C A 0.027842 4.2378e-06
6:87643787 C A 0.430416 -4.4423e-05
6:87643819 A G 0.073091 2.0963e-05
6:87648841 C G 0.094227 -3.4122e-05
6:87651742 T C 1.284240 -7.9465e-05
6:87664826 C G 0.087223 1.1092e-04
6:87670530 G A 0.020451 4.5322e-05
6:87671429 A G 0.075142 2.2033e-05
6:87679582 A G 0.195927 -1.0897e-05
6:87694482 G A 0.165569 2.2858e-05
6:87698002 A G 0.243977 -4.7417e-05
6:87725442 T C 0.046223 3.5187e-05
6:87725583 T C 0.144348 -8.9895e-05
6:87735381 C A 0.425349 -1.2264e-05
6:87740064 C T 0.122001 -5.5382e-05
6:87740184 T G 0.543634 -5.2386e-05
6:87753317 C A 0.213363 9.8195e-05
6:87758995 T C 0.127048 -4.1763e-05
6:87761877 G A 1.350613 5.5826e-05
6:87797904 C T 0.040108 3.1948e-05
6:87807180 G A 0.561337 4.8378e-05
6:87808614 T C 0.441208 1.7526e-05
6:87814123 T A 1.269388 2.6420e-05
6:87814622 A G 0.037566 -6.1234e-05
6:87816356 C T 0.583736 -8.4522e-05
6:87816820 T A 0.198367 7.2143e-05
6:87817174 T G 1.051916 -6.3991e-06
6:87845979 C T 0.075831 2.7319e-05
6:87846077 G A 0.033788 -2.5745e-05
6:87848302 T C 0.974385 -2.8595e-05
6:87858691 A G 0.779097 -7.1280e-05
6:87862991 A G 0.042428 -1.3267e-05
6:87867063 C T 1.797150 8.4550e-05
6:87868470 T C 0.144235 -3.4361e-06
6:87887509 G A 0.037495 3.4575e-05
6:87896612 A G 0.274286 8.9125e-05
6:87905967 A G 0.033438 3.5012e-05
6:87906507 T C 0.039692 1.0817e-05
6:87911737 T C 0.028816 -2.9994e-05
6:87941095 C A 0.020442 -3.9342e-05
6:87967636 G A 0.199448 4.5783e-05
6:87969480 A G 0.195583 1.3782e-05
6:87983313 G A 0.079566 3.0497e-05
6:87985343 G T 0.047054 -3.2413e-05
6:87991925 G A 0.077664 2.8425e-06
6:87992242 T C 0.041390 -2.3265e-05
6:87994015 G A 0.973878 -2.9926e-05
6:87994101 A G 0.079738 4.7779e-05
6:87994504 T C 0.188056 4.2844e-06
6:87994572 A G 1.052997 -1.4126e-05
6:88004758 T C 0.859336 -4.3374e-05
6:88020521 A C 0.933160 1.9676e-05
6:88023312 C T 0.046492 4.9887e-06
6:88023414 A G 0.036667 9.7272e-06
6:88025934 T C 0.226635 3.1338e-05
6:88044619 T C 0.954027 1.6730e-05
6:88045963 T G 1.225265 8.7511e-05
6:88046800 A G 0.228592 4.0314e-05
6:88052044 T C 0.046278 2.4312e-05
6:88058099 G A 0.047742 -8.9740e-05
6:88058675 G A 0.597452 -1.5072e-05
6:88060691 C T 0.225648 3.2750e-05
6:88064103 T C 1.181850 3.8788e-05
6:88084946 G C 0.074928 9.8363e-05
6:88101999 T C 1.574436 -2.8554e-06
6:88104909 C T 0.040280 -4.4535e-05
6:88111772 C G 0.066246 8.7270e-05
6:88118649 G A 0.563323 6.2124e-05
6:88123549 A G 0.041646 6.1471e-05
6:88126423 C G 0.223675 6.4327e-05
6:88130223 A G 0.053909 1.5595e-04
6:88136570 A G 0.043295 -5.7007e-05
6:88140811 A C 0.070206 5.4086e-06
6:88141157 A G 0.062065 -9.4992e-05
6:88142574 G T 0.065954 -3.0972e-05
6:88152642 C T 0.584073 -5.8013e-05
6:88159276 C T 1.146289 3.3008e-06
6:88176375 T C 0.193197 -8.6943e-05
6:88181501 G A 0.039722 1.0161e-04
6:88188309 A G 1.074545 2.6463e-05
6:88198355 T C 0.042487 2.2697e-05
6:88220667 A G 0.092037 1.7352e-05
6:88224164 C T 0.189821 -2.2650e-05
6:88225451 G A 0.028731 -4.9644e-05
6:88231226 C T 0.042032 2.4904e-05
6:88237185 G A 0.091309 -2.3973e-05
6:88239266 C T 0.159113 2.7961e-04
6:88240047 C T 0.442471 8.6980e-05
6:88242629 C G 0.038771 -9.3653e-05
6:88250390 T C 0.091868 2.1551e-05
6:88254243 T C 0.631860 -2.2142e-05
6:88260627 T C 0.074659 1.3645e-05
6:88267463 A T 0.101810 -7.8688e-07
6:88270947 G A 1.072692 2.6096e-05
6:88272928 T C 1.543784 9.0474e-05
6:88304889 A G 0.064730 1.1806e-04
6:88318140 G A 0.031159 5.7908e-05
6:88318883 A G 0.092394 9.9439e-06
6:88321042 C G 0.189016 -2.3737e-05
6:88344020 A G 0.026524 -1.2794e-04
6:88361017 A G 0.801503 4.3808e-05
6:88362166 G A 0.091163 1.5150e-05
6:88371440 G A 0.083815 -2.7891e-05
6:88374658 T G 0.029079 -8.8443e-06
6:88377871 G C 0.250179 -3.8810e-05
6:88393705 C T 0.451400 6.7509e-05
6:88394850 C T 0.289411 -2.3250e-05
6:88396217 C T 0.123916 1.5251e-05
6:88396322 A C 1.070946 2.9205e-05
6:88396433 C T 0.037161 6.7335e-05
6:88396909 A G 0.161288 3.8584e-04
6:88400258 T C 0.059397 2.1956e-05
6:88416570 G A 0.190256 -1.7676e-05
6:88420698 A C 0.044512 -3.3558e-06
6:88421485 C A 0.247206 1.4805e-04
6:88425085 G A 0.043730 4.5661e-07
6:88441663 C T 1.740356 -3.4905e-05
6:88447475 T C 0.157549 3.4659e-05
6:88452055 A G 0.038465 -1.9275e-05
6:88454733 A G 0.089920 -2.6574e-05
6:88456598 T C 0.049637 -6.3311e-07
6:88463289 T C 1.896555 -1.5820e-04
6:88471020 A G 0.084344 4.6181e-07
6:88471696 T C 1.313598 6.4207e-06
6:88477995 G A 0.021380 -3.5165e-05
6:88479769 T C 0.032350 3.0904e-05
6:88486333 G A 1.772982 -5.3432e-05
6:88490740 A G 1.012594 -1.5262e-05
6:88492750 A G 0.883202 -2.2793e-05
6:88498547 A G 0.062594 1.5814e-04
6:88498604 T G 1.772002 -2.8590e-05
6:88499123 A G 1.072244 1.6171e-05
6:88501091 C T 1.137480 4.2302e-05
6:88502175 C T 0.028232 -3.5877e-06
6:88504733 T C 0.092582 -1.8171e-05
6:88505654 T G 0.047677 -3.5207e-05
6:88507956 T C 0.896269 1.0367e-05
6:88510978 G A 0.687109 1.6764e-05
6:88512269 A C 0.050381 3.7493e-05
6:88515842 G T 0.027933 1.3066e-05
6:88516052 T C 0.833224 2.7611e-05
6:88525167 G A 1.768941 7.3130e-05
6:88525285 T C 1.494513 8.5666e-05
6:88526850 T G 0.225041 -9.3376e-06
6:88535200 G A 0.682254 1.7621e-05
6:88539032 G T 1.256116 9.6277e-05
6:88539090 T C 0.112952 1.7336e-05
6:88541569 C T 1.004878 -9.9057e-05
6:88541622 A G 0.389799 -4.1984e-05
6:88549795 C T 0.480498 2.4267e-04
6:88551915 A C 1.290618 6.5043e-05
6:88569662 A G 0.177432 6.2651e-05
6:88577883 A G 1.195534 3.9798e-05
6:88593579 T C 0.370064 1.0384e-04
6:88599387 A G 0.075639 1.9460e-07
6:88601364 G T 0.788945 9.4005e-06
6:88608343 C G 1.791480 8.1352e-06
6:88612800 T C 0.032931 -1.1580e-05
6:88618283 C G 0.043191 1.0430e-06
6:88618326 T G 0.103578 -4.0180e-05
6:88621625 G T 0.464363 3.3526e-05
6:88627408 A G 0.543858 -7.4966e-06
6:88630757 T C 1.750136 -2.1947e-05
6:88636992 T A 0.909255 -3.9712e-05
6:88640221 T G 0.488476 2.0396e-04
6:88641765 C A 0.118003 1.2900e-05
6:88645739 T G 0.022181 1.8381e-06
6:88646192 T G 0.107629 5.9167e-05
6:88647448 T C 0.097470 -2.6261e-05
6:88650112 T C 0.985657 -1.3305e-04
6:88652580 C T 0.219971 -6.9877e-07
6:88655566 T C 0.389029 2.5198e-05
6:88655591 A C 0.501647 -1.3291e-05
6:88655801 C A 0.926721 -6.5445e-05
6:88656992 C T 0.274503 -7.0444e-06
6:88657555 G T 0.644811 -7.3608e-04
6:88658890 A G 0.020241 2.8813e-05
6:88661167 T C 1.057719 -8.1202e-05
6:88661802 G A 1.640494 -1.8267e-05
6:88664106 T C 0.128873 -2.3099e-07
6:88664138 A G 0.064730 -8.3692e-06
6:88664142 C G 0.035976 3.4466e-05
6:88669649 A G 0.153975 -2.1415e-05
6:88672091 A G 1.639069 -3.7438e-06
6:88674026 C T 0.065908 1.1476e-05
6:88675020 A G 0.879469 1.5177e-05
6:88676599 G A 0.586446 -4.0342e-06
6:88676839 A G 0.060494 -5.1916e-05
6:88678418 G T 1.044804 1.5208e-05
6:88679785 C T 1.029754 3.9335e-05
6:88680103 G A 0.061416 -1.2568e-05
6:88681370 A G 0.137230 9.3914e-06
6:88681691 C T 0.298158 -5.5079e-06
6:88683777 C G 0.023360 -9.4173e-05
6:88683861 T G 0.086298 -4.7252e-05
6:88687244 G A 0.048722 5.4858e-05
6:88690400 G T 0.056814 -5.6185e-05
6:88691312 C T 0.457453 -1.3058e-06
6:88691884 C A 0.327642 -1.3986e-05
6:88692040 G T 0.232675 1.5461e-05
6:88705824 T G 0.050235 8.3852e-05
6:88709256 C T 0.367575 2.5291e-05
6:88713069 A G 0.099758 -2.4969e-05
6:88717766 G A 0.898801 2.5516e-05
6:88722559 A G 1.783583 1.7797e-05
6:88746091 C G 0.595894 2.1875e-05
6:88773961 G A 0.097395 -3.3611e-06
6:88777128 G A 0.242062 -6.0437e-05
6:88790113 T G 0.020912 1.6637e-05
6:88791054 C T 0.499995 -2.9047e-05
6:88791804 T C 0.125007 -8.0096e-06
6:88796053 A T 0.666655 -6.5637e-06
6:88797288 C G 0.494948 3.4343e-05
6:88798572 T C 0.080952 2.2687e-05
6:88800790 A G 1.461640 6.9981e-05
6:88804675 T C 1.534783 8.7090e-05
6:88809225 T C 0.109421 2.0280e-05
6:88813412 T C 0.038605 3.7976e-05
6:88818965 A G 0.264246 -3.5333e-05
6:88822616 C G 1.558266 5.0467e-05
6:88822846 C A 0.059524 -1.4937e-05
6:88824552 A G 0.308421 3.8704e-05
6:88825342 T G 1.279469 6.7315e-05
6:88825476 T A 0.871024 1.9973e-04
6:88826012 C A 0.200286 1.0455e-05
6:88826061 C T 0.080362 -3.4980e-05
6:88826275 A C 0.032221 -2.7776e-05
6:88828328 T C 0.096090 -6.2217e-05
6:88828518 A G 0.974550 3.6983e-05
6:88830447 A G 0.031026 -3.5299e-05
6:88830565 G T 0.101141 -2.5707e-05
6:88835078 T C 0.164365 -2.1544e-05
6:88840961 G A 0.066963 3.8713e-05
6:88843377 A G 0.241452 -5.7315e-05
6:88847370 A C 0.053318 -6.0748e-06
6:88850100 C T 0.406225 -8.2311e-05
6:88853635 T C 0.588760 -3.1796e-06
6:88857320 C T 0.683682 -1.0620e-04
6:88857759 T C 0.181830 2.7288e-05
6:88858648 C T 1.000821 -1.5630e-05
6:88859696 T C 0.030072 -5.1409e-05
6:88860482 C T 0.356442 -8.6793e-05
6:88861718 A G 0.082767 2.7308e-05
6:88867925 C T 0.430961 5.0716e-05
6:88877584 A G 0.030773 5.5365e-05
6:88877952 A G 1.236807 7.2136e-06
6:88880120 A G 0.199510 -3.6208e-05
6:88882391 C T 0.053532 1.2064e-05
6:88886990 A G 0.265600 5.1958e-05
6:88889216 G C 1.187705 5.3647e-06
6:88895134 T G 1.074623 1.3943e-05
6:88896499 T C 0.028241 1.0230e-05
6:88897098 G C 0.029040 3.7662e-05
6:88897276 T G 0.053555 9.4005e-05
6:88901715 C G 0.380753 -1.8154e-05
6:88902802 A G 0.056736 -3.8185e-05
6:88903855 G A 0.294588 -4.0868e-05
6:88907183 T C 1.902884 1.1544e-04
6:88914904 C T 0.899985 -6.3385e-06
6:88921181 G A 0.141953 1.5617e-05
6:88922785 C T 0.488674 2.7744e-05
6:88925567 T C 0.064081 9.8340e-05
6:88929576 T C 0.046161 -4.9165e-06
6:88932364 T C 0.141836 -7.2388e-05
6:88947343 A G 0.074513 3.7170e-05
6:88961208 G A 1.960171 5.3055e-05
6:88969798 G A 0.054529 7.3974e-05
6:88969830 G A 0.075305 -6.2557e-05
6:88970587 G T 0.280138 8.1931e-05
6:88971862 C T 0.136636 2.6352e-05
6:88972525 C T 0.074630 -2.4769e-05
6:88975752 A G 0.024252 -2.8154e-06
6:88975977 G C 0.161450 -6.4151e-05
6:88989076 G T 0.200925 -1.4986e-06
6:88991612 A G 0.076785 -8.3646e-06
6:89008864 G A 0.387429 -3.8847e-05
6:89033722 C T 1.826933 6.9736e-06
6:89036520 C T 0.394430 -5.7464e-05
6:89045267 A G 0.046833 -7.3413e-06
6:89049806 G A 0.027199 9.2325e-06
6:89050583 T C 0.037979 -9.9081e-06
6:89056695 C T 0.048537 -6.7965e-05
6:89058654 A G 0.038394 -1.3068e-05
6:89059760 A G 0.064798 1.4476e-05
6:89069492 T C 0.594862 3.6233e-05
6:89072421 A G 0.057950 -9.2333e-06
6:89076779 G C 0.078713 -2.8756e-05
6:89078378 C T 0.450884 1.9661e-05
6:89078417 T C 1.737695 2.5474e-05
6:89080412 T C 0.288849 -7.9121e-05
6:89083563 C T 0.049452 -1.2037e-05
6:89086057 C A 0.402960 -1.3980e-05
6:89086152 G A 0.228637 7.4710e-05
6:89089923 T C 0.056002 -1.3130e-05
6:89090762 A G 0.030864 7.9116e-07
6:89092535 A G 0.593934 1.5073e-05
6:89092709 T C 0.026511 9.4725e-05
6:89098112 T C 0.187974 8.2064e-05
6:89112229 C T 0.654990 -3.7625e-05
6:89112817 T C 0.299414 1.0714e-05
6:89114026 C T 0.074243 -9.6753e-05
6:89123812 A G 0.053341 -1.3721e-05
6:89135929 A G 0.072792 6.8760e-05
6:89140027 T C 0.255717 3.6287e-05
6:89140955 A C 0.042649 5.7828e-06
6:89150123 G A 0.550853 -8.8289e-06
6:89150298 C A 1.750548 5.2546e-05
6:89155213 T C 0.906344 -7.7380e-07
6:89157027 A G 1.161921 1.7355e-05
6:89162999 C T 0.806362 1.7010e-05
6:89165952 C T 0.028689 -4.8546e-05
6:89174788 A G 0.080216 3.2059e-05
6:89175484 G T 1.778974 2.7881e-05
6:89176668 T C 0.841328 2.0983e-04
6:89183580 A G 0.095386 1.7835e-04
6:89185158 T C 0.074779 2.6388e-04
6:89189618 A C 0.068859 -1.2435e-04
6:89195674 T C 0.047972 -6.0765e-05
6:89195937 T C 0.069832 6.8175e-06
6:89207031 C T 0.208708 -4.3333e-06
6:89209492 A C 0.350768 -6.9656e-05
6:89209874 C T 1.742015 2.9578e-04
6:89216444 G A 0.258290 1.8902e-05
6:89216481 G A 0.053487 -1.2614e-04
6:89222709 T C 0.163901 3.7776e-05
6:89226386 A G 0.806900 8.5627e-05
6:89237592 T C 0.033240 -7.4698e-06
6:89237691 T C 1.395816 2.3630e-05
6:89250809 C T 0.125977 8.0786e-05
6:89252176 A G 0.052643 1.0318e-05
6:89253649 A G 1.604697 3.4849e-05
6:89256669 A G 0.054136 -1.5271e-04
6:89258643 C T 0.151762 4.0416e-05
6:89260387 A G 0.123287 6.3290e-05
6:89261259 T C 0.986692 -3.5822e-06
6:89264592 C T 0.661935 7.2054e-06
6:89264664 A G 0.182197 -1.6285e-05
6:89264906 T G 1.306253 2.3134e-05
6:89266947 C T 0.031776 -5.7783e-05
6:89268715 A G 0.244999 -1.6756e-05
6:89273811 T C 0.033925 -5.8716e-07
6:89274654 G A 0.415067 -3.0743e-06
6:89281845 C T 0.810331 9.2952e-05
6:89282097 G C 1.495944 9.2117e-06
6:89282646 A G 0.159133 -1.0725e-04
6:89283423 C A 0.700589 7.6275e-04
6:89283640 T C 1.210808 2.6447e-05
6:89291791 C T 0.197994 9.4626e-05
6:89293745 G A 0.585683 -3.9376e-05
6:89301303 C A 0.133543 6.5378e-05
6:89307322 C T 0.036411 1.0083e-04
6:89308788 G T 0.047320 1.5189e-04
6:89317596 C T 0.303406 -2.1553e-05
6:89317670 A G 1.303127 2.0149e-06
6:89319597 C T 0.023441 2.9792e-05
6:89322239 T C 0.295730 -2.5768e-05
6:89323852 T C 0.021824 1.2289e-05
6:89325818 T C 0.026612 -7.6727e-05
6:89329939 G A 0.404732 -1.6859e-06
6:89345532 T C 0.240121 -7.9982e-05
6:89349461 G A 0.228848 1.3433e-05
6:89359965 A G 0.036946 -4.3818e-05
6:89388023 C T 0.740376 2.9580e-05
6:89389448 C T 0.049842 -7.6632e-06
6:89420298 A G 0.240510 -1.1061e-04
6:89421857 C T 0.986546 -1.4350e-05
6:89426977 T C 0.134699 -3.0474e-05
6:89428712 C T 0.127048 3.0615e-05
6:89438628 T C 0.054013 -3.5941e-06
6:89444829 A G 0.292173 -1.2787e-04
6:89468856 G A 0.296938 -7.4399e-05
6:89511071 A G 0.941891 3.0196e-06
6:89512106 T C 1.930061 3.5194e-06
6:89522122 C A 0.156984 1.5152e-05
6:89531037 T C 0.051893 1.8071e-05
6:89543343 G A 0.045960 -1.5811e-05
6:89555985 C T 0.051624 -5.8532e-05
6:89561806 G A 0.251598 -7.0558e-05
6:89565737 G A 0.277343 4.0826e-05
6:89578369 T C 0.672069 8.8068e-05
6:89583105 G T 0.345929 -1.3662e-04
6:89584273 C T 0.034788 -2.5114e-05
6:89585889 G A 0.099583 -1.2544e-05
6:89595014 T C 0.022461 4.1047e-05
6:89606282 A G 0.160350 -1.8156e-05
6:89615293 G A 0.095497 5.4639e-05
6:89617896 A G 0.149266 3.8436e-05
6:89625869 C T 0.323761 -8.9247e-05
6:89634056 T C 1.772888 -4.1980e-05
6:89650387 T C 0.026222 -4.2412e-06
6:89655709 C T 0.044279 -7.8248e-05
6:89692400 A G 0.929106 -2.0292e-05
6:89697756 A G 1.248456 -7.8348e-06
6:89698632 G A 1.243922 -1.5353e-05
6:89703208 C A 0.056408 1.0733e-05
6:89713186 A C 0.889930 -1.2847e-05
6:89716023 C T 0.049491 -1.2360e-04
6:89732101 C T 0.504172 -1.2218e-05
6:89736279 G A 0.023162 2.4185e-05
6:89737774 T C 0.123459 4.9234e-05
6:89741617 T C 0.945744 5.3126e-05
6:89748328 T C 0.352417 1.4249e-05
6:89750619 A G 0.670881 4.1672e-05
6:89757331 C T 0.291073 1.0418e-05
6:89765742 C T 0.077905 -5.6004e-05
6:89772525 A G 0.032649 -4.5751e-05
6:89781124 T C 1.474941 -8.3742e-05
6:89781678 A G 0.059569 2.7654e-05
6:89782384 A G 0.839540 -2.3058e-04
6:89788490 T C 0.038267 4.2052e-05
6:89792130 A G 0.031312 -7.3574e-05
6:89802971 C G 0.032727 2.6746e-05
6:89805762 C T 0.020234 7.5292e-05
6:89806230 A G 0.624788 2.7141e-05
6:89808905 G A 0.094260 -3.2946e-05
6:89818041 T C 0.028335 1.5292e-05
6:89830942 C T 0.032720 1.9308e-04
6:89834020 C T 0.332819 4.3339e-06
6:89845559 G A 0.070014 -6.2313e-05
6:89850780 C T 0.085772 -2.3417e-05
6:89854116 A T 0.563745 2.2587e-05
6:89868078 G A 0.032334 3.3641e-05
6:89879168 C A 0.950217 8.8808e-06
6:89886531 C T 0.610455 -1.5548e-06
6:89894106 C T 0.338340 6.7839e-06
6:89913112 A G 1.301378 2.6352e-05
6:89918728 T C 0.459222 -1.2145e-05
6:89919388 T C 0.046648 2.5286e-05
6:89919810 G C 0.052984 2.8261e-06
6:89926962 C T 0.523790 -2.4974e-05
6:89926966 C T 0.741460 2.0709e-05
6:89930208 C T 0.789451 1.2076e-05
6:89931582 A G 1.694860 -1.0543e-05
6:89949467 T C 0.239416 -2.7429e-05
6:89954464 A C 0.027047 5.1269e-05
6:89955124 T C 1.477895 3.4498e-05
6:89956362 G A 0.195206 1.4399e-04
6:89962462 A G 0.198883 1.7591e-04
6:89966775 A G 0.057989 -4.9510e-05
6:89967498 A G 0.590938 -4.8426e-05
6:89968712 T C 0.591769 -5.0273e-05
6:89968791 A G 0.038060 -4.7489e-05
6:89969019 C T 0.345536 3.4522e-06
6:89970372 A C 0.061721 2.4961e-04
6:89974626 A C 0.244921 1.4161e-05
6:89975068 C T 0.224479 8.8824e-06
6:89978316 A G 0.151408 4.3788e-06
6:89980920 T C 0.022811 -2.2398e-05
6:89987642 A C 0.532313 2.4997e-05
6:89988307 T C 0.292575 -6.2798e-05
6:90000613 T C 0.567617 9.8128e-05
6:90005925 C T 1.367432 4.7281e-05
6:90007855 A G 0.074555 8.3045e-05
6:90011510 T G 1.274847 3.2918e-05
6:90012874 T C 0.511459 3.6681e-06
6:90019021 C T 0.066901 -8.8012e-06
6:90019967 T C 0.914328 -2.2079e-05
6:90020401 A G 0.051166 -7.0645e-05
6:90020581 T G 0.411737 2.9391e-05
6:90021186 C T 0.078995 -1.0885e-05
6:90031158 A G 0.095101 2.3067e-06
6:90039670 C G 0.764589 1.1968e-07
6:90046404 C T 0.635249 1.4054e-05
6:90050232 G A 0.253247 4.6178e-05
6:90052604 A G 0.993703 -2.7045e-05
6:90056081 T G 0.461439 -5.2306e-05
6:90067715 C T 0.258703 -1.8655e-04
6:90071201 C T 1.245622 -1.1589e-04
6:90076984 T C 0.179276 -7.0004e-06
6:90078336 C G 0.092832 6.2972e-05
6:90095973 G A 0.235246 -5.2041e-05
6:90105272 C T 0.177572 -1.0504e-04
6:90114141 T G 0.442597 1.1340e-05
6:90114660 C T 0.102624 4.8641e-05
6:90121089 T C 0.056966 -2.7976e-06
6:90122358 C T 0.900638 -2.8944e-06
6:90122867 G C 0.729106 -3.1140e-04
6:90123995 A G 1.593898 -1.0704e-04
6:90125390 A C 0.093942 1.0977e-04
6:90131661 A G 0.055265 1.2063e-05
6:90142093 A G 0.461043 4.6407e-05
6:90159350 G A 0.175345 2.2603e-04
6:90170989 G A 0.917996 3.8760e-05
6:90185130 G C 0.065480 -3.1879e-05
6:90192199 G A 0.057203 -1.4380e-06
6:90195664 T C 0.124974 -1.3583e-05
6:90202031 T C 0.771493 -2.4310e-05
6:90203535 T G 0.029452 -5.7599e-06
6:90207300 C T 0.874308 -5.7197e-05
6:90225775 G T 0.033136 6.5563e-06
6:90228457 G A 0.026820 -1.2676e-05
6:90233695 C A 0.315714 9.2509e-05
6:90235189 T C 0.096788 1.9894e-05
6:90257591 A G 0.456976 4.2739e-05
6:90269182 T A 0.032925 -1.2620e-05
6:90283275 T C 0.215589 -2.9110e-05
6:90293668 A G 0.068164 1.3468e-04
6:90294570 T C 0.158130 -4.6871e-05
6:90297847 G A 1.735757 -6.2579e-05
6:90308361 A G 0.142398 -2.7326e-06
6:90310966 C T 1.915964 1.0211e-04
6:90315771 G C 0.038303 7.4782e-05
6:90315789 G A 1.697337 -1.6193e-04
6:90315953 G A 0.146740 1.8375e-05
6:90321622 C A 0.041000 -2.7137e-05
6:90322507 T C 1.620156 -8.4329e-06
6:90326360 T C 0.068063 -5.5613e-05
6:90332958 G A 0.075100 2.5921e-06
6:90347511 C T 0.426797 -1.0177e-04
6:90360103 T C 1.960178 3.6950e-05
6:90362783 C A 0.026002 -1.4089e-04
6:90370910 T C 0.065376 3.3219e-05
6:90371215 C T 0.027569 -1.0395e-05
6:90371605 G A 0.047894 3.6436e-05
6:90374283 G A 0.065158 2.9957e-05
6:90374681 A G 0.062179 -1.3287e-05
6:90390443 A C 0.964683 5.6262e-05
6:90390628 C A 0.052175 -1.1753e-04
6:90397132 C G 0.276843 6.3580e-05
6:90402482 A G 0.936929 4.7620e-05
6:90408742 T C 0.145546 -6.9703e-05
6:90415212 A C 0.030319 3.4849e-05
6:90429295 A G 0.046155 3.1986e-04
6:90448092 T C 1.668245 3.4062e-05
6:90448485 T C 0.076447 1.2561e-05
6:90449715 A G 0.081640 7.3530e-05
6:90450101 C A 0.064912 1.0840e-04
6:90450135 G A 0.578413 -1.0489e-05
6:90459111 T G 0.089089 -2.9302e-05
6:90475013 A G 1.657716 -9.6668e-05
6:90494940 C T 0.085370 -1.0966e-04
6:90497589 C A 0.360100 1.1972e-04
6:90499139 T A 0.026281 -1.6869e-04
6:90508580 G T 0.251448 2.0199e-06
6:90542136 G A 1.045230 -4.6505e-06
6:90569634 G A 0.258430 4.1031e-05
6:90592223 C T 0.168270 5.1266e-05
6:90593100 G A 0.231649 6.7141e-05
6:90599024 T C 0.119651 7.6829e-06
6:90599072 T C 0.068894 2.4294e-05
6:90609191 T C 0.299865 1.4436e-04
6:90622318 G T 0.317529 3.4633e-05
6:90622413 A G 0.389786 4.2085e-05
6:90627287 G A 0.233899 4.2775e-05
6:90627929 A G 0.371768 -9.2476e-06
6:90629893 T C 0.095062 -9.4696e-05
6:90631504 T C 0.035856 -4.1323e-05
6:90634863 A G 0.074295 1.5268e-05
6:90638963 A G 0.321021 5.5578e-05
6:90640491 T C 0.176692 2.0131e-05
6:90641522 C T 0.405141 1.8420e-05
6:90641851 C T 0.211587 9.0345e-05
6:90643949 C T 0.512673 3.2795e-06
6:90645805 A G 0.111780 -1.6365e-04
6:90651785 C T 0.665503 2.5136e-06
6:90651974 A C 0.263906 -9.5260e-06
6:90655448 C T 0.379682 -6.1377e-07
6:90656309 G A 0.036077 -8.7224e-05
6:90660954 C G 0.065684 -1.1970e-05
6:90663935 C T 0.249488 1.9983e-05
6:90663961 C T 0.071374 2.9410e-05
6:90666427 C T 0.179837 -3.4885e-06
6:90672717 C T 0.266262 2.6492e-04
6:90674451 T C 0.120294 -2.2389e-05
6:90677506 G T 0.500884 1.5928e-05
6:90677853 G T 0.349551 -4.8579e-05
6:90679102 T C 0.025116 -1.4903e-06
6:90682128 C T 0.022415 -4.4227e-05
6:90682302 G A 0.069761 -8.0110e-05
6:90683044 T C 1.069404 5.2145e-05
6:90683561 A G 0.406313 -8.4606e-06
6:90689422 A G 0.456103 -4.0270e-06
6:90695981 C T 0.289716 -4.3094e-05
6:90697093 T G 0.169519 -2.2870e-05
6:90698274 T C 0.467307 4.5317e-07
6:90699146 A T 1.164242 -2.3973e-05
6:90699259 C A 0.276519 -5.8822e-06
6:90701109 C T 1.597222 7.7758e-06
6:90706942 C A 0.106957 -6.6445e-06
6:90707633 C T 0.049679 -8.8945e-06
6:90710423 C G 0.084480 -1.4781e-05
6:90715093 T C 0.040130 9.3334e-05
6:90715964 T C 0.270874 4.8385e-05
6:90720506 C T 0.560158 1.2989e-05
6:90725545 C T 0.652695 1.9369e-05
6:90731198 A G 0.102300 -2.7252e-04
6:90734082 A C 0.413019 4.1503e-06
6:90735491 G A 0.220422 4.4082e-05
6:90737916 T C 0.033240 1.5086e-06
6:90738735 G A 0.434619 -3.4448e-05
6:90738792 G A 0.636930 1.9408e-05
6:90739209 G A 1.723355 -1.2295e-05
6:90749909 C T 0.030997 -2.8209e-05
6:90770476 T C 0.281566 1.8258e-05
6:90772650 C A 0.108548 2.1293e-05
6:90776064 C T 0.573469 1.0189e-04
6:90776949 T C 0.045940 -2.2814e-05
6:90777887 T C 0.053376 3.0553e-05
6:90782278 T C 0.057421 -1.1168e-04
6:90789029 T C 0.053428 -3.3402e-06
6:90793476 A G 0.087509 8.6048e-06
6:90803660 C T 0.035408 1.4999e-04
6:90803872 A G 0.532384 1.0484e-04
6:90805832 G T 0.221159 1.7317e-05
6:90811859 T C 1.018478 2.8959e-05
6:90814199 T C 0.787293 6.0423e-05
6:90814434 C T 0.069287 -3.2533e-05
6:90816519 G A 0.091173 -4.9913e-06
6:90833920 T C 0.075288 2.4111e-05
6:90839916 T C 0.059498 4.1992e-05
6:90847879 C T 0.058342 5.3730e-05
6:90850730 T C 0.041929 -5.0654e-05
6:90859267 C T 0.029540 1.0632e-05
6:90859345 G C 0.051400 3.9164e-06
6:90872739 T G 0.028131 -4.8968e-05
6:90881190 T C 0.125267 2.1384e-05
6:90885590 C T 1.906535 5.9561e-05
6:90892056 A T 0.041637 1.0852e-05
6:90907989 A G 0.126448 1.5374e-05
6:90910376 T C 0.033441 -2.7206e-05
6:90916262 G T 0.190438 -5.9544e-05
6:90921740 A C 1.374592 1.3417e-05
6:90926612 A C 0.828965 8.2220e-05
6:90931580 A G 0.050332 6.0587e-05
6:90936894 A C 1.239475 -4.6547e-06
6:90948142 T C 0.045051 -2.5951e-05
6:90949066 A G 0.035700 6.5598e-05
6:90949196 G A 0.336597 4.7915e-05
6:90957463 T C 0.957727 5.5375e-05
6:90958231 G C 0.933167 3.8933e-05
6:90973159 A C 0.708320 3.3578e-05
6:90976768 A G 0.361239 1.5407e-05
6:90990050 A G 1.222954 -1.1025e-06
6:90996769 G A 0.930297 -8.0454e-06
6:90998979 T C 0.086623 -3.0196e-05
6:91009738 G T 0.061423 5.6942e-05
6:91012673 A G 0.065480 -1.5446e-05
6:91020564 A G 0.088745 -4.7758e-05
6:91021660 A C 0.395985 2.1158e-06
6:91025538 A G 1.712121 6.2641e-06
6:91026426 G A 1.048907 1.0751e-05
6:91029052 T G 0.613434 -1.1180e-05
6:91032094 G A 0.067440 7.4200e-05
6:91033489 G A 0.085915 2.6252e-05
6:91040902 A G 0.534364 -2.3646e-05
6:91041038 A G 0.110485 -3.7551e-05
6:91047662 A C 0.134981 -1.0998e-04
6:91050525 G A 0.072734 2.1100e-05
6:91050550 G A 1.453282 1.0295e-05
6:91054154 G A 0.308064 -1.2890e-05
6:91054471 C T 0.021441 -2.4865e-05
6:91056856 A G 0.119226 -5.6238e-05
6:91058157 T C 0.110875 -3.6647e-05
6:91063806 G T 1.602710 -4.3740e-05
6:91069597 A G 0.128941 -7.0311e-05
6:91069767 T C 0.143345 -4.2810e-05
6:91074056 G A 0.467992 4.5657e-05
6:91079060 A G 0.096600 -2.4989e-06
6:91082710 T C 0.079729 -4.9800e-06
6:91083332 G A 0.668885 -1.9091e-06
6:91088071 G A 0.041513 5.5868e-05
6:91090005 G C 0.485250 -8.4952e-05
6:91092352 G A 1.072202 -1.2901e-05
6:91092690 T C 0.974982 -2.3374e-06
6:91093536 C T 0.070342 -1.2059e-05
6:91093619 T C 0.184732 -1.4379e-05
6:91093730 A G 0.191116 -1.1350e-05
6:91094239 C T 0.153686 -3.0280e-05
6:91094474 C T 0.140171 -7.9870e-05
6:91095653 A G 0.425492 3.2307e-05
6:91096094 A C 0.030056 7.5704e-05
6:91097016 A G 1.331323 3.4561e-05
6:91101080 G A 0.043311 1.6328e-05
6:91103706 A G 1.098113 -3.7110e-05
6:91105349 C T 0.101128 -2.4452e-05
6:91108519 G A 1.552862 -4.5837e-05
6:91110742 T C 0.062273 -2.2008e-05
6:91111495 T C 0.091595 -1.1988e-05
6:91112979 T C 0.024288 -9.1547e-06
6:91116345 G T 0.246794 -2.7155e-05
6:91119266 G C 0.050059 -1.3276e-04
6:91123042 T G 0.920872 -4.6478e-05
6:91127635 G A 0.196112 3.5346e-05
6:91128679 C G 0.855028 1.4709e-05
6:91143107 A C 0.071803 -4.9858e-05
6:91154007 C T 0.087262 -3.4721e-05
6:91163218 T C 0.566127 5.4811e-05
6:91167642 T C 0.060686 -1.4532e-05
6:91168604 T C 0.050666 3.0247e-05
6:91168984 C T 0.096827 3.5596e-05
6:91169306 T G 1.707373 6.4162e-07
6:91169650 A C 0.174810 2.8797e-05
6:91177965 T C 0.106626 -1.0564e-04
6:91178846 G T 0.503601 2.5678e-05
6:91187097 A C 0.152813 -1.3098e-04
6:91190408 C G 0.138327 3.3129e-05
6:91200488 C T 0.218316 5.5131e-05
6:91202459 T C 1.783021 4.2061e-05
6:91204692 T C 0.235035 5.7452e-05
6:91205051 G A 0.061517 -9.5585e-05
6:91207351 G A 0.691540 -6.1662e-05
6:91208668 G C 0.100956 -7.4075e-06
6:91210407 T G 0.817819 4.0488e-05
6:91210512 A G 0.079488 -7.5133e-05
6:91210594 T C 0.882952 -4.6772e-05
6:91210640 G A 0.185712 7.7770e-05
6:91210665 T G 0.037651 -6.2638e-05
6:91219231 A G 1.360246 -4.5451e-05
6:91219472 C T 1.920745 4.6680e-06
6:91220555 T C 0.546740 -1.5026e-05
6:91221650 T C 0.067852 3.6629e-05
6:91241934 C T 0.160395 4.1599e-05
6:91242549 G A 0.059193 -2.5546e-05
6:91248743 C T 0.232162 3.5049e-05
6:91249218 A G 1.395365 -4.6227e-05
6:91261174 C A 0.033876 -3.7127e-05
6:91279720 C T 0.116383 3.2062e-05
6:91292328 C T 0.106143 6.6371e-07
6:91299964 A G 0.076460 -2.7283e-05
6:91307243 T C 0.095292 6.4134e-05
6:91310855 T C 0.884831 -2.3123e-05
6:91325849 A G 0.669670 -6.9285e-05
6:91327176 T C 0.563855 -8.1453e-06
6:91356551 T C 1.350035 -2.4285e-05
6:91364222 A G 1.761823 -1.2104e-06
6:91366330 T C 0.049008 -2.5257e-05
6:91367015 T C 0.064207 4.4630e-05
6:91377563 G T 0.376971 4.3465e-05
6:91378681 A G 1.540622 -3.0273e-05
6:91385426 C T 0.382038 3.5173e-05
6:91385666 A G 0.073198 -1.3598e-05
6:91386124 T C 0.118194 6.0685e-05
6:91387831 G C 0.161083 -2.7385e-05
6:91391544 G A 0.673500 -1.7557e-05
6:91393320 T C 1.418611 1.1153e-05
6:91397208 G A 0.404434 -2.6035e-05
6:91400155 T C 0.022159 -4.7327e-05
6:91401836 G A 0.070806 7.9686e-05
6:91405873 T C 0.102540 1.4265e-05
6:91411470 A G 0.178357 3.8641e-05
6:91414389 G A 0.021993 5.0835e-06
6:91417233 T C 0.021597 -3.8874e-05
6:91428480 A G 0.033957 2.4862e-05
6:91431218 G T 0.042737 4.9490e-05
6:91438094 T C 0.111845 -2.2563e-04
6:91455956 G A 0.044707 4.1039e-05
6:91456781 T C 1.250592 -2.8507e-05
6:91460126 G A 0.026862 -5.6641e-05
6:91463785 T G 0.065863 -3.2908e-05
6:91468597 C A 0.637229 3.6192e-07
6:91469227 T C 0.032977 -2.9555e-05
6:91469768 C T 0.464250 -2.7375e-05
6:91473658 G A 0.114611 -1.1840e-05
6:91486381 C A 1.221847 -3.5758e-05
6:91490710 G T 0.609611 1.4644e-05
6:91491480 A C 0.100294 -1.7206e-05
6:91497086 C T 1.632315 -7.0631e-06
6:91500635 T G 1.927720 1.1710e-05
6:91502205 G A 0.344280 3.4905e-05
6:91504936 C T 0.024083 6.2863e-05
6:91505161 G A 0.092926 -3.5111e-05
6:91505411 T C 0.674951 5.8149e-05
6:91507965 A G 0.097554 -3.9925e-05
6:91512494 C T 1.892556 1.6567e-05
6:91516479 G T 0.056103 1.1621e-05
6:91517782 T G 0.948727 -5.7016e-06
6:91520949 C T 0.162327 -3.5020e-04
6:91522589 T C 1.407043 6.0536e-05
6:91525841 C T 0.254045 -7.8931e-06
6:91531365 A C 0.517269 1.6210e-05
6:91550704 C G 0.160006 2.9865e-05
6:91552785 A C 0.120327 -7.4847e-05
6:91559682 A G 0.047229 2.8345e-05
6:91560117 T C 0.170402 -4.6942e-05
6:91574000 T C 0.049196 2.0638e-04
6:91576202 A G 0.323163 1.3459e-05
6:91579856 A G 1.811918 2.3226e-05
6:91584102 A G 0.153385 -4.4351e-04
6:91588183 G A 0.563553 -2.7229e-05
6:91588980 G A 0.985741 2.7863e-06
6:91589098 T C 1.127016 -2.1286e-05
6:91596456 A G 0.644421 1.4546e-05
6:91602450 C T 0.063568 -3.7774e-05
6:91606448 A C 0.876236 -3.3184e-05
6:91607588 C T 0.096016 3.9183e-05
6:91609059 G A 0.056921 7.0627e-05
6:91620431 A G 1.827777 1.0832e-03
6:91620901 G T 0.506925 -4.7157e-05
6:91621520 C T 0.680043 -4.5519e-05
6:91622357 A G 0.812032 1.0301e-05
6:91627631 G C 1.526951 -4.1608e-05
6:91629107 T C 1.773041 -1.1629e-05
6:91636374 G A 0.277450 -7.9182e-05
6:91636613 C T 0.043896 -1.4716e-05
6:91638557 C T 0.298830 -4.8590e-05
6:91638691 G A 0.026203 5.1018e-06
6:91641290 A G 0.115240 -3.1264e-05
6:91644742 G T 0.735679 -3.9826e-05
6:91651283 G A 0.332534 2.3255e-05
6:91661933 A G 0.044824 2.0543e-04
6:91666940 A C 1.052289 2.0313e-05
6:91670249 C T 1.174988 -7.9662e-06
6:91680460 G A 0.832526 -1.2978e-05
6:91683110 A G 0.020458 -6.1463e-06
6:91686515 T C 0.096220 -1.0836e-04
6:91694002 G A 0.024466 -8.5180e-05
6:91700055 G A 0.029325 -3.1568e-05
6:91702797 A G 0.505980 4.9255e-05
6:91703090 T C 1.125416 7.4319e-05
6:91712673 G T 0.552401 5.7100e-06
6:91714276 A G 0.031386 -1.2718e-05
6:91715200 A G 0.033272 6.2032e-05
6:91719026 T G 0.035194 -1.8987e-05
6:91722948 A G 0.094776 -4.2263e-06
6:91724553 C A 0.046603 -1.4001e-04
6:91725260 A G 1.522569 1.8036e-05
6:91727796 G A 0.022211 1.5641e-05
6:91730925 G A 0.096555 -3.1177e-05
6:91731012 C A 0.074389 2.3136e-05
6:91733534 T G 0.058193 8.6716e-05
6:91736842 A C 0.031714 6.1012e-06
6:91744400 A G 0.159013 -3.4419e-05
6:91745110 C T 0.058193 -1.1175e-05
6:91746518 A C 0.065649 2.1446e-05
6:91765640 A C 0.175118 -1.8853e-05
6:91771850 G T 0.068745 -1.4350e-05
6:91778114 C A 0.082367 3.2738e-06
6:91780338 G A 0.256544 -9.5727e-05
6:91785987 A G 0.117691 -2.8123e-05
6:91799256 G A 0.113812 -4.4611e-05
6:91799929 G A 0.071880 -2.5667e-05
6:91802568 C T 0.020487 1.1131e-05
6:91803572 A G 0.247898 -9.0456e-05
6:91807216 T C 0.029893 -2.0325e-05
6:91822379 G T 0.181681 -4.3265e-05
6:91825102 T G 0.080241 1.6635e-05
6:91826956 C T 0.093312 5.4809e-05
6:91829857 T G 0.036508 -9.8399e-05
6:91830946 A G 0.031023 1.3859e-04
6:91833256 T C 0.341314 -1.2324e-04
6:91834609 G T 0.155618 -5.3829e-05
6:91838164 C T 0.156335 -3.3171e-05
6:91841370 T C 0.969980 3.9334e-05
6:91842612 G A 0.170162 9.0059e-05
6:91842836 A G 0.683997 -2.6288e-05
6:91843655 C T 0.672364 -4.6543e-06
6:91844387 G A 1.124033 1.1403e-05
6:91844821 A G 0.063925 4.2444e-05
6:91845703 A C 1.531469 7.6022e-05
6:91845890 T C 1.615158 5.8923e-05
6:91848249 A G 0.031812 -4.4046e-05
6:91849908 A C 0.020464 -1.3021e-05
6:91850001 A C 0.058177 5.8701e-05
6:91852742 G A 0.086415 1.2866e-05
6:91853686 A G 0.036661 -2.1406e-05
6:91857942 A G 0.500774 2.1154e-05
6:91862345 C A 0.210558 9.9782e-07
6:91869247 A G 0.583749 4.5317e-05
6:91873664 A G 0.037362 4.6650e-05
6:91881132 A G 0.817112 -3.3815e-05
6:91882807 G A 0.034460 2.7801e-05
6:91883959 T G 0.068576 6.1880e-05
6:91886258 T C 0.589688 -8.7040e-06
6:91886721 G T 0.051981 -2.8047e-05
6:91888200 T C 0.366695 2.8577e-04
6:91903433 T G 0.242841 -1.0361e-05
6:91904789 T C 1.183482 4.8462e-05
6:91906276 T C 1.916136 6.4554e-05
6:91909164 A C 0.185261 -7.3183e-05
6:91921911 C A 0.050432 -9.4316e-06
6:91931446 C T 0.115805 1.3922e-05
6:91933983 T C 0.504052 1.5929e-04
6:91961846 G A 0.473727 3.0007e-05
6:91968181 T C 0.385621 9.0736e-05
6:91970175 A G 1.110239 2.7257e-05
6:91970230 A T 0.026479 -6.3005e-05
6:91977107 G A 1.648268 1.6556e-06
6:91982833 C T 0.046943 -1.2530e-05
6:91988872 G C 0.367594 -7.5536e-05
6:91994780 C A 0.063789 -8.0374e-06
6:91995736 G T 0.183862 8.8541e-05
6:91997467 T G 0.047768 7.9102e-05
6:92002569 C A 0.340772 1.0520e-05
6:92004134 C A 0.028887 6.8224e-05
6:92011531 C T 0.132138 1.3585e-04
6:92012025 T C 0.987802 2.0213e-05
6:92012043 T G 0.367228 -2.3596e-05
6:92012173 A G 0.021130 -8.5477e-06
6:92016259 T C 0.127048 3.5438e-05
6:92016323 A G 0.060968 -1.5466e-05
6:92019067 C T 0.064081 2.5657e-05
6:92025490 G A 1.170775 -1.0243e-04
6:92041341 A G 0.183206 4.5472e-05
6:92045007 C G 0.070718 -9.6616e-05
6:92050842 T G 0.065425 5.5879e-05
6:92061749 G A 0.062267 6.0913e-05
6:92069561 A G 0.047151 -1.2792e-05
6:92075541 A G 0.025791 2.6103e-05
6:92086430 T G 0.877522 4.0797e-05
6:92088303 T C 0.063354 -3.2367e-05
6:92096750 T C 0.938934 4.8633e-05
6:92101703 G A 0.023739 3.1777e-05
6:92103700 C G 0.041237 3.1646e-05
6:92117843 T C 0.063175 4.2138e-05
6:92123661 G A 0.056577 1.6837e-05
6:92141818 T C 0.055713 -1.2633e-06
6:92149779 C T 0.021211 2.9810e-05
6:92172110 C T 0.957127 -4.1363e-06
6:92174153 C T 0.021088 2.2876e-05
6:92190651 C T 0.278567 -5.8283e-05
6:92192361 T C 0.158402 -9.4699e-05
6:92196691 G T 1.244892 5.5848e-06
6:92196724 A G 0.048511 5.4257e-05
6:92203823 A G 0.032016 6.7912e-05
6:92203924 A G 0.153550 7.4813e-06
6:92210128 A G 0.222986 1.4940e-05
6:92211482 G A 0.066165 5.5975e-05
6:92219164 A G 0.151239 -1.0824e-04
6:92225686 T C 0.452224 1.1909e-04
6:92226515 C T 0.039377 -7.8984e-05
6:92226787 G A 0.260459 -1.3814e-04
6:92255189 C T 1.768682 -4.0513e-05
6:92292623 C T 0.895078 -8.0693e-06
6:92304810 C T 0.207572 8.0490e-06
6:92313107 T C 0.062400 6.3170e-05
6:92315317 T G 0.940859 -6.2812e-05
6:92315536 T C 0.035681 3.8014e-05
6:92324837 A G 0.116136 8.9549e-05
6:92330487 C T 0.257901 1.4218e-05
6:92332218 T C 0.046749 -1.0720e-04
6:92338840 T C 0.046995 -4.8001e-05
6:92349020 G T 0.594846 -8.6258e-05
6:92356020 T C 0.053448 -5.2560e-05
6:92363050 G A 0.239150 -2.3101e-05
6:92369176 C T 0.022431 -1.4472e-05
6:92369485 C G 0.343303 -6.0149e-05
6:92371907 T C 0.698298 -2.9918e-05
6:92376995 A G 0.057164 1.6356e-05
6:92385302 G A 0.042529 3.2147e-05
6:92392778 C A 1.670001 -6.1375e-05
6:92393745 T G 0.086434 4.3987e-06
6:92405129 G A 0.250718 5.9266e-05
6:92413587 T G 0.084860 -1.8414e-05
6:92417950 G T 0.408689 -4.7401e-05
6:92426502 C T 0.033577 -1.6936e-05
6:92426566 T C 0.254344 -5.1537e-05
6:92450263 A G 0.086636 -2.7386e-06
6:92452573 T C 0.030101 -2.3077e-05
6:92456000 G C 1.868700 -4.7742e-05
6:92464506 A G 0.033801 8.8539e-05
6:92484947 G A 0.043532 -2.5919e-04
6:92485448 C A 0.027702 -9.1382e-06
6:92492833 G A 0.192136 -6.8805e-05
6:92500813 C T 0.223045 7.2456e-05
6:92509127 T G 0.025723 2.8915e-05
6:92519937 A C 0.619952 -3.1450e-06
6:92530474 A C 0.153612 -1.5614e-05
6:92536318 T C 0.787264 5.2577e-05
6:92539346 A G 0.029832 4.2891e-05
6:92540012 T C 1.255188 3.4996e-05
6:92542727 G T 0.061186 -3.2587e-05
6:92547691 A G 1.775832 8.3823e-06
6:92548582 G A 0.348152 -1.3967e-05
6:92562371 G A 1.225119 1.7418e-05
6:92568355 A G 0.021909 -2.7688e-06
6:92569905 A G 0.081725 2.7625e-06
6:92572325 G C 0.066035 1.6765e-05
6:92586000 A C 0.040406 -6.8586e-05
6:92606180 A G 0.417530 -3.9060e-05
6:92610764 G C 0.885756 3.7927e-05
6:92618158 G A 0.749795 5.9642e-05
6:92627946 T G 0.494581 -4.6979e-05
6:92639443 C T 0.454535 2.8379e-05
6:92643232 T C 0.788555 -2.8184e-05
6:92645170 G A 0.701852 -2.7732e-05
6:92646322 C T 0.248573 -6.0793e-05
6:92647023 G A 0.038349 -9.7747e-06
6:92651846 G A 0.038975 -2.1321e-05
6:92656547 A G 0.049465 -4.4311e-05
6:92687758 C G 0.028271 -1.0319e-05
6:92689195 A C 1.480754 -1.6435e-06
6:92689878 A G 0.135896 3.4593e-05
6:92690020 T G 0.080232 1.2525e-05
6:92692264 A G 0.046495 -3.1351e-05
6:92707054 T C 0.977844 1.2236e-05
6:92712489 A G 0.046628 -2.2080e-05
6:92717808 A G 0.143313 -3.4651e-05
6:92717883 C T 0.058790 -1.5649e-05
6:92719059 A G 0.078180 2.4679e-05
6:92727088 A C 1.952034 5.3118e-07
6:92727792 C T 0.035577 6.0714e-05
6:92732274 C G 0.311238 -5.5444e-05
6:92740860 A G 1.241659 3.3111e-05
6:92742333 T G 0.029832 -3.7119e-05
6:92745176 G A 0.021042 -5.9211e-05
6:92748810 G C 0.923020 -2.7560e-05
6:92749256 G A 0.560210 6.3640e-05
6:92749573 T C 0.323702 1.1575e-04
6:92760762 G T 0.205641 3.4691e-05
6:92766437 A C 0.284935 1.7016e-04
6:92767597 A G 0.076223 -3.9706e-05
6:92768468 A C 1.144770 -8.3511e-05
6:92770589 A C 0.048956 -7.0388e-05
6:92779640 A C 0.039121 -1.4292e-05
6:92785995 G A 0.274568 -5.4734e-05
6:92786692 A C 0.139772 1.0042e-04
6:92800228 T G 0.143511 -4.8612e-05
6:92806166 C G 0.086837 -4.0150e-05
6:92812679 T C 0.152862 -2.2017e-05
6:92827234 A G 0.706217 -4.1211e-05
6:92834715 A G 0.259358 -4.4628e-05
6:92835524 A G 0.026401 -1.2929e-04
6:92842090 G A 0.116032 1.6275e-06
6:92842585 G A 0.040241 -6.4705e-06
6:92848953 G A 0.081186 -4.5399e-05
6:92863774 A G 0.030396 -1.4749e-05
6:92866175 G A 0.978231 1.1251e-04
6:92868776 T C 0.080761 -7.6784e-05
6:92877100 C T 0.129648 5.8349e-05
6:92882191 A G 0.066376 3.2257e-04
6:92889890 C A 0.542044 2.0868e-05
6:92897624 T C 1.775378 -1.7524e-05
6:92913129 G A 0.629949 -2.1560e-05
6:92913151 G T 0.046359 3.0567e-05
6:92914849 A G 0.052351 -1.8158e-04
6:92919416 T C 1.336857 -3.9053e-05
6:92926201 A G 0.044571 5.3613e-05
6:92931627 G T 1.965920 -5.8456e-05
6:92941336 A G 0.028988 -9.2411e-05
6:92941484 A G 0.329678 6.1873e-05
6:92951298 T C 0.080563 -4.9339e-05
6:92955125 T C 0.519580 -2.3172e-05
6:92956282 T C 0.247667 2.1206e-06
6:92958861 C T 0.353219 6.0237e-05
6:92961385 T C 1.447706 1.1329e-04
6:92973406 A C 0.721732 1.4457e-05
6:92980708 C T 0.053110 -1.5240e-04
6:92996464 A G 0.025813 -6.3821e-05
6:93000877 C A 0.125770 -1.1662e-05
6:93022911 T C 0.037751 9.4655e-05
6:93031636 C T 1.720002 -8.3412e-06
6:93044978 C T 0.767614 3.7689e-05
6:93045059 A C 0.209335 6.2213e-05
6:93045432 G A 0.045567 -4.4452e-05
6:93046453 T G 0.037628 -6.7373e-05
6:93070722 T G 0.050355 7.5751e-05
6:93072687 C T 0.161333 2.1226e-05
6:93075052 T C 0.023577 -8.9430e-05
6:93086237 A G 0.028277 -9.6284e-05
6:93088508 G A 0.049131 6.7347e-06
6:93095007 A G 0.127668 1.4532e-05
6:93099270 G A 0.251280 -1.2484e-04
6:93106573 C T 0.042208 3.8095e-05
6:93109317 T C 1.308015 -3.5241e-05
6:93122601 G A 1.946818 -1.3277e-05
6:93126584 G A 0.114143 1.1714e-05
6:93148051 A G 0.207514 1.2234e-05
6:93158036 T C 0.034538 -4.7650e-06
6:93159532 G T 1.310599 4.7131e-05
6:93172063 C T 1.886019 3.5938e-05
6:93178825 T A 0.037151 9.1807e-05
6:93197211 G A 0.638228 -9.8737e-05
6:93197329 T C 1.318830 1.6339e-05
6:93198877 C A 0.126669 -1.3169e-06
6:93199648 C T 0.149600 -2.2447e-05
6:93200633 A G 0.067554 6.3069e-07
6:93227620 G A 0.067070 -1.0940e-04
6:93232516 A G 0.056255 -3.2678e-05
6:93242416 T C 0.033684 -6.8969e-06
6:93243328 A G 1.881566 -5.7618e-05
6:93248208 T C 0.766692 7.3752e-05
6:93264563 A G 0.053854 -2.0156e-05
6:93281287 C T 1.900148 -2.6033e-05
6:93293303 G A 0.513549 -6.4921e-05
6:93299459 C A 0.869427 4.9694e-05
6:93320829 C T 0.034489 -2.5273e-05
6:93344131 G A 0.069391 9.6175e-06
6:93346077 A G 0.026563 -2.4058e-05
6:93350026 G A 1.970168 -1.2566e-05
6:93355919 T G 0.033172 -7.3134e-05
6:93358526 G A 1.972148 -3.2175e-05
6:93369655 T G 0.894331 1.7222e-05
6:93376967 C T 1.897668 7.0192e-05
6:93377625 A G 0.786485 5.5979e-06
6:93380886 C T 0.031039 7.8329e-05
6:93381046 C A 0.030883 -2.9529e-05
6:93387541 G A 0.657369 4.7956e-05
6:93392046 G T 0.067203 -1.4089e-05
6:93392369 A G 0.048141 3.9003e-06
6:93392717 T A 0.092166 -3.2412e-06
6:93392975 G A 0.045606 3.8061e-06
6:93394322 T C 0.319285 2.4385e-05
6:93400636 C T 0.144965 -7.6420e-06
6:93406390 C A 0.072591 -9.8998e-05
6:93409378 C T 1.550694 -3.1796e-05
6:93410093 C T 0.176566 -1.5545e-04
6:93418004 C T 0.032711 -1.6430e-04
6:93423396 C T 0.055158 3.0576e-06
6:93432473 A C 0.045742 -1.5058e-04
6:93437809 G T 0.055035 -1.6917e-05
6:93437869 G A 0.048524 7.9379e-05
6:93452220 T C 0.110184 3.9400e-05
6:93463158 G A 1.611370 -7.4461e-05
6:93467158 G T 0.457648 -3.0144e-06
6:93471818 C G 0.110739 3.5980e-06
6:93474393 A G 0.038702 -1.4478e-04
6:93474577 G A 0.022779 -3.0191e-05
6:93474970 C A 0.036612 -5.3417e-06
6:93475558 T C 0.685328 2.5766e-05
6:93486616 A G 0.145591 5.7978e-07
6:93487870 T C 0.099502 -7.1828e-06
6:93504060 A G 0.049754 8.0869e-06
6:93510237 A C 0.021266 2.7184e-05
6:93510856 T C 0.284977 -4.7082e-05
6:93515983 C T 1.955455 2.0278e-05
6:93522671 G A 0.412811 1.6795e-06
6:93522975 T C 0.036722 3.9396e-05
6:93529936 A G 0.312608 1.4674e-05
6:93532022 C A 0.330434 1.1076e-05
6:93535864 A C 0.066171 3.2883e-04
6:93544104 G T 0.718074 -3.5834e-05
6:93544196 A G 0.049874 -1.4455e-05
6:93548292 T C 0.088447 9.4901e-06
6:93558251 G T 0.044515 -3.5896e-05
6:93561150 T C 1.485477 2.0329e-05
6:93566035 G T 1.552385 -8.3580e-06
6:93570222 A G 1.530700 -1.7164e-05
6:93582923 A G 0.253282 4.9898e-06
6:93615450 C T 0.089492 -4.7408e-05
6:93617431 G A 1.098583 -6.4015e-05
6:93626296 C A 0.045648 -6.3640e-05
6:93649233 C G 0.633152 -1.0975e-04
6:93656050 T C 0.168065 5.2912e-06
6:93656473 A G 0.296113 5.7831e-05
6:93658744 C T 0.428826 -7.1265e-05
6:93658781 T C 1.017164 -2.5647e-05
6:93678513 A G 0.025645 -7.3680e-05
6:93683668 C T 0.092293 8.4927e-05
6:93696860 T G 0.056960 -4.0087e-05
6:93697622 C T 0.038783 2.3223e-06
6:93699120 T C 0.026628 -4.1850e-05
6:93699439 T C 0.733027 4.3192e-06
6:93704200 A G 1.151330 2.4174e-06
6:93706844 A G 0.110937 -1.8529e-05
6:93713733 A G 0.130629 -1.2949e-05
6:93717031 A C 0.252555 -9.5685e-06
6:93717890 C T 0.954939 1.3998e-05
6:93720390 T C 0.115867 3.7916e-05
6:93723817 C G 0.126844 1.9474e-05
6:93726326 A G 0.131167 -3.9309e-06
6:93726902 T C 0.211737 1.2894e-05
6:93728105 T C 1.138675 -2.6010e-05
6:93735745 G T 0.093166 -1.3797e-04
6:93736107 G A 0.560240 1.7649e-06
6:93747826 G A 0.512589 3.0985e-05
6:93755507 A G 0.224807 -2.4597e-04
6:93759334 T C 0.103049 2.1397e-04
6:93765932 T C 0.066048 -5.5632e-05
6:93766609 A C 0.795544 5.4973e-05
6:93767749 A G 0.023421 1.9383e-05
6:93774886 C T 0.128590 8.7675e-05
6:93787786 G A 1.735611 1.1503e-05
6:93793730 T C 0.029381 1.5697e-04
6:93798520 G T 0.567676 -2.4493e-05
6:93808849 G C 0.107532 -1.4279e-05
6:93820610 T C 0.087363 -9.0777e-06
6:93821257 A G 0.335987 9.8325e-06
6:93821333 G A 0.076386 7.2568e-05
6:93821647 C T 0.114958 -6.4626e-05
6:93825174 A G 1.114299 -3.8683e-05
6:93829400 T C 0.143196 2.1975e-05
6:93831153 C T 0.374654 1.3056e-04
6:93834650 T C 0.144270 -5.1561e-05
6:93838215 G A 0.425804 9.1577e-05
6:93842232 T G 1.420815 -9.7217e-05
6:93844217 C G 0.088061 -5.0418e-05
6:93847884 T A 1.736023 -3.4225e-04
6:93852252 A G 0.200224 -3.7881e-05
6:93854326 A G 0.055239 3.9558e-05
6:93854804 G A 0.849439 1.1519e-05
6:93858266 A C 0.068154 1.5934e-05
6:93858756 C T 1.376962 -1.3214e-04
6:93879368 T G 0.107090 -2.6953e-04
6:93881166 T C 0.053724 -4.1459e-05
6:93896309 T G 0.495185 -1.0863e-05
6:93901016 G A 0.866622 -2.9031e-05
6:93911119 C T 0.593729 4.1736e-05
6:93913825 A G 0.333822 2.7020e-05
6:93917260 A G 0.555923 1.4896e-04
6:93919257 G A 0.052039 -4.2233e-05
6:93919749 T C 0.072663 9.8045e-05
6:93921462 T C 0.982350 2.8471e-05
6:93928248 C A 0.031068 -2.2594e-05
6:93941158 C T 0.414976 1.0099e-05
6:93952281 T C 0.141385 -7.3880e-05
6:93958870 G A 1.413233 -3.6675e-05
6:93965492 A G 0.144079 9.7535e-05
6:93982838 G T 0.244181 -2.0603e-05
6:94002543 G T 0.069225 3.6159e-04
6:94005081 T C 0.039439 -4.1626e-05
6:94006136 C T 0.609825 5.4010e-06
6:94015476 T C 1.152115 6.2896e-06
6:94034201 A G 0.529554 7.4474e-05
6:94034378 A G 0.094718 -2.0602e-05
6:94036730 A G 0.415440 -6.7923e-05
6:94052592 C A 0.413499 5.3724e-05
6:94060369 C T 0.514065 1.7518e-05
6:94060643 T C 0.341161 -2.0504e-06
6:94061954 C A 0.055389 6.4774e-05
6:94064757 T C 0.126834 -9.1801e-06
6:94079059 G A 1.825232 -4.1771e-05
6:94079134 T C 0.079878 3.3144e-05
6:94082008 G A 0.484321 -8.6782e-07
6:94083976 C T 0.024249 1.5997e-04
6:94095132 T G 0.378591 1.1888e-04
6:94103626 A G 0.201444 8.3741e-05
6:94108168 A G 0.050757 -1.4591e-06
6:94111176 T C 0.027826 -1.1794e-04
6:94113657 C T 0.226894 -1.2735e-04
6:94120639 C T 0.064217 6.9657e-06
6:94143528 G A 1.575147 1.2113e-04
6:94157379 T C 0.048044 -1.1596e-04
6:94159355 G A 0.732297 5.2847e-05
6:94161474 C T 1.930570 1.1492e-04
6:94167267 G A 0.057070 6.1348e-05
6:94176893 T C 0.266600 -1.9013e-05
6:94181980 T G 0.904510 1.0337e-04
6:94197847 G C 0.038758 4.6686e-05
6:94207313 T C 0.084980 3.2028e-06
6:94221770 G A 1.374800 -9.7923e-05
6:94239513 G C 0.097162 8.5585e-04
6:94240810 C T 0.069151 2.7187e-06
6:94242480 T C 0.233941 2.7542e-05
6:94281073 C A 0.048131 1.9158e-05
6:94295427 A G 0.136253 7.1332e-05
6:94298651 C T 0.085344 7.7926e-05
6:94301862 T C 0.027268 -1.8833e-05
6:94301967 A C 0.123527 8.1431e-06
6:94304998 C A 0.191512 -3.5842e-05
6:94317185 T C 0.058686 -1.0532e-04
6:94321462 T C 0.162242 -1.6785e-04
6:94324324 C T 0.124264 1.2195e-05
6:94327480 A G 1.307334 -7.0638e-05
6:94329838 G A 0.082354 5.3682e-05
6:94331073 A C 0.023230 2.0254e-06
6:94338653 A C 1.392275 -1.3588e-05
6:94352251 T C 0.315370 -1.1865e-04
6:94376621 C T 0.052685 -3.2196e-05
6:94402053 T G 0.026274 -1.0770e-04
6:94404112 A G 0.361759 5.0378e-05
6:94405306 T C 0.033272 1.5261e-04
6:94408163 C T 0.157406 9.7944e-05
6:94427986 A G 0.311819 5.7366e-06
6:94429650 C A 0.038005 -2.5756e-05
6:94435305 G A 0.135633 -1.4208e-05
6:94435359 T C 0.022597 7.6995e-05
6:94437488 A G 0.055470 4.9885e-05
6:94437933 A G 0.935231 -2.2925e-06
6:94440604 G A 0.020094 -1.1597e-04
6:94474220 A G 0.084873 -4.3991e-05
6:94476294 C T 0.039631 1.0024e-04
6:94478627 A G 0.096856 2.5014e-05
6:94483187 G T 0.060339 5.0631e-05
6:94487638 A C 1.605158 9.2825e-06
6:94489873 C T 0.663130 2.5918e-05
6:94491193 A G 0.124763 -1.2727e-04
6:94491308 C T 1.949532 -1.3063e-06
6:94513953 T G 0.025411 -1.1385e-04
6:94517146 G C 0.288463 -2.3460e-06
6:94527575 C T 1.118496 3.2173e-03
6:94530719 G T 0.022561 -9.4936e-05
6:94555470 G A 0.026800 -8.3325e-05
6:94558991 G A 0.092491 -1.5342e-05
6:94559476 C G 0.107798 4.1684e-05
6:94565117 A C 1.115857 1.1185e-04
6:94569931 A C 0.078417 5.8861e-06
6:94587823 T C 0.129768 -6.8930e-05
6:94596125 G A 0.047881 -1.9895e-05
6:94617690 T C 1.232643 4.4484e-05
6:94642067 T G 0.074363 6.1844e-05
6:94659146 G A 0.099946 1.3757e-05
6:94659479 T C 0.034924 4.0137e-06
6:94673969 G A 0.127532 -5.7184e-05
6:94675627 T C 0.142644 8.8956e-07
6:94678897 C G 0.134264 -1.0523e-05
6:94687156 T C 0.032766 -3.6930e-05
6:94689661 G A 0.232438 -3.5203e-05
6:94690234 C A 0.034139 -6.6257e-05
6:94692490 A G 0.046645 -5.7596e-05
6:94694440 T C 0.050014 2.3567e-05
6:94696198 A G 0.027216 1.5284e-04
6:94713504 A G 0.962836 -5.3877e-06
6:94728423 T C 0.356124 -4.1503e-05
6:94735555 G A 1.321888 1.3669e-05
6:94739501 A G 0.055366 2.2351e-05
6:94760867 A G 0.065305 -8.5209e-06
6:94761631 T C 0.178046 -1.9262e-05
6:94761913 G A 0.372333 4.6553e-05
6:94762497 A G 0.127169 -1.4534e-05
6:94770114 C T 0.153222 2.5139e-05
6:94773606 T C 0.771548 -5.5200e-06
6:94775270 G A 0.063357 7.5978e-05
6:94797076 G T 1.170694 1.4160e-05
6:94804211 A C 1.163917 1.7739e-05
6:94812626 C A 1.191126 4.5920e-05
6:94814396 C G 0.045048 -6.4543e-05
6:94815250 G A 0.118480 -4.2674e-05
6:94816472 T C 0.125825 -1.1452e-04
6:94817994 G A 1.543722 1.9324e-04
6:94838258 T C 0.867096 -2.7339e-06
6:94839570 T C 0.071098 -7.5062e-06
6:94870213 T C 0.530304 -8.0123e-06
6:94873550 C T 0.469625 5.3482e-06
6:94876241 A C 0.159837 3.4141e-05
6:94885018 G A 0.314004 6.9527e-05
6:94888007 A C 0.143391 2.7765e-05
6:94893456 G A 0.043896 8.4816e-05
6:94906112 T C 0.331872 1.0265e-04
6:94907126 G T 0.514559 -6.6627e-05
6:94925987 G A 1.231221 -3.4788e-05
6:94935813 C T 0.050215 2.8666e-05
6:94939515 G A 0.422230 -2.9563e-04
6:94941251 C T 0.093078 1.0279e-04
6:94943368 T C 1.463902 -8.1324e-06
6:94954637 T C 0.178481 2.4106e-05
6:94978659 G A 0.028225 -3.0954e-05
6:94997850 T C 0.362067 6.0566e-05
6:94997914 A G 0.038981 -5.8489e-05
6:95007028 C T 0.060300 -8.2344e-05
6:95008024 C T 1.622892 1.2884e-05
6:95010941 A G 0.122560 -8.2519e-05
6:95022980 G T 0.140992 -6.8597e-06
6:95032220 T C 0.061202 -1.5023e-04
6:95032288 A G 1.658677 9.6990e-06
6:95036360 A G 0.096727 2.2975e-05
6:95046374 G C 0.048456 -4.5640e-05
6:95051448 C T 0.720654 -1.8070e-04
6:95056983 T G 0.134468 8.8715e-06
6:95063471 A G 0.040108 -5.2773e-06
6:95064156 C T 0.026833 -1.6065e-05
6:95064160 T G 0.068962 -3.6348e-06
6:95065664 A G 0.373255 -7.8389e-05
6:95069884 A G 0.993586 9.6502e-06
6:95074520 C A 1.517441 -6.6169e-05
6:95075776 G A 1.422769 -6.3107e-05
6:95078916 T C 0.034661 7.9021e-06
6:95087732 C T 0.289726 -3.5412e-05
6:95090000 A G 0.994875 -3.3250e-05
6:95090661 T C 1.526919 -1.0235e-04
6:95090867 A C 0.435710 -1.0535e-05
6:95091128 C T 0.079972 -7.6372e-05
6:95094639 A G 0.374225 3.0327e-04
6:95096634 C T 0.356082 -2.6585e-05
6:95100786 C T 1.923303 -4.7706e-05
6:95104559 C T 0.220289 -4.0486e-05
6:95110133 G A 0.473211 -8.6980e-06
6:95122484 T C 0.063033 -1.1209e-04
6:95125448 T G 0.321268 -3.0926e-05
6:95126329 T G 0.056109 -1.1597e-04
6:95138799 A G 0.055223 -7.8147e-05
6:95144683 T C 0.118246 -1.1676e-05
6:95144838 T C 1.112267 2.1562e-05
6:95152534 C T 0.142021 3.1706e-04
6:95155956 C A 0.169811 -3.2620e-05
6:95156918 A G 0.558821 6.9529e-05
6:95164624 G A 0.062760 -1.1931e-05
6:95173764 T C 1.107369 -1.8587e-05
6:95176318 G T 0.856982 7.3546e-05
6:95176347 G A 0.325831 -1.6674e-05
6:95178476 T C 0.029355 2.8799e-05
6:95179162 C T 0.184722 6.0414e-06
6:95179912 A G 0.279758 -2.3075e-05
6:95184421 C T 0.287476 2.5230e-05
6:95188014 T G 0.396183 2.9098e-05
6:95188593 G C 0.038452 -1.5986e-04
6:95201896 C T 1.881848 3.8496e-05
6:95206098 A G 0.122907 -2.6164e-05
6:95208750 G A 0.212779 1.0065e-05
6:95216121 A C 0.044171 3.1895e-06
6:95219846 G A 0.312988 -3.9924e-06
6:95238727 G A 0.066557 1.6366e-04
6:95240426 A G 0.078641 -3.3230e-06
6:95249793 C T 0.545374 -4.8386e-05
6:95251720 G T 0.020627 1.2412e-05
6:95255735 C T 0.227965 -2.5701e-05
6:95262655 T C 0.023541 -5.3753e-06
6:95273200 A G 0.027787 2.7732e-05
6:95274448 T G 0.158870 1.2045e-04
6:95296005 C T 0.778218 -4.0886e-05
6:95304525 C A 1.030828 -3.2396e-05
6:95308550 C G 0.030981 -1.2028e-04
6:95314317 T C 0.035184 -5.6324e-05
6:95315653 T C 0.042224 -7.3655e-06
6:95338868 G A 1.919924 4.4206e-05
6:95346584 T C 0.138110 6.6291e-06
6:95347041 A G 1.575358 4.0104e-05
6:95349269 A G 0.021263 -1.7515e-05
6:95351464 G A 0.099907 -2.2773e-05
6:95352036 T C 1.894234 7.7011e-06
6:95352253 T C 0.039202 -6.6787e-05
6:95352295 G C 1.805735 2.7775e-05
6:95352842 C T 0.035388 -4.0781e-05
6:95354594 C T 0.033568 -7.3358e-05
6:95355112 A C 1.301702 -2.9707e-05
6:95367184 G A 0.655652 -3.2006e-05
6:95367561 A G 0.119009 -1.5330e-05
6:95395286 C T 1.489258 -4.1013e-05
6:95399141 G T 0.188471 -1.6858e-05
6:95399842 T C 0.033068 -5.8227e-05
6:95409772 T C 0.075373 7.4377e-05
6:95418039 C T 0.144942 1.3199e-04
6:95422214 G T 0.203483 6.6996e-06
6:95443116 T C 0.046349 4.2816e-05
6:95446945 G A 0.054551 3.8094e-05
6:95458317 A G 0.190750 -2.6130e-05
6:95460675 A G 1.748594 -8.6271e-06
6:95461515 A G 0.077171 5.4488e-07
6:95462844 T C 0.043269 -2.1771e-05
6:95502902 T C 0.077882 -7.4801e-06
6:95503789 T C 0.049988 1.1886e-04
6:95508192 G A 0.019994 -1.2136e-04
6:95511427 G A 0.113657 -4.1871e-05
6:95540600 A G 0.122063 -6.2130e-05
6:95547224 G A 0.055447 2.5401e-05
6:95549210 G A 0.046022 3.0966e-05
6:95552683 T C 0.206712 -2.7207e-05
6:95570686 T C 0.156909 6.6759e-05
6:95590492 T G 0.021039 1.4007e-05
6:95602831 A G 0.046865 -2.0217e-04
6:95605107 G A 0.145471 -1.6289e-04
6:95607788 G A 0.061783 1.4568e-04
6:95610154 C T 0.040436 8.6800e-05
6:95610595 C T 0.043399 -8.5011e-05
6:95625099 A G 0.224762 2.8923e-05
6:95629943 C T 0.086993 2.3237e-05
6:95642585 A G 0.225800 1.1650e-05
6:95642957 A G 1.524137 -4.2725e-07
6:95643856 T C 0.036372 -1.3424e-05
6:95649304 T C 0.037625 -5.8209e-05
6:95661696 G A 0.072189 2.4442e-05
6:95673164 A G 0.209990 2.6674e-05
6:95673667 C A 0.147665 -2.6209e-05
6:95676656 C A 0.067742 7.4398e-06
6:95837087 A C 0.109898 -5.3997e-05
6:95840126 T C 0.036528 6.5852e-05
6:95841494 G A 0.424509 4.9222e-05
6:95846914 G T 0.598948 -4.8896e-05
6:95852609 C G 0.658281 1.1761e-04
6:95857746 C T 0.060167 -3.5053e-05
6:95863236 T C 0.073867 -4.9916e-05
6:95869966 G A 0.067826 3.1735e-05
6:95879618 A G 0.064474 -1.6273e-04
6:95888410 G C 0.077609 1.3109e-05
6:95891476 C T 1.111894 -2.7332e-05
6:95895900 C T 0.058352 -3.8672e-05
6:95906664 G T 0.221299 3.9795e-05
6:95914740 A G 0.263750 -2.2153e-05
6:95947679 T C 0.143089 -6.2340e-05
6:95948860 T G 0.307931 5.0643e-05
6:95957753 A G 0.029001 -2.7736e-05
6:95961558 T C 0.093595 1.5716e-05
6:95980131 T C 0.479764 7.6527e-05
6:95992558 A C 0.055395 3.8033e-05
6:95998994 A G 1.578646 2.7242e-05
6:96007746 T C 0.167718 -2.4011e-05
6:96010624 T C 0.045389 -6.5344e-05
6:96016052 A C 0.096402 2.5951e-05
6:96017832 T G 0.057463 -3.2965e-05
6:96034330 A G 0.047589 -4.3795e-06
6:96034560 T C 0.230867 3.0884e-05
6:96035410 G A 0.048157 3.9741e-05
6:96049047 C T 0.028283 -2.6696e-05
6:96054262 A G 0.105000 -1.0898e-05
6:96061381 A G 1.170516 -4.1657e-05
6:96061760 C A 0.036119 -1.2163e-05
6:96065726 C T 0.045220 -1.8654e-04
6:96083087 G T 1.700836 2.9668e-06
6:96085046 C T 1.804862 5.7044e-06
6:96097529 G A 1.658719 -6.7985e-05
6:96098230 C G 0.601639 1.3562e-05
6:96111372 A G 0.782729 -1.2030e-04
6:96128317 A G 0.073838 1.2246e-04
6:96135871 A G 0.049809 -1.3090e-05
6:96138889 C T 0.120216 5.7519e-06
6:96143676 T C 0.593606 8.5066e-06
6:96147741 T C 0.053101 4.7611e-05
6:96162230 C T 0.155488 3.0825e-05
6:96164231 G T 0.056087 -8.5325e-05
6:96178817 C T 0.024019 3.8004e-05
6:96179855 C G 0.600253 4.6898e-06
6:96196122 G A 0.125828 -6.3051e-07
6:96197510 G A 0.930891 6.1533e-05
6:96214674 A G 1.887661 -5.9054e-05
6:96227825 T C 1.125276 2.4895e-05
6:96236297 C T 0.040978 1.3245e-05
6:96250211 G C 0.054071 6.6436e-05
6:96267909 C T 0.023545 6.4109e-05
6:96276408 C T 0.720820 1.0717e-05
6:96279117 T C 0.074714 4.1604e-07
6:96282103 C T 0.342057 -4.1258e-05
6:96283354 T C 0.116461 -2.3752e-05
6:96284385 G A 0.073782 -1.7725e-06
6:96287987 C T 0.578805 5.9277e-05
6:96305056 C T 0.342936 1.3628e-05
6:96305092 A G 0.075837 5.5842e-05
6:96309043 C T 1.430013 -2.8395e-05
6:96316201 G T 0.360366 -8.8556e-06
6:96321958 G A 1.632704 4.0342e-05
6:96322694 A G 0.023762 -1.7416e-05
6:96325624 C A 0.096918 1.3558e-05
6:96340520 A G 0.239371 -4.2763e-05
6:96356615 G T 0.023847 -2.0686e-05
6:96360399 A G 1.329622 1.4171e-04
6:96366305 T C 1.895675 -3.8321e-05
6:96373191 C A 1.153631 1.8984e-05
6:96377858 T C 0.044253 -3.8425e-05
6:96378813 G T 0.047949 -6.3824e-06
6:96380202 C T 0.031915 -5.7736e-05
6:96384930 T C 0.194252 -2.8903e-05
6:96389838 A G 0.721495 1.0724e-05
6:96395475 T C 0.241890 -1.2348e-04
6:96400576 T C 1.896363 5.7893e-05
6:96401487 C T 0.097898 -5.5017e-05
6:96412852 C T 0.134215 -3.9227e-05
6:96421771 C A 0.145270 2.5250e-04
6:96422147 A G 0.136747 -3.5896e-05
6:96434919 T C 0.224827 -8.1167e-05
6:96435792 G A 0.030640 8.8254e-05
6:96441816 C A 1.258807 -4.2871e-06
6:96444751 C T 0.144410 -9.1506e-06
6:96456492 T C 0.737162 5.0124e-05
6:96456644 T C 0.252166 -2.4718e-05
6:96459651 T C 0.100015 1.3782e-05
6:96461196 A G 0.027907 2.4031e-04
6:96464628 T G 0.129067 -2.5953e-05
6:96469463 G C 0.125562 -1.4125e-05
6:96474372 G A 0.178159 -2.5765e-05
6:96478680 C T 0.250420 6.5778e-05
6:96484659 C T 0.908372 1.5799e-04
6:96487659 T C 0.093624 -1.9750e-05
6:96488054 T C 0.497444 5.5607e-05
6:96489692 T C 1.277005 -8.8531e-05
6:96489929 C T 0.080965 3.6749e-05
6:96490089 C T 1.392590 -9.3577e-06
6:96496813 T C 0.038699 3.6779e-05
6:96508710 A G 0.082510 2.0063e-05
6:96511824 T C 0.050098 -1.2191e-05
6:96531901 T C 0.103367 5.8115e-04
6:96533675 T C 1.486012 -3.1531e-05
6:96534031 C T 0.074656 -1.8773e-04
6:96543205 A C 0.056580 8.8419e-05
6:96546119 T C 0.025077 -8.8224e-05
6:96547915 A G 1.971596 3.4636e-06
6:96551023 G A 0.305227 -1.1003e-04
6:96554687 A G 0.399922 3.5076e-05
6:96554697 C A 0.085133 -7.4966e-06
6:96569132 A C 0.045236 5.0459e-05
6:96573521 T C 0.024217 -7.3661e-05
6:96583477 G A 0.889197 -8.4716e-06
6:96615492 C T 0.028537 -1.2017e-04
6:96618915 C A 0.377900 5.1530e-05
6:96620036 G A 0.041120 5.7834e-06
6:96622433 C T 0.195440 1.1672e-04
6:96648218 G A 0.049225 3.4153e-05
6:96655096 G C 0.829682 -1.4849e-04
6:96656753 C T 0.085681 -6.0922e-05
6:96662601 G T 0.441753 2.6496e-05
6:96662788 G A 0.048868 -1.4939e-05
6:96664121 T C 0.265395 9.1532e-05
6:96664250 C T 0.038865 -4.1386e-05
6:96672022 T C 0.031789 -1.3768e-04
6:96695883 G A 0.027014 1.5419e-04
6:96712034 T G 0.051218 1.4908e-05
6:96731277 G C 0.074529 -9.1199e-05
6:96731978 A G 0.060747 -9.2028e-05
6:96733160 A C 0.130148 1.8579e-05
6:96747385 C T 0.065240 1.0146e-05
6:96749494 A C 0.297869 1.2575e-04
6:96756614 G A 0.466658 -3.3422e-05
6:96766562 G A 0.042302 3.4234e-05
6:96796050 G A 1.727061 1.3798e-05
6:96815813 A G 0.032983 -3.9313e-05
6:96823033 T C 0.031834 8.1786e-06
6:96824353 T C 0.088073 -1.2885e-06
6:96824422 C T 0.168140 -2.0100e-04
6:96829300 T C 0.048524 -1.9375e-05
6:96835316 A G 0.038160 4.2904e-05
6:96842475 C T 1.940496 2.8954e-06
6:96845494 G A 0.427693 -1.0220e-05
6:96848669 A G 1.671183 -8.1375e-05
6:96849408 T C 0.064857 -2.1297e-05
6:96883069 A C 0.068102 -1.3881e-04
6:96883285 A G 0.372651 4.2817e-05
6:96900650 A C 0.233370 -1.2078e-04
6:96907225 G A 0.133433 -4.1160e-05
6:96912845 G A 0.020458 8.3441e-05
6:96914255 G C 0.041439 1.1223e-04
6:96927848 T C 0.026628 1.5198e-05
6:96950298 T C 0.131713 1.0475e-06
6:96955422 C A 0.051169 2.7624e-05
6:96963525 C T 0.082121 3.1594e-05
6:96963619 G A 1.330181 1.4357e-05
6:96979991 T C 0.074581 -4.8077e-05
6:96987884 G T 0.380340 5.6182e-05
6:97021093 G T 0.083906 -1.2094e-05
6:97037677 G C 0.131865 3.4079e-05
6:97043152 A G 0.067917 2.0554e-05
6:97051593 A G 0.068060 -5.8999e-06
6:97058553 G A 0.642396 -3.6740e-06
6:97058574 A G 0.772054 -2.5072e-05
6:97062624 T C 0.045317 -2.3536e-05
6:97063522 G C 0.636524 -9.9286e-08
6:97071980 T C 0.082783 6.9667e-05
6:97073585 T C 0.090161 -1.0027e-05
6:97080198 G A 1.006323 1.5683e-04
6:97082880 C A 0.731015 -1.4755e-05
6:97083039 G C 0.037232 -1.7968e-05
6:97083651 C T 0.221107 -1.2506e-04
6:97085238 T C 0.424492 -1.9399e-04
6:97093037 T C 1.216187 4.1103e-05
6:97093259 G A 1.949058 -8.0242e-06
6:97094444 A G 1.062568 -3.9355e-05
6:97094563 C G 1.544696 -1.4443e-05
6:97094864 A C 0.047119 -1.4194e-04
6:97099999 T C 0.691903 -6.9963e-05
6:97106681 A G 1.844081 -7.9500e-05
6:97114789 C T 0.116808 3.7440e-05
6:97119398 C T 0.676194 2.9624e-05
6:97123024 T C 0.148474 5.5860e-05
6:97124128 G A 0.110408 -3.6085e-05
6:97125455 T C 0.115873 -4.1692e-05
6:97126816 C T 0.109476 -1.8035e-05
6:97130191 G A 0.189630 2.2823e-05
6:97136981 G T 0.232672 4.3233e-05
6:97158395 T C 1.299411 1.2279e-05
6:97159223 A G 0.746224 4.2714e-05
6:97162207 C T 0.159782 1.9915e-05
6:97162778 A G 0.070926 -2.2169e-05
6:97164172 G T 0.395531 -4.2916e-05
6:97192220 A C 0.080079 1.8689e-05
6:97207918 G A 0.951791 -1.4831e-05
6:97224125 A G 0.249050 -4.1571e-05
6:97227424 C A 0.535082 -2.0563e-05
6:97238839 C G 0.028439 1.0252e-04
6:97238958 C T 0.040199 2.1925e-06
6:97243595 T C 0.461695 -3.6125e-05
6:97244203 T C 0.073380 -1.6717e-06
6:97247547 T C 0.080462 3.6859e-05
6:97247566 A T 0.260361 -4.3101e-05
6:97248131 C T 0.024181 1.7174e-04
6:97255731 T C 0.040984 7.8991e-05
6:97258008 G A 0.286425 -5.3937e-05
6:97290401 T C 0.528421 2.1438e-04
6:97312559 G T 0.137201 -3.1225e-05
6:97319241 A G 0.043321 -5.3653e-05
6:97334326 A G 0.094338 1.4083e-04
6:97336644 T A 0.598698 2.5740e-04
6:97343877 G A 1.739661 5.5359e-05
6:97351783 C T 0.028725 -5.0173e-05
6:97359853 C T 0.023350 -2.6491e-05
6:97360003 G C 0.522878 -1.8213e-05
6:97360303 G C 0.325331 -1.7785e-04
6:97361279 T G 0.571200 4.0801e-06
6:97364388 G C 0.081975 -3.9619e-05
6:97369078 A G 0.499596 -1.8393e-05
6:97370194 G A 1.126941 2.7062e-05
6:97374341 A C 0.293406 -8.3107e-05
6:97386112 A G 0.067573 3.0191e-05
6:97390439 T G 0.111320 -5.0898e-05
6:97396617 C T 0.161460 1.5285e-04
6:97407638 A G 0.078395 4.8230e-05
6:97413253 C T 0.135672 8.4749e-06
6:97414756 G A 0.301816 -9.6513e-06
6:97414949 T C 0.076765 2.0886e-05
6:97418472 T G 0.020770 -5.1341e-05
6:97422915 G A 0.756630 -8.3884e-06
6:97438289 G A 0.463454 3.7186e-06
6:97438829 C T 0.245116 3.0207e-05
6:97441464 G A 0.075957 -2.9830e-05
6:97459553 T C 0.051523 -2.1640e-05
6:97459616 T G 0.075032 -4.5198e-05
6:97463090 A G 0.142414 2.3626e-05
6:97465639 T C 0.095665 2.2558e-05
6:97480226 A G 0.024973 -5.8840e-05
6:97483733 C T 0.299557 7.2930e-06
6:97494694 T C 0.323316 -1.0772e-06
6:97495802 A G 0.088635 8.2092e-06
6:97496648 A G 0.052425 4.2298e-05
6:97505745 C T 0.042662 1.1170e-05
6:97511553 A G 0.039017 1.8969e-05
6:97517414 T C 0.135387 2.5200e-05
6:97524233 A G 0.090722 -9.3016e-05
6:97524571 A G 0.053269 -1.9443e-05
6:97529500 G A 0.137042 -1.9584e-04
6:97533589 T G 0.182133 1.6616e-05
6:97537182 G A 0.740879 2.2069e-05
6:97541325 G A 0.309395 8.0254e-07
6:97545709 C A 0.045135 2.0505e-05
6:97550063 G T 1.472474 -3.4170e-04
6:97550547 T C 0.092085 -1.4685e-06
6:97551806 A G 1.443503 -3.8170e-04
6:97552559 T C 0.080118 2.5064e-05
6:97554044 T C 0.042185 -4.6542e-05
6:97562868 A G 0.030581 1.7495e-05
6:97573178 T C 0.065717 -1.4716e-05
6:97573678 C A 1.009403 7.5764e-06
6:97577849 G A 0.148282 -2.1722e-04
6:97585714 C A 0.074266 1.6470e-05
6:97591544 T A 0.137023 6.1030e-05
6:97591599 G A 0.029608 3.4279e-05
6:97599612 C T 0.365800 -5.0864e-04
6:97599674 A G 0.039786 7.2278e-06
6:97613299 A G 0.073081 4.5029e-05
6:97626374 G A 0.936899 -4.5806e-06
6:97635044 C A 0.060222 -4.7434e-05
6:97637774 C T 0.032613 -1.2697e-04
6:97640878 G A 0.070024 1.7811e-05
6:97643592 A G 0.045989 -2.7696e-05
6:97648817 T C 0.073409 4.5573e-05
6:97649270 C T 0.026245 -2.7547e-04
6:97654656 G A 0.020471 -1.3963e-05
6:97655800 A G 0.040686 -4.7038e-05
6:97658270 T C 0.062059 -5.3139e-06
6:97658939 C A 0.081491 4.6072e-05
6:97686121 T C 1.510430 9.3696e-05
6:97686189 A G 0.077174 -5.1150e-06
6:97707240 C T 0.068158 -1.0435e-05
6:97740064 T C 0.153940 4.9931e-05
6:97752009 C T 0.635862 -8.1149e-05
6:97757175 A G 0.093027 3.1082e-05
6:97757667 C T 0.040082 8.1589e-05
6:97759950 C A 0.028864 4.3610e-05
6:97762108 T C 0.586089 -1.4931e-04
6:97773076 G A 0.103712 -2.4126e-05
6:97787669 T C 0.737828 -1.2659e-04
6:97793739 T C 0.096671 3.6611e-05
6:97794592 A G 0.046797 -3.1262e-04
6:97814223 G A 0.041997 -6.9044e-05
6:97816312 C A 0.052802 2.8046e-05
6:97838081 G T 0.114900 -1.0219e-04
6:97862719 T G 0.050484 2.0075e-06
6:97872694 A C 0.537996 -1.4696e-04
6:97885074 A G 1.495996 -2.5057e-05
6:97898150 A G 0.033662 -7.3624e-05
6:97898997 C T 0.026544 -6.5586e-06
6:97899195 T C 0.029481 -3.1731e-04
6:97907983 A G 0.025057 2.4733e-05
6:97920342 G A 0.148123 5.9670e-06
6:97922184 C T 0.740921 -1.6207e-04
6:97922805 G A 0.102731 -6.5821e-05
6:97938281 G C 0.024093 -2.3735e-06
6:97949475 A G 0.026521 3.6886e-06
6:97953945 C T 0.045583 -1.3951e-04
6:97954709 C T 0.077784 -5.1885e-05
6:97956634 G A 0.020075 9.2064e-05
6:97987029 T G 0.033269 1.6687e-05
6:97988774 G T 1.821769 5.0878e-06
6:97995198 G T 1.204106 1.1758e-04
6:98002458 A C 0.074967 2.4860e-05
6:98003468 A C 0.194008 3.7083e-06
6:98012083 G A 0.470783 -7.8674e-05
6:98027362 A C 0.035379 -3.9792e-06
6:98039156 T G 0.020461 1.2126e-06
6:98053608 A G 0.136815 -1.6118e-05
6:98067896 T C 0.120495 1.7859e-05
6:98068593 G A 1.696048 -2.0754e-05
6:98073606 C G 0.255340 -7.3773e-05
6:98076731 A G 0.041893 -1.0990e-04
6:98077210 T C 0.037323 5.8668e-05
6:98078369 C T 0.051520 -2.0223e-04
6:98080454 T C 0.126844 -6.9278e-06
6:98086580 G A 0.078326 -2.3377e-05
6:98091323 A G 0.064814 7.6240e-05
6:98092675 C T 0.037677 -6.8849e-05
6:98093921 A G 0.146533 1.9910e-05
6:98111169 G C 0.255772 -4.4107e-05
6:98112461 G A 0.312897 -2.9533e-05
6:98116781 T C 0.060689 7.4272e-05
6:98125184 C T 0.077703 -4.4199e-04
6:98136753 T C 0.322089 -3.8431e-05
6:98153333 C T 0.035823 4.3888e-05
6:98155336 C A 0.035921 6.2997e-05
6:98155777 C T 0.071692 -4.5691e-05
6:98157640 G A 0.050540 3.8399e-05
6:98161552 G A 0.183969 1.4341e-05
6:98164526 A G 0.190029 1.4275e-05
6:98170251 G A 0.101835 4.5324e-05
6:98170442 T C 0.051445 -4.3679e-05
6:98172331 C T 0.698723 -2.4361e-05
6:98173609 T C 0.181113 -5.5831e-05
6:98180949 G A 0.029468 -1.0925e-05
6:98182786 A C 0.020906 -3.0647e-06
6:98183112 C T 0.524056 -3.1684e-05
6:98188959 G A 0.659203 -3.7957e-05
6:98195269 G T 0.218540 6.0390e-06
6:98199741 C T 0.461900 -4.1805e-05
6:98204209 C T 0.235671 -1.0226e-07
6:98204498 T C 0.220565 -7.9143e-05
6:98206884 G A 0.090440 -5.0262e-05
6:98210879 C T 0.906487 -1.7379e-06
6:98212373 G T 0.022649 -4.6963e-05
6:98235899 T C 0.110966 6.8349e-06
6:98240442 C A 1.372895 7.4442e-05
6:98242041 C T 0.302468 1.6098e-04
6:98249040 T C 0.067453 -2.2423e-05
6:98254219 T C 0.126701 -7.5342e-06
6:98262706 T A 0.040001 3.2656e-05
6:98264449 A G 0.201603 -1.6650e-05
6:98274551 A G 1.122735 -1.2137e-05
6:98275801 A G 0.088726 -2.3702e-06
6:98300414 T C 0.120388 5.3566e-05
6:98320402 T C 0.810296 1.7526e-05
6:98323023 A C 0.029952 -9.5947e-08
6:98323549 G C 0.267171 -1.4874e-04
6:98331937 C A 0.931008 -7.2896e-05
6:98333182 T C 0.035726 1.2328e-04
6:98339842 T C 0.028981 -1.4688e-04
6:98342812 T G 1.759863 -6.4432e-05
6:98344339 G A 0.071653 1.5385e-04
6:98349189 G T 0.468771 2.1065e-05
6:98361770 C T 0.997368 2.1851e-05
6:98364895 G A 1.257236 2.8652e-03
6:98368653 T C 0.032094 -5.2422e-05
6:98376615 G A 0.032766 -2.6415e-05
6:98384748 A C 0.107996 -2.3651e-04
6:98398543 A G 0.069154 2.4629e-05
6:98406902 C G 0.077181 1.1250e-04
6:98441875 G A 0.042373 6.6634e-06
6:98445008 A C 1.114341 5.8947e-05
6:98464608 G C 0.369831 -4.4457e-05
6:98466195 G T 1.073192 -8.3501e-06
6:98475302 A G 0.256538 -6.5943e-05
6:98487682 A C 0.049582 -1.9541e-05
6:98488771 G A 0.863656 -5.8422e-07
6:98490287 C T 0.035213 -3.2626e-04
6:98495694 T G 0.161593 -3.3153e-05
6:98498099 C G 0.159889 -3.0837e-05
6:98499780 T C 0.180172 -1.8490e-05
6:98506686 T C 0.048349 -5.2242e-05
6:98513212 A G 0.241929 1.3416e-04
6:98519420 A C 0.061114 4.2310e-05
6:98537993 A G 0.893932 9.3760e-06
6:98541063 T C 0.036856 3.8819e-05
6:98545611 T G 0.788299 -5.8414e-05
6:98545963 G T 0.068138 3.4210e-05
6:98550406 A G 0.086171 -9.8602e-06
6:98556261 T C 0.026294 -5.2098e-06
6:98565211 T C 0.967377 -4.4283e-05
6:98572976 T C 1.034548 -3.4610e-05
6:98591837 C A 0.107840 1.2930e-04
6:98596926 A G 0.112267 -1.4591e-04
6:98615152 A G 0.045028 -1.0970e-04
6:98628526 A C 0.065717 2.4552e-05
6:98651922 C T 0.809812 7.1929e-06
6:98652002 C T 0.047502 -8.4288e-06
6:98659528 T C 0.088888 7.8715e-05
6:98662128 A G 0.104916 -1.2050e-05
6:98675583 C T 0.022172 -9.7279e-05
6:98694803 A G 0.103705 -4.6291e-05
6:98695182 C T 0.062650 4.8481e-05
6:98698203 T C 0.069803 -3.7542e-05
6:98712579 C A 0.084273 8.5598e-05
6:98713992 C G 0.169659 -1.1027e-04
6:98715160 A G 0.057989 2.1592e-05
6:98724217 A G 0.066872 3.4140e-05
6:98726381 G A 0.536990 -2.3901e-05
6:98727422 T C 0.066194 -6.6207e-06
6:98728844 C A 0.189610 8.0838e-06
6:98739774 A G 1.762846 -4.4197e-05
6:98740230 T G 1.749220 -2.9353e-05
6:98750290 C T 0.088239 -2.1374e-05
6:98755332 C T 0.043740 -6.6644e-05
6:98756333 C T 1.180905 -1.0939e-05
6:98763376 C T 0.025353 -1.3173e-04
6:98763844 A C 0.099141 -1.4009e-05
6:98766744 A G 0.021007 -1.2916e-04
6:98780531 C T 1.009757 2.1916e-05
6:98780601 T G 0.237044 3.6006e-05
6:98781210 T G 0.063007 -3.6325e-05
6:98785917 A G 0.092569 -3.2157e-05
6:98787169 T C 0.110391 -1.3757e-05
6:98793108 C A 0.063088 5.3123e-05
6:98797708 A C 1.234097 6.4879e-05
6:98801640 T G 0.075756 -1.4209e-05
6:98809019 A G 0.024830 -5.5153e-05
6:98809679 A C 1.041325 2.7013e-05
6:98815928 A C 0.033938 5.1089e-05
6:98819800 T C 1.426086 2.9014e-05
6:98829949 G A 0.259209 -1.0915e-04
6:98832383 T C 0.050605 -8.6375e-06
6:98843607 T C 0.049098 -4.7474e-05
6:98845089 C T 0.057680 3.9058e-05
6:98852286 T A 0.093364 -1.3656e-05
6:98857656 C T 0.564485 -3.3541e-06
6:98875700 G A 0.068810 -2.5022e-05
6:98880543 G A 0.087022 -3.0256e-05
6:98892120 A C 0.749678 -9.3650e-06
6:98894930 G A 0.024012 8.2970e-05
6:98895069 T C 0.770853 -4.6332e-05
6:98895339 G A 1.805047 -2.0334e-05
6:98896185 G A 1.946899 -2.3256e-05
6:98896225 G A 0.103030 -2.9311e-06
6:98896602 A C 0.124527 -4.3594e-05
6:98902085 A G 0.068995 3.8381e-05
6:98904572 C A 0.872364 -2.2392e-05
6:98906816 T C 0.080832 -3.5105e-05
6:98907876 A G 0.067943 -4.3919e-05
6:98908958 A G 1.903280 1.4721e-05
6:98910539 C A 0.054908 3.3435e-05
6:98914897 A C 0.028215 -5.1719e-05
6:98919264 A C 0.078495 -3.0141e-05
6:98926295 T C 0.040617 2.3431e-05
6:98934687 T C 0.474062 1.1837e-05
6:98935310 T C 0.097214 8.5185e-06
6:98935588 T C 0.057028 -1.9998e-05
6:98936809 G A 0.615132 1.6048e-06
6:98936848 A C 0.025148 4.0300e-05
6:98937831 G C 1.490917 -6.9557e-06
6:98937896 G T 1.788250 -7.7020e-06
6:98938249 A G 0.371775 1.3787e-04
6:98938834 C T 1.037732 -3.4952e-06
6:98939234 T C 0.054889 9.4294e-05
6:98944764 C T 0.028501 1.7926e-05
6:98946911 T C 1.229114 -4.2271e-05
6:98950347 G A 1.580237 -3.3363e-05
6:98951072 T C 1.274880 -1.5549e-05
6:98953131 C T 0.664032 -3.9830e-06
6:98953633 G A 0.584881 -5.9783e-06
6:98958994 C T 0.027790 2.1437e-05
6:98959605 T C 0.961658 -9.3084e-06
6:98960875 A G 0.317934 2.3548e-05
6:98975506 G A 0.504825 4.0102e-06
6:98979105 A G 0.028735 1.1126e-04
6:98980147 G A 1.620033 -3.8593e-05
6:98988455 G A 0.023129 4.2184e-05
6:98990489 C T 0.348026 -2.2085e-05
6:98995957 T G 0.038258 -5.1675e-05
6:99005381 T C 0.078060 3.3313e-05
6:99011501 G A 1.787673 -8.3896e-05
6:99014467 A G 0.039997 1.6380e-05
6:99015036 G A 1.788137 -9.1009e-05
6:99016826 A G 0.050819 -5.9705e-06
6:99018733 G A 0.041101 3.4367e-05
6:99022490 G A 0.038563 -9.2633e-05
6:99022588 A G 0.087960 5.4628e-07
6:99028023 C T 0.237975 1.2240e-04
6:99042546 T C 0.028800 -1.4309e-05
6:99043753 A G 0.374998 2.9339e-06
6:99045478 A G 0.028985 -6.5811e-05
6:99050242 G T 0.728529 -9.5271e-07
6:99051041 A G 0.343605 2.1423e-05
6:99065274 G A 0.028744 4.9039e-06
6:99074025 G A 0.315013 -4.1074e-06
6:99080186 A G 0.082728 5.5019e-05
6:99083527 C T 0.058028 4.8195e-06
6:99094546 A T 0.228053 2.4991e-06
6:99098328 G C 0.034710 5.7396e-05
6:99103605 A G 0.091141 7.7009e-06
6:99113107 C T 0.165426 8.6466e-05
6:99129338 C T 0.406780 -3.6505e-05
6:99133342 C T 0.045434 2.6683e-05
6:99138926 G A 0.028060 -2.3942e-05
6:99139350 T C 1.249280 -1.4604e-05
6:99139642 C A 0.051221 3.3838e-05
6:99144920 G A 0.025460 3.3654e-05
6:99146652 A C 0.054574 -1.8480e-05
6:99147074 G A 1.931664 -5.2816e-06
6:99147434 T A 0.111083 8.6968e-05
6:99158373 T C 0.063467 -2.4674e-05
6:99167751 T C 0.033736 7.5546e-05
6:99175625 C T 1.709379 -1.0422e-04
6:99184201 A G 0.035255 -6.1070e-05
6:99194967 T C 0.050751 8.8060e-06
6:99196009 T C 1.937883 1.5939e-05
6:99210196 T C 1.661036 -5.3285e-05
6:99212281 G T 0.093968 -4.4245e-05
6:99214884 A G 0.963342 -2.2191e-05
6:99218958 C T 0.995034 -8.3529e-06
6:99219282 A G 0.081689 8.2672e-05
6:99219851 G A 0.135221 -7.7913e-05
6:99224588 T G 0.030065 -1.4092e-04
6:99226230 C T 0.068742 -2.2241e-05
6:99229022 A G 1.222104 -1.5032e-04
6:99230880 T C 1.097778 -1.0331e-04
6:99232481 T C 0.493413 -2.2182e-04
6:99233919 T G 0.380811 2.9158e-05
6:99243515 A G 1.422711 -8.4500e-05
6:99243633 A G 0.120622 -2.4353e-05
6:99251754 A G 1.351096 -5.4131e-05
6:99263177 C A 1.431727 -5.8733e-05
6:99263384 A G 0.034123 -9.6289e-05
6:99266977 T A 0.118493 6.1961e-05
6:99271591 G A 0.082900 -4.7314e-06
6:99275151 T C 0.087635 -8.2176e-06
6:99277627 A G 0.778909 -1.0839e-05
6:99285228 T C 0.060692 -2.3961e-05
6:99285636 G A 0.124656 1.2474e-04
6:99292136 A G 0.669076 -5.5903e-05
6:99307433 C T 0.080381 -2.8040e-06
6:99309057 T C 0.209010 -1.2140e-05
6:99312057 G A 0.059216 -2.3699e-05
6:99313564 C A 0.025142 -7.5482e-05
6:99335860 C T 0.142466 5.3991e-05
6:99342518 C T 0.240780 -2.9542e-05
6:99377785 A G 0.029361 -3.8655e-05
6:99384359 A G 0.089443 2.3994e-06
6:99394662 G A 1.253795 -1.7105e-05
6:99395018 C T 0.807092 7.9627e-06
6:99413801 G T 0.098427 -1.9508e-04
6:99428336 T C 0.142722 4.3428e-05
6:99437538 C T 0.035703 2.9001e-06
6:99441898 G A 0.021201 3.8782e-05
6:99446568 A G 0.162155 -1.0286e-05
6:99449879 T G 0.028186 -5.7682e-06
6:99465382 T C 0.166910 1.5898e-05
6:99469840 A C 0.478940 -1.7561e-05
6:99471093 C T 0.066012 8.7633e-06
6:99484649 G T 0.050293 -1.5444e-05
6:99498911 C T 0.030731 -8.2586e-05
6:99501989 A G 0.024207 2.5498e-05
6:99525921 T G 0.103471 -2.7100e-04
6:99531774 C T 0.102816 -3.2196e-04
6:99538132 C T 0.183807 -8.6995e-06
6:99539387 T C 1.654129 3.6765e-05
6:99550464 C A 0.765176 -1.2565e-04
6:99552165 A G 0.107580 -9.4539e-05
6:99552895 T C 0.374560 1.2012e-04
6:99555466 A G 0.054746 -4.6403e-05
6:99564617 G A 0.087398 6.8261e-06
6:99574363 T C 0.232126 1.0837e-04
6:99580375 T C 0.064048 -3.7415e-05
6:99591093 T C 0.375595 8.0499e-05
6:99599539 G A 0.058858 -6.1285e-05
6:99600442 G T 0.382301 -1.3566e-04
6:99610074 T G 0.260757 -2.7746e-05
6:99613350 A G 0.027657 8.3984e-06
6:99615598 G A 0.091933 -2.5251e-04
6:99617247 G T 1.033766 -1.2331e-05
6:99617633 A G 0.028939 2.5447e-05
6:99618919 G A 0.485295 1.9260e-05
6:99625695 G A 0.522566 -4.6515e-05
6:99631681 G A 0.060975 2.9437e-05
6:99634123 G A 0.025641 -3.7742e-05
6:99638273 T C 0.024204 2.5335e-05
6:99640080 T C 0.038881 -3.2789e-05
6:99642807 G A 0.030783 6.5525e-05
6:99645265 A G 0.079917 -5.0430e-05
6:99665178 A G 0.091287 -5.4005e-05
6:99669367 A G 0.024187 -4.5814e-05
6:99669839 C G 0.420487 -3.7823e-05
6:99670580 A G 0.052711 2.5502e-05
6:99671626 C G 1.674990 8.4185e-05
6:99672014 C T 0.669930 -1.9115e-05
6:99673466 T G 0.263377 3.9595e-05
6:99679902 T C 0.149629 -1.9334e-05
6:99681277 A G 1.121070 2.2092e-05
6:99682156 C A 0.086752 -7.7374e-06
6:99683123 A G 0.037394 -5.1226e-05
6:99687932 C T 0.118697 1.6040e-05
6:99692241 A G 0.322173 5.1119e-05
6:99698810 T G 0.197007 1.2055e-04
6:99699288 A G 0.323530 -7.8492e-05
6:99704445 T C 0.067765 5.6234e-05
6:99706937 A G 0.081225 1.7181e-04
6:99707736 C A 0.097736 1.3448e-04
6:99721608 T C 0.154287 -2.4930e-05
6:99725979 A G 1.272043 1.2387e-04
6:99735372 T C 0.039984 3.8077e-07
6:99737100 C G 0.995953 1.0239e-04
6:99737647 G T 0.336224 2.6393e-05
6:99740492 A G 0.122995 4.4487e-05
6:99749046 G C 0.150080 -2.9954e-06
6:99762740 G A 0.868206 4.0205e-05
6:99782879 C A 0.126438 -3.5170e-05
6:99789979 C A 0.029361 3.0636e-05
6:99793510 C A 0.325539 3.8607e-05
6:99798835 A G 1.317551 -4.3390e-06
6:99800598 G T 0.087022 -1.8912e-05
6:99801698 A G 0.407491 3.5600e-06
6:99812222 A G 0.061452 -1.6589e-05
6:99814970 C G 0.047528 4.0589e-05
6:99817928 A G 0.706750 -3.2943e-07
6:99819379 C T 1.692095 -2.9762e-05
6:99822281 A G 0.044019 -3.8344e-05
6:99829165 G A 0.043711 4.4653e-05
6:99836954 A G 0.253347 -9.5102e-07
6:99842451 C A 0.961100 -5.1814e-05
6:99843948 A G 0.132397 3.5159e-04
6:99860731 G A 0.714043 3.3474e-05
6:99861950 T C 0.161869 1.6001e-05
6:99862034 G C 0.075681 -2.0705e-05
6:99877219 G T 0.896379 -2.4279e-05
6:99883226 C T 0.719200 5.1761e-05
6:99883694 C T 0.357172 -5.3181e-05
6:99893938 C T 0.572817 -1.1278e-05
6:99894086 G C 0.650825 1.9390e-04
6:99912425 T C 0.023801 -1.9576e-05
6:99930627 G A 0.038611 -5.7203e-05
6:99945144 A G 0.050965 -2.7827e-05
6:99956560 C T 0.544731 -4.5011e-05
6:99958847 T C 0.039108 -7.8877e-05
6:99974550 A G 0.455051 1.1806e-04
6:99989967 C A 0.077038 2.5615e-06
6:99990452 T C 0.033081 6.5566e-05
6:99994764 A G 1.569272 7.5771e-05
6:100018130 A G 0.374930 9.7150e-05
6:100022891 A C 0.035424 8.5711e-07
6:100026322 T G 0.756156 -3.3051e-05
6:100043253 G A 0.295308 3.0425e-05
6:100046845 C T 0.737613 1.0499e-05
6:100053427 C T 0.055217 4.2332e-06
6:100068361 A G 0.069151 3.2170e-05
6:100077749 A C 0.050394 -4.7939e-05
6:100087783 T G 0.659926 -2.1297e-05
6:100087866 A G 1.569860 1.0608e-04
6:100093768 T C 0.206216 -2.2776e-05
6:100101344 C G 0.453935 -1.4902e-05
6:100112101 T C 0.455911 3.6824e-04
6:100116224 A T 0.026534 5.7336e-05
6:100125118 C T 1.608186 4.9310e-05
6:100126711 T C 0.063451 -2.7895e-05
6:100130991 T C 0.430039 1.0414e-05
6:100132684 G A 1.609416 4.7648e-05
6:100146667 A G 0.061182 -1.6958e-04
6:100179795 A G 0.427021 -7.0475e-05
6:100183085 C A 0.397530 -8.7450e-07
6:100187167 G T 0.030491 -7.0344e-05
6:100198103 T C 0.110453 -4.7030e-06
6:100202225 A G 0.049654 -1.8902e-04
6:100207421 G C 0.043175 -1.0891e-04
6:100208438 G A 0.852429 6.5353e-05
6:100219684 A G 1.185728 5.6428e-07
6:100220016 T C 0.024567 -5.0957e-05
6:100228145 G A 0.099680 -5.8432e-05
6:100243083 C T 0.930739 -2.0617e-05
6:100244294 C G 0.075600 2.4507e-05
6:100244968 T C 1.436589 -4.1693e-05
6:100245555 A C 0.425674 -4.9075e-05
6:100246199 A G 0.046973 -1.9131e-05
6:100251136 T C 0.192532 -3.6033e-05
6:100252020 C T 0.030682 -3.3379e-05
6:100254282 G A 0.155020 8.2694e-05
6:100258318 G A 1.641049 -1.4478e-05
6:100259631 C T 0.429614 -5.0301e-05
6:100259888 A G 0.862955 -1.5351e-04
6:100265819 C T 1.247891 -4.1287e-04
6:100268006 G C 1.275090 -6.8640e-05
6:100270599 A G 1.478563 -7.8287e-05
6:100277772 G A 0.055616 4.0068e-05
6:100279956 T C 0.509356 -7.5969e-05
6:100280278 G A 0.115000 1.6196e-05
6:100281823 C T 0.838008 -6.1209e-05
6:100288317 C T 0.652357 6.4895e-05
6:100289183 C T 0.328561 -3.3718e-04
6:100289337 T C 0.593947 -2.3537e-04
6:100289626 A G 0.612678 -2.9323e-05
6:100289898 G A 0.081796 8.4568e-05
6:100291455 C A 1.942008 5.9062e-05
6:100294678 T G 0.560103 -8.4740e-06
6:100300738 C A 1.301748 8.1181e-05
6:100313197 A G 0.038641 -5.4787e-06
6:100314245 G T 0.076334 1.9735e-05
6:100319574 A G 0.125156 -6.4254e-05
6:100321734 G A 0.154800 1.9966e-04
6:100324799 T C 0.533371 2.7199e-05
6:100327316 A G 1.820640 -7.0158e-05
6:100344172 C T 1.941090 3.2096e-05
6:100345238 G A 1.388429 1.2469e-05
6:100354935 T C 0.861682 -1.4722e-04
6:100366109 C A 0.028449 4.0240e-05
6:100366128 G A 0.284179 -2.6256e-04
6:100380080 G A 1.268680 -2.7923e-05
6:100389267 A G 0.088706 -4.5506e-06
6:100390957 T C 0.024395 5.1084e-05
6:100393761 A C 0.408553 5.0599e-05
6:100397888 G A 0.052747 -7.5244e-05
6:100406657 T C 0.320904 6.9258e-05
6:100413458 C T 0.050572 -1.0037e-04
6:100428079 A G 0.789175 1.3326e-05
6:100430590 C T 0.713790 -9.0194e-05
6:100434691 G A 0.029965 3.2371e-05
6:100439234 T C 0.113832 2.1532e-05
6:100442314 G A 1.968636 -4.8680e-06
6:100443291 T C 0.464350 3.4947e-05
6:100448788 T C 0.193583 -1.6493e-05
6:100449301 C T 1.786913 -2.5456e-06
6:100450135 G A 1.966455 2.1628e-04
6:100458849 C T 0.222814 -4.0646e-05
6:100470216 C T 0.676811 1.9861e-05
6:100475102 A C 0.072549 3.2639e-05
6:100484972 T C 0.045652 6.1710e-06
6:100505952 T C 0.288911 1.2139e-05
6:100508129 A G 0.101696 -2.8802e-05
6:100508300 A G 1.870673 4.5733e-05
6:100508911 T C 0.038079 3.3410e-05
6:100523727 A C 0.127535 2.5470e-05
6:100526668 T C 0.155757 2.3119e-05
6:100535969 G T 0.212743 -4.1518e-05
6:100536293 G A 0.116558 -3.0364e-05
6:100536771 C T 0.060345 4.2234e-05
6:100541813 A G 0.191201 -1.8361e-04
6:100548576 A C 0.033357 2.3276e-05
6:100554149 A G 0.170308 1.1054e-04
6:100558112 A G 0.168740 -4.0048e-05
6:100568615 G A 0.799432 1.9640e-05
6:100574292 A G 0.026145 2.0892e-05
6:100580114 C T 0.159081 -7.1850e-05
6:100584334 G A 0.101235 4.0862e-05
6:100591416 G T 1.121699 -1.9464e-05
6:100592232 T C 0.081910 9.5682e-05
6:100592708 C T 1.190052 2.1489e-05
6:100592868 C T 0.471861 4.6147e-06
6:100593022 G A 0.931485 3.4088e-05
6:100593051 A G 0.377410 1.1740e-05
6:100599675 T G 0.022379 -8.4851e-06
6:100600097 C T 0.487843 -8.6857e-06
6:100605499 C T 1.852610 1.9466e-05
6:100606568 G A 0.403811 7.5242e-05
6:100609598 G A 0.615300 -1.4410e-05
6:100612697 T G 0.062659 1.5304e-05
6:100615652 G A 0.345669 4.7399e-05
6:100622402 C T 0.057573 -3.7732e-05
6:100626847 G A 0.084971 3.2433e-04
6:100629461 C T 1.038206 8.2008e-06
6:100631739 A G 0.893831 1.3350e-05
6:100633140 G A 1.796738 2.0407e-05
6:100636619 G A 1.137759 -6.5933e-06
6:100637297 A G 0.098012 -8.5988e-06
6:100640249 C T 1.536033 -2.0804e-05
6:100641628 G A 0.034931 1.2508e-05
6:100650458 T G 0.030046 1.8644e-06
6:100661336 G A 0.324264 8.9438e-06
6:100666256 A G 0.079359 -3.5199e-06
6:100666282 G T 0.103455 -3.3598e-07
6:100669205 G A 0.062445 -4.3503e-06
6:100669655 T A 1.525890 -2.3268e-05
6:100674123 A G 0.103614 -8.9529e-05
6:100680309 T G 0.271452 3.3494e-05
6:100705095 A G 0.036343 -1.0105e-06
6:100713634 C A 0.079972 -8.9883e-05
6:100715478 T C 0.038034 -8.4829e-05
6:100715906 C T 0.041458 -1.1277e-04
6:100718604 G T 0.113468 7.8482e-05
6:100727703 G T 0.450660 4.7863e-05
6:100736476 G A 0.282660 2.3412e-06
6:100736843 A G 0.222087 2.8107e-05
6:100737384 G A 0.068414 -1.6432e-05
6:100741738 T C 0.551447 1.6274e-05
6:100743755 T G 0.167439 -2.4224e-05
6:100744157 A G 0.586361 1.2283e-05
6:100756687 T C 0.282789 -2.6638e-07
6:100760409 T C 0.766747 -5.1700e-05
6:100778037 T C 1.282523 -1.3744e-05
6:100784837 G A 1.819565 -4.3033e-06
6:100788193 C T 0.082341 1.0962e-05
6:100796960 C A 0.048079 4.3340e-05
6:100798323 G A 0.054814 -5.5875e-05
6:100799938 A G 0.300115 4.0102e-05
6:100801812 C T 0.921790 1.5668e-05
6:100811392 G A 0.182314 8.4889e-06
6:100811533 T C 0.629410 -3.1201e-05
6:100818402 C T 0.054084 4.8746e-05
6:100819917 A G 0.375508 -1.4630e-05
6:100824183 A G 0.456953 2.4153e-05
6:100824250 A G 0.204888 1.5964e-05
6:100828672 A G 0.101095 -4.7362e-05
6:100829135 T C 0.038017 3.8787e-05
6:100829957 C T 0.144933 4.8906e-05
6:100840380 A G 0.715552 -8.1289e-06
6:100844095 C T 0.710307 -1.3351e-05
6:100845429 T C 0.289002 -1.9173e-05
6:100851818 G A 0.258657 -5.2935e-05
6:100853964 T C 0.437683 2.8380e-05
6:100855214 T C 0.287197 -2.7771e-05
6:100859159 C T 0.546922 -5.6584e-05
6:100861602 A G 1.961934 -7.0431e-05
6:100864136 A C 0.164663 6.6863e-05
6:100868009 C T 0.167880 6.3924e-05
6:100868721 A G 0.274834 -3.2528e-05
6:100869339 G C 0.053324 -6.4860e-05
6:100872703 C T 0.243564 -9.0171e-05
6:100875153 T C 0.026846 -1.0707e-05
6:100875516 C T 0.404736 3.7142e-05
6:100878267 T C 1.212370 3.7540e-05
6:100879651 T C 1.311323 4.3584e-06
6:100879728 T C 0.066765 -1.0898e-04
6:100883334 A C 0.154274 1.2392e-04
6:100886114 C T 1.726980 -2.7690e-05
6:100887865 A G 0.070342 -9.9346e-05
6:100890991 G A 0.617060 -1.1615e-04
6:100894179 G A 0.539898 -4.3509e-05
6:100900175 C T 0.069904 -8.6826e-05
6:100900508 A G 1.978565 -2.5050e-06
6:100907209 A G 0.069258 -8.2193e-05
6:100909398 T C 1.013499 4.3209e-05
6:100910798 A G 1.083727 2.3054e-05
6:100911471 G A 0.116292 -4.1535e-05
6:100913537 C T 0.067122 -8.2125e-05
6:100917194 A G 0.088710 1.4206e-04
6:100920655 A T 1.090024 3.7762e-05
6:100922049 A T 0.047414 6.0857e-05
6:100922330 C T 0.024470 -8.2990e-06
6:100924918 C G 0.024080 -4.9349e-05
6:100926979 T C 0.402428 -8.9014e-05
6:100932782 A G 0.094964 4.2503e-05
6:100936361 C T 1.640036 -2.1912e-06
6:100939804 A G 0.186965 2.5226e-05
6:100944646 A G 1.765666 -2.0900e-05
6:100950091 A G 0.022727 -3.7842e-05
6:100950845 G A 0.077012 -5.6143e-05
6:100952874 T C 0.944400 1.9920e-05
6:100957344 C T 0.086762 6.7662e-05
6:100964147 C G 1.138389 1.0989e-04
6:100984106 G T 1.142667 8.8909e-05
6:101009382 T C 0.088349 9.5410e-05
6:101018322 C T 0.088327 1.9594e-06
6:101042647 C T 0.049946 -7.8680e-06
6:101057926 C T 0.022415 1.1283e-04
6:101081223 A G 1.949421 3.1305e-05
6:101085166 A G 0.086457 6.9482e-05
6:101115332 C A 0.038215 5.0974e-06
6:101124541 T C 0.063928 -3.9371e-05
6:101124800 T G 0.039413 -2.3035e-05
6:101130415 T C 0.032639 2.7029e-05
6:101130480 A G 0.030046 -3.1012e-05
6:101147095 T G 0.189545 -1.9481e-05
6:101149461 T C 0.027900 -1.3054e-05
6:101176776 T C 0.034811 -2.2800e-05
6:101179578 C T 0.092553 4.2962e-05
6:101186289 T C 0.095587 -2.7155e-05
6:101198618 T G 0.024703 -2.7668e-05
6:101198720 T C 0.049845 -2.5972e-06
6:101204504 A G 0.072695 -1.6801e-05
6:101205968 C T 0.050059 -9.5703e-05
6:101229191 C A 1.970577 -6.0790e-05
6:101231814 T C 0.059241 7.1842e-05
6:101249718 C T 0.984531 -5.3097e-07
6:101279459 T C 0.099823 1.3267e-04
6:101280967 G A 0.033486 2.5889e-05
6:101287506 C A 1.439715 -7.0899e-06
6:101291769 C T 0.124273 4.7855e-05
6:101296389 A G 0.934293 -5.3474e-05
6:101299180 T C 0.042656 -1.3215e-04
6:101303648 C T 0.059573 -9.9100e-05
6:101312097 T C 1.911122 -3.7121e-05
6:101312424 C T 0.608299 -7.4314e-05
6:101312900 T G 0.398595 2.8863e-05
6:101324143 C T 0.184625 1.6924e-05
6:101344443 G A 0.023298 -2.8042e-05
6:101347029 A G 0.390824 2.0463e-05
6:101353168 T G 0.198153 -1.0469e-05
6:101365551 T C 0.125942 -7.1978e-05
6:101366860 G A 0.020137 1.1394e-04
6:101376121 A C 0.024395 -2.8432e-05
6:101395407 A G 0.058261 7.1822e-05
6:101407428 C T 0.091774 -1.7019e-05
6:101409716 A G 1.376958 -3.0286e-05
6:101430478 C T 0.054879 -9.2417e-05
6:101436948 C T 0.032513 3.2928e-05
6:101447143 T C 0.161233 -6.5546e-05
6:101458918 T C 0.058631 7.8139e-05
6:101471506 T C 0.037979 3.6569e-06
6:101483577 A C 0.916542 -6.5285e-05
6:101492734 A G 0.066340 3.1847e-05
6:101505353 C T 0.194638 -4.7204e-06
6:101539480 C T 0.109564 1.2841e-05
6:101547947 A G 0.184907 -2.1867e-05
6:101567895 G A 0.124066 -3.1111e-05
6:101607900 T C 0.217215 -5.9262e-05
6:101615409 C T 1.628060 -3.1189e-05
6:101620147 A T 0.043331 -3.8916e-05
6:101626090 G A 0.206608 1.6580e-05
6:101650474 G T 1.441903 -4.1191e-05
6:101658988 A G 0.029825 2.0451e-05
6:101674290 T C 1.609049 -2.5457e-05
6:101682246 C T 0.095948 6.7219e-05
6:101685733 G A 0.121712 2.7429e-05
6:101689966 T G 0.079336 -3.3930e-05
6:101699402 A G 0.078203 -3.5209e-06
6:101701598 G A 0.616810 2.5539e-05
6:101705089 C T 0.159026 4.3227e-06
6:101706301 C T 0.057722 -9.0601e-05
6:101710267 A G 0.057132 8.6824e-05
6:101719874 A C 0.055347 -2.4987e-05
6:101727364 A C 0.030689 -2.9096e-06
6:101729237 G A 0.515078 -3.3660e-05
6:101734063 C T 0.249348 -1.1957e-05
6:101761018 T C 0.088775 -2.4160e-06
6:101776442 C T 0.028507 -1.7371e-04
6:101776449 A C 0.059706 4.9573e-05
6:101786795 T C 0.048560 1.8157e-05
6:101791813 G T 0.991077 -3.8662e-05
6:101803947 C T 0.195832 -2.2288e-05
6:101804197 C T 0.047011 -9.5869e-05
6:101805148 T C 1.843928 -3.4426e-05
6:101808742 A G 0.154066 -4.6894e-06
6:101813309 G T 0.374359 -9.8417e-05
6:101820255 G A 0.112420 1.9431e-05
6:101828756 T C 0.167494 1.1549e-05
6:101843231 A G 0.044882 -1.1360e-04
6:101849962 A C 0.574940 -2.6015e-05
6:101850263 C T 0.814914 -5.1144e-06
6:101851093 C T 0.185878 -2.1128e-05
6:101851155 A C 0.108376 -2.8231e-06
6:101856511 A C 0.147367 -5.9899e-05
6:101859838 T C 0.471186 1.6678e-05
6:101860309 C T 0.071465 -3.9270e-05
6:101860718 A G 0.220890 -2.4449e-06
6:101862692 T C 0.217800 -7.6948e-05
6:101863858 T C 0.041195 -5.9360e-06
6:101864110 A G 0.260287 -1.5950e-06
6:101864854 T C 0.506603 -2.2708e-04
6:101866368 A G 1.378770 -1.4047e-05
6:101866446 G A 1.455652 -1.6936e-05
6:101867319 T C 0.079612 -1.3833e-05
6:101877184 A G 0.074201 -6.1370e-05
6:101879808 C T 0.030147 -2.4404e-05
6:101879846 T G 0.983314 6.6055e-05
6:101886014 G A 0.089550 6.5023e-05
6:101890798 A C 1.964248 3.1395e-05
6:101892716 C A 1.879540 4.5618e-05
6:101899175 G T 0.791087 -1.1041e-05
6:101899959 T C 0.060696 -9.7489e-06
6:101906652 C A 0.223402 3.0426e-06
6:101911859 A G 0.072728 -3.7569e-05
6:101915625 A G 0.652523 -1.3498e-05
6:101916571 A C 1.022977 3.7762e-05
6:101932545 C T 0.193421 2.0282e-05
6:101932833 C T 0.089898 -3.1941e-04
6:101943534 A G 0.359870 1.6946e-05
6:101944954 A G 1.033775 4.0918e-05
6:101950327 A G 0.219896 2.4487e-05
6:101953555 A G 0.286788 -7.7306e-06
6:101955917 A G 1.041276 3.4697e-05
6:101965813 T C 0.044301 1.1614e-05
6:101966395 G T 0.024726 2.8827e-05
6:101966523 T C 0.040832 -7.2288e-05
6:101974370 C G 0.097324 -1.0179e-04
6:101978799 G A 1.760590 -1.4366e-05
6:101981808 A G 1.535293 -1.7724e-05
6:101987502 A G 0.148561 -1.6038e-04
6:101988966 C T 0.618183 4.3777e-05
6:101989025 A G 0.263721 1.3221e-04
6:102001948 G A 0.961246 -1.8086e-04
6:102006568 C G 1.588922 -4.4153e-05
6:102020404 A G 0.099408 -7.0728e-05
6:102021152 G A 0.193596 2.4379e-05
6:102026011 A G 0.027342 1.0775e-06
6:102031331 G A 0.051491 3.7411e-06
6:102034919 T C 0.449053 -5.3019e-05
6:102036061 G A 0.128168 -2.5487e-05
6:102038214 G A 0.585157 6.8695e-05
6:102042453 T C 0.021286 2.9874e-05
6:102053630 G T 0.074311 -4.0442e-05
6:102055493 A T 0.748600 -3.9132e-06
6:102060871 G A 0.264370 4.1716e-05
6:102064344 C G 1.579561 7.4339e-05
6:102073723 T C 0.064042 4.5407e-06
6:102075943 T C 0.078164 -9.0092e-06
6:102077171 G A 0.042919 -4.3511e-05
6:102078690 C T 0.056625 -3.3380e-05
6:102093008 T C 0.270420 -2.6174e-05
6:102094128 C T 0.266272 1.1845e-04
```
