## Supplemental_Data_Files for "Common genetic variation associated with Mendelian disease severity revealed through cryptic phenotype analysis": SupplementalDataFile_10.txt (part 9 of 21)

```
6:102096323 C T 0.270196 7.0119e-06
6:102102237 C A 0.194128 -2.0850e-06
6:102102537 G A 0.022724 -1.4811e-04
6:102103861 G A 0.129252 -2.8073e-05
6:102115820 C T 0.072569 1.5544e-04
6:102119829 A G 1.528120 4.0477e-05
6:102128843 G A 0.150366 -9.6500e-05
6:102138075 C A 1.561132 1.4288e-05
6:102142564 G A 0.053883 -1.3240e-04
6:102150498 G C 0.023655 1.1744e-05
6:102155165 G A 0.198423 -1.4555e-05
6:102157669 C T 0.168007 -1.4807e-05
6:102157992 G A 0.035599 1.1306e-05
6:102158632 A G 0.052649 -1.2529e-06
6:102168372 G A 0.139003 -1.0241e-05
6:102169116 G A 0.082806 -4.8791e-05
6:102171841 C G 0.214220 -7.1531e-05
6:102178732 A G 0.306785 -4.9989e-05
6:102193835 G A 0.136601 -2.2210e-05
6:102198314 G A 0.050767 -5.4323e-06
6:102198848 C T 0.118058 -9.8466e-05
6:102200278 T C 0.027748 1.4723e-05
6:102202324 C T 0.302007 1.5414e-05
6:102202511 A G 0.170662 -3.1639e-05
6:102207341 T C 0.126218 1.3570e-05
6:102212718 G A 0.097554 2.5806e-05
6:102218285 T C 0.046395 -5.2218e-05
6:102220648 G A 0.101582 4.5961e-05
6:102224286 A G 0.166098 1.4560e-05
6:102232874 T C 0.117548 -1.9971e-05
6:102252029 C T 0.081780 -7.3416e-06
6:102253663 C T 0.071465 2.7113e-05
6:102258852 T C 0.275392 4.7909e-06
6:102260513 A G 0.110502 -8.4863e-06
6:102264928 C T 0.241994 1.0584e-04
6:102266322 G C 0.110021 -9.1966e-06
6:102269248 T C 0.102416 4.2812e-05
6:102291342 C T 0.283039 -1.2005e-04
6:102298180 T C 0.032201 1.9808e-05
6:102305591 A G 0.027790 -1.1506e-04
6:102313863 G A 0.462536 5.3703e-05
6:102326725 T C 0.190380 -2.2471e-04
6:102331479 G C 0.212558 -4.5369e-04
6:102333341 A G 1.028657 9.9110e-05
6:102344153 A G 0.124926 -9.0218e-05
6:102344613 T C 0.072789 4.0453e-05
6:102350747 A G 1.853477 5.0192e-05
6:102354341 C T 0.777312 -1.0400e-05
6:102354614 A G 0.245762 1.4998e-05
6:102359277 G T 0.064386 3.0161e-05
6:102360768 A G 1.646168 5.8083e-06
6:102362362 A G 0.040283 -9.1170e-06
6:102364897 T G 1.893809 5.0590e-05
6:102367352 T G 0.075639 -1.7010e-06
6:102376517 A G 0.672864 1.1586e-06
6:102383610 T G 1.688379 -2.7958e-07
6:102398827 A G 0.087557 -2.6037e-05
6:102399129 A G 0.688512 -2.6159e-06
6:102409988 A G 0.162395 8.4699e-06
6:102424966 A G 1.543414 3.6907e-05
6:102428797 T C 0.045947 -1.5133e-05
6:102429203 C T 0.079609 1.1816e-05
6:102436293 T G 0.056778 4.7324e-05
6:102445951 G T 0.825284 3.1824e-06
6:102473155 T G 0.656129 2.4687e-05
6:102475894 C T 0.038508 1.9043e-05
6:102480523 T C 0.065928 -8.7605e-06
6:102483188 A G 0.037446 -1.6803e-05
6:102483356 A C 0.134192 -7.7660e-05
6:102489159 G C 0.619030 7.1252e-06
6:102493103 G A 0.833759 1.8691e-05
6:102501277 A T 0.269849 9.7855e-06
6:102502309 C T 0.669771 8.3922e-08
6:102503317 A G 0.869813 7.9536e-06
6:102512642 A T 0.080748 -3.6943e-05
6:102516260 A G 0.051049 -6.8271e-05
6:102517983 C T 0.095802 -7.3591e-06
6:102523015 T C 0.066655 -2.2217e-05
6:102525737 G A 0.029945 8.7213e-05
6:102526045 G A 0.043009 -2.2463e-05
6:102526577 G A 0.072345 -1.8397e-05
6:102534833 A G 0.077846 3.0153e-05
6:102534862 C A 0.043730 -3.3614e-05
6:102571444 C T 0.205346 1.8274e-05
6:102576087 C A 0.062828 -2.2625e-05
6:102587553 T C 0.055402 -2.1914e-06
6:102595335 A T 0.973985 -2.3896e-05
6:102596256 A G 0.099557 -1.7986e-05
6:102598204 G A 0.058011 -8.4079e-07
6:102610608 C A 1.166812 -3.1095e-05
6:102617743 T G 0.354037 -1.4778e-04
6:102623826 G C 0.393031 -8.5840e-06
6:102624349 G T 0.260413 -9.4890e-05
6:102635841 G A 0.532936 -6.3777e-05
6:102637539 G T 0.990074 6.6190e-06
6:102652504 T C 0.088947 -2.4418e-06
6:102655666 G A 0.053458 2.7844e-05
6:102656574 T C 0.498122 6.8521e-05
6:102663669 G T 0.338175 -2.4123e-05
6:102669512 A G 0.480222 -1.8995e-06
6:102728121 C T 0.470378 5.9584e-07
6:102728191 A G 0.026047 1.1485e-05
6:102731708 C T 0.138730 -1.0873e-04
6:102738413 T C 1.488872 8.9270e-06
6:102740179 A C 0.076869 1.2320e-05
6:102749086 A G 1.131018 -2.6702e-05
6:102766587 T C 0.128146 -6.8244e-05
6:102768254 G A 0.605489 -2.5381e-05
6:102768456 A C 0.022087 -3.0710e-05
6:102772091 T A 0.044795 1.0502e-05
6:102800894 A G 0.050939 4.7931e-05
6:102803314 T C 0.059592 -4.3581e-05
6:102806546 C T 1.001483 -6.6091e-07
6:102810955 C A 0.488560 -9.3378e-07
6:102812078 A C 0.077778 -8.6781e-06
6:102812716 G T 0.112868 -1.2619e-04
6:102817778 A G 0.077129 8.8673e-05
6:102818456 A G 0.386345 2.4065e-05
6:102834386 C T 0.044223 -7.7833e-05
6:102835760 C T 0.046898 3.0553e-05
6:102851851 A G 0.093328 7.7842e-06
6:102857944 A G 0.061666 3.7607e-05
6:102862421 T C 0.160084 -3.7419e-06
6:102868031 A G 0.040919 1.3181e-05
6:102879931 T C 0.030867 2.1789e-04
6:102881086 A G 0.031247 -9.4471e-06
6:102896943 G A 1.172593 -7.3996e-06
6:102904588 G T 0.025229 2.6877e-05
6:102925413 G T 0.114965 -1.1467e-04
6:102946786 A G 0.603895 -2.2903e-05
6:102959720 T C 0.060462 -3.0705e-05
6:102964386 G A 0.141148 -2.5797e-05
6:102970750 A C 0.122086 2.2418e-05
6:102971246 A G 0.093981 3.2522e-05
6:102973654 A G 1.578714 -3.2529e-05
6:102975232 A G 0.036849 5.0160e-05
6:102986178 A G 0.046281 -3.2101e-06
6:102998356 G A 0.076314 9.5844e-05
6:103006878 A G 0.232435 4.4854e-06
6:103015771 A G 0.108729 -7.5806e-05
6:103018046 A C 0.164358 -2.7022e-05
6:103018176 T C 0.090862 2.0309e-05
6:103028147 C T 0.898580 2.5051e-05
6:103039125 C T 0.035223 -3.0601e-05
6:103044551 C A 0.369853 3.1760e-05
6:103048236 G T 0.955514 -1.5270e-05
6:103058625 C T 0.246813 -2.0240e-05
6:103062910 C T 0.054211 -3.2255e-05
6:103066333 T C 0.586952 -4.6602e-05
6:103084795 A C 0.216479 3.3885e-05
6:103088219 T C 1.848712 2.8812e-05
6:103103025 T C 0.110304 7.3070e-05
6:103107364 T C 0.081647 6.8927e-05
6:103107486 T G 0.033055 -1.8334e-05
6:103107854 T C 0.101378 -1.3604e-04
6:103108975 A G 0.034622 3.1481e-05
6:103117386 G A 0.042010 1.7526e-06
6:103121398 A C 0.035755 8.0649e-05
6:103124923 A C 0.020643 -3.2791e-05
6:103133027 G A 0.068414 5.7200e-05
6:103147758 C T 0.063756 1.6670e-05
6:103159056 A G 1.024827 -8.9502e-06
6:103168321 A G 0.049686 1.9828e-05
6:103190217 T G 0.168766 -1.6357e-05
6:103211967 A G 0.157731 -2.8720e-05
6:103212724 T C 0.939038 2.5614e-06
6:103228211 C T 0.143147 -1.4153e-05
6:103233865 C T 0.040695 1.0319e-05
6:103242759 C G 0.087314 -3.7558e-05
6:103269058 C T 0.043659 4.6611e-06
6:103270874 A G 0.042938 1.3503e-05
6:103271355 A C 0.107840 2.2247e-05
6:103286460 C G 0.971226 -1.2137e-06
6:103286482 A G 0.032402 5.1770e-05
6:103288626 T C 0.114393 2.9341e-05
6:103291786 T G 0.678771 -2.0261e-05
6:103303838 G T 0.145309 3.2519e-05
6:103305564 A G 0.047047 1.8350e-05
6:103310348 C A 0.751431 7.2401e-06
6:103322346 G A 0.203788 7.3361e-06
6:103325998 G T 0.548545 -4.7650e-05
6:103338989 C T 0.032990 1.4961e-06
6:103340501 G A 0.028102 9.7707e-06
6:103346215 G A 0.187900 1.0380e-05
6:103354385 G A 0.468427 -2.4246e-05
6:103371979 A G 0.021448 -5.1950e-05
6:103375824 T A 0.285256 6.4174e-05
6:103383827 G C 0.046382 2.6062e-05
6:103390160 C A 0.109554 -8.6052e-05
6:103396672 T C 0.041513 4.4760e-05
6:103397198 G A 0.070524 -1.4889e-06
6:103399566 T C 1.018738 -3.3718e-06
6:103417535 G A 0.057210 3.5037e-05
6:103430251 T C 0.026631 -3.9265e-06
6:103451407 A G 0.131287 -1.9510e-05
6:103457511 T C 1.090819 -3.9184e-07
6:103459749 A C 0.237612 -1.0420e-05
6:103477530 C A 0.589000 1.6333e-05
6:103482088 T C 0.610967 2.0561e-05
6:103482619 G T 0.478460 -8.1155e-06
6:103484831 A G 0.300635 -5.8569e-05
6:103485282 T C 0.498804 2.2672e-05
6:103490305 C T 0.386673 -1.2173e-05
6:103498074 G A 1.846473 1.3508e-05
6:103514896 T C 1.961541 3.1185e-05
6:103515714 T C 1.205605 4.2063e-05
6:103521211 G A 0.126753 -5.0271e-05
6:103545063 T C 0.056379 -6.2226e-05
6:103552867 A C 0.152752 -6.3765e-06
6:103556227 C T 0.050458 7.1894e-06
6:103559275 A G 1.835012 -4.7036e-06
6:103563480 A G 0.027566 -1.6062e-05
6:103570740 A G 0.838527 -2.2802e-05
6:103576160 G A 0.840520 3.0710e-05
6:103583587 G C 0.185556 -2.3607e-05
6:103589431 G A 0.178192 4.9085e-05
6:103601835 T C 0.104072 -2.4874e-05
6:103604673 C T 1.152567 1.3678e-05
6:103613190 C T 0.187283 -1.7029e-06
6:103614455 C T 0.101177 -1.8483e-04
6:103616480 T C 0.025366 1.4469e-05
6:103618303 G A 0.027949 -8.0890e-06
6:103624439 A G 1.327922 3.3845e-05
6:103631188 T C 0.087015 -1.9133e-05
6:103635348 T C 0.058398 -8.6247e-05
6:103638453 C A 0.917126 6.1649e-05
6:103639237 C T 0.727915 -1.7406e-05
6:103650726 G A 0.066476 1.4122e-05
6:103660953 A G 0.042221 -4.9585e-05
6:103662234 T C 1.031393 1.7684e-05
6:103663570 A G 0.115708 -7.2715e-05
6:103675432 C A 1.831591 2.1502e-05
6:103712732 A G 0.084042 -9.7794e-06
6:103714206 C T 0.066674 1.5217e-05
6:103722012 T G 0.088278 1.3181e-04
6:103724405 C T 0.117052 -8.2617e-05
6:103726272 A G 0.049141 5.1988e-06
6:103730679 G A 0.074123 2.1745e-06
6:103731123 T C 1.873867 2.2012e-05
6:103771991 T C 0.029923 -1.7785e-05
6:103777604 T G 0.032120 1.4844e-04
6:103787366 C T 0.368442 1.9497e-05
6:103794231 A G 1.835846 6.0271e-05
6:103796220 G A 0.108707 1.2038e-05
6:103799161 G A 0.114293 -6.4835e-05
6:103802785 C T 0.077548 6.3319e-06
6:103811913 C T 0.646625 -3.0974e-05
6:103813490 G A 0.187011 -2.4211e-06
6:103815682 A G 0.073266 2.1973e-05
6:103822073 T C 0.031172 -1.3922e-05
6:103825841 C T 0.041468 -5.3042e-05
6:103838930 T C 0.035333 1.9186e-04
6:103843569 C T 0.577338 -1.4697e-06
6:103854410 T C 0.073507 4.6833e-04
6:103857841 C T 0.445499 7.4858e-06
6:103866352 A G 0.172742 -3.5195e-05
6:103882949 T C 0.308191 7.0175e-06
6:103883005 C T 0.020383 1.0107e-05
6:103886994 C A 0.054577 -2.9100e-05
6:103893670 T C 0.069047 -4.5107e-05
6:103901023 C T 0.331453 5.5927e-05
6:103910837 T C 0.397147 4.3386e-05
6:103920483 C G 0.991035 6.1080e-05
6:103920679 C G 0.107223 -4.5357e-05
6:103933807 T C 0.133800 -1.0347e-05
6:103938854 A G 0.040874 -4.1216e-06
6:103945668 G A 1.436868 9.3765e-05
6:103960280 T G 0.429906 -2.2197e-05
6:103961070 A G 0.041286 6.6896e-06
6:103962099 T C 0.040010 -7.3066e-06
6:103978326 T G 0.107146 -3.2263e-05
6:103982636 C T 0.275603 8.6641e-06
6:103988261 G A 0.104218 -5.9036e-06
6:103988555 C T 0.126107 -1.5322e-04
6:103993321 C T 1.225417 4.1415e-05
6:104008356 A C 0.806456 -1.9486e-05
6:104014979 G A 0.115899 2.2970e-05
6:104015555 T C 0.043415 -1.0156e-04
6:104017493 C A 0.306026 1.2469e-05
6:104023482 C A 0.080079 -2.1486e-05
6:104025972 A G 0.732157 6.0880e-06
6:104026550 C T 0.149074 -1.1451e-04
6:104040669 G T 1.309184 4.6930e-06
6:104044965 C A 0.227550 -3.6833e-05
6:104047480 T C 0.056203 -3.2206e-05
6:104056479 G A 0.028410 -7.2164e-05
6:104071467 G T 1.270806 -8.8022e-07
6:104083799 T C 0.023541 -7.0150e-05
6:104102329 T C 0.155637 6.6244e-05
6:104110800 G C 0.043217 2.9771e-05
6:104123242 T C 0.549347 -4.0456e-05
6:104135734 C G 0.415177 1.0019e-04
6:104148183 G A 0.191016 -1.0255e-04
6:104149472 T C 0.031795 6.0906e-07
6:104149739 T C 0.580237 1.7353e-04
6:104150180 A G 0.039514 4.4174e-05
6:104175613 T C 0.044597 -3.3087e-05
6:104195078 C T 0.620981 -1.6570e-05
6:104195316 C T 1.939623 9.4970e-05
6:104196094 C T 0.110359 2.8292e-05
6:104197160 G A 0.137581 -1.5122e-04
6:104198552 G A 1.215281 1.8928e-05
6:104202290 A G 0.041422 1.8513e-05
6:104204762 A G 0.687022 2.2445e-05
6:104209816 T C 0.077447 -6.4818e-05
6:104212841 C T 0.066846 -4.7311e-06
6:104213797 T C 0.033399 1.5247e-05
6:104213932 C T 0.066330 2.7796e-05
6:104213955 G A 0.127113 -3.2676e-04
6:104214350 G A 0.265421 2.3128e-05
6:104215847 A G 0.111605 2.8852e-05
6:104222580 T C 0.225369 -6.9696e-05
6:104222812 A G 1.166578 5.6903e-07
6:104226851 A G 0.320232 5.5016e-05
6:104226884 T C 0.042341 -9.0784e-05
6:104227731 C A 0.508888 -8.3074e-06
6:104239708 A G 0.220516 3.1213e-06
6:104241528 T C 0.110041 2.9401e-05
6:104246273 C A 0.203230 4.2564e-05
6:104257731 G A 0.164271 1.3414e-04
6:104268791 T C 0.085399 -2.8756e-05
6:104277260 A C 0.111258 2.8614e-05
6:104286236 C A 1.294734 -2.3869e-05
6:104286420 T G 1.404168 -8.0947e-06
6:104290530 C T 0.802116 3.5692e-05
6:104306477 G A 0.036985 1.9205e-05
6:104311959 C T 0.073305 -1.7757e-05
6:104317117 C T 0.152028 1.9485e-04
6:104332596 A C 0.048005 -6.4647e-06
6:104338384 T C 0.256288 -1.0574e-05
6:104340848 G A 0.054623 -4.2828e-05
6:104340862 T G 0.183343 7.6831e-06
6:104343736 G A 0.039903 2.1681e-05
6:104354219 T C 0.135299 -3.9409e-05
6:104367936 A C 0.512371 4.9914e-05
6:104370750 A G 0.095224 5.8326e-05
6:104380169 C T 0.110317 -4.1291e-05
6:104387937 G A 1.338808 1.3113e-04
6:104389644 G T 0.118655 -4.4848e-06
6:104400065 G T 0.074250 2.5677e-05
6:104404290 C T 0.036544 1.2108e-05
6:104417349 A G 0.310635 -5.9898e-05
6:104423655 A G 0.028436 -1.6258e-05
6:104432165 A G 0.081592 -3.3597e-05
6:104436538 A G 0.089106 -1.6072e-04
6:104436682 G A 0.052490 -2.9042e-05
6:104436976 T G 0.036907 2.2928e-04
6:104438409 G A 1.253156 4.8233e-05
6:104439154 C T 0.652247 3.2710e-05
6:104442755 A G 0.041714 -6.9218e-05
6:104445996 G A 0.034424 -4.3850e-05
6:104455955 T C 0.047722 -2.3178e-06
6:104458198 T C 0.105837 -2.3780e-05
6:104459663 A G 0.913192 3.8250e-05
6:104462081 A G 0.875295 7.9363e-06
6:104478130 T C 0.453545 7.7783e-05
6:104480382 T C 0.063133 -6.2042e-05
6:104484800 C T 0.379549 -1.8605e-04
6:104487470 C T 0.190432 2.8147e-05
6:104492484 C T 0.828705 -2.2868e-05
6:104500739 A G 0.164933 -9.3648e-05
6:104501109 C T 0.100196 -1.9791e-04
6:104503485 G A 0.076379 1.4851e-05
6:104506704 T C 0.925805 -2.4721e-05
6:104511925 A G 1.037456 -4.3057e-05
6:104512694 C T 0.591551 -3.9415e-05
6:104518954 C T 0.086438 -8.6850e-05
6:104519786 T C 0.901680 -7.8620e-05
6:104520128 A G 0.206826 1.1587e-05
6:104523959 T C 0.041192 -2.2506e-05
6:104529981 G A 1.144916 5.0669e-05
6:104532718 A G 0.034243 -1.0790e-05
6:104535274 A G 0.062474 -1.0932e-04
6:104542037 A G 0.214612 5.3903e-06
6:104545642 G T 0.252692 -3.3969e-06
6:104548004 G T 1.376163 4.6129e-06
6:104561372 T C 0.041838 -6.7224e-06
6:104566653 T C 1.145627 5.3446e-05
6:104570061 T C 0.058654 1.2626e-05
6:104576217 C G 0.037706 -2.2898e-05
6:104579627 A G 0.056658 9.2178e-05
6:104590822 T G 0.939639 2.4796e-05
6:104592727 C T 0.437764 -7.8273e-05
6:104593867 G A 0.287210 3.3487e-05
6:104601709 C T 0.839309 1.0421e-05
6:104604903 T C 0.046489 7.4865e-05
6:104610015 A G 0.024096 -2.2566e-05
6:104633000 C A 0.212811 -7.5555e-07
6:104635818 A G 0.033045 7.3406e-05
6:104643661 T C 0.068567 -2.5409e-05
6:104652456 A C 0.043960 -2.2189e-04
6:104671382 C T 0.223947 -1.0493e-04
6:104687623 G C 0.051656 1.6017e-05
6:104689416 A G 0.092520 4.3434e-05
6:104690452 G T 0.192389 -3.3564e-05
6:104705139 C T 0.155491 6.2566e-05
6:104705750 C T 0.566514 1.1564e-05
6:104718562 G A 0.037784 -5.3946e-05
6:104728885 C T 0.648647 -1.1963e-05
6:104734794 C T 0.041604 2.5705e-05
6:104738813 A G 0.138626 -2.9738e-05
6:104740181 C T 0.583947 -2.9200e-05
6:104748702 C T 1.010283 1.0642e-05
6:104749706 G A 0.402334 -1.3942e-05
6:104754856 G A 0.123533 -1.2687e-04
6:104758143 T C 0.235843 4.3812e-05
6:104763414 A G 0.926188 4.7883e-05
6:104765743 G A 0.036807 4.4086e-05
6:104768833 T C 1.755916 -3.7138e-05
6:104772161 C T 0.071098 9.5635e-05
6:104772499 C T 0.073941 -3.7572e-06
6:104773565 A C 1.405657 1.7939e-05
6:104787528 A G 0.825693 -2.8923e-06
6:104788346 C T 0.028975 7.9112e-05
6:104792722 G T 0.393398 -5.6926e-05
6:104805293 T G 0.152375 8.5180e-05
6:104809548 C T 0.224814 3.5217e-05
6:104817385 C T 0.139217 -2.9152e-05
6:104831053 T C 0.187861 2.4046e-05
6:104841955 C T 0.368863 -4.5318e-07
6:104842919 A C 0.487525 1.9963e-05
6:104843714 C T 0.118707 5.9245e-05
6:104846277 T C 0.050569 4.2529e-05
6:104852784 G A 0.034697 7.0257e-05
6:104856104 G A 1.258459 -2.6683e-05
6:104856207 G A 0.125085 -1.3275e-05
6:104859761 C A 0.042565 -3.7398e-05
6:104860877 A G 0.053425 3.6780e-05
6:104864469 C T 0.024986 -3.4371e-05
6:104869938 T C 1.691981 -1.5763e-05
6:104882730 A G 1.337896 1.9204e-06
6:104888478 A G 0.027511 4.1306e-05
6:104891715 C T 0.048128 -4.4056e-06
6:104896538 G A 0.068076 1.0246e-04
6:104906031 T G 0.158380 5.8276e-05
6:104909035 T C 0.086451 5.5423e-05
6:104913334 G C 0.043957 3.5305e-05
6:104916184 T G 1.219896 -2.0024e-05
6:104927783 T C 0.022207 -6.6953e-05
6:104928434 G C 1.220864 -1.1533e-05
6:104932148 C T 0.166845 5.8999e-05
6:104946345 G A 1.930473 -4.3094e-05
6:104946549 A G 0.247547 1.1057e-05
6:104946937 G C 0.151272 4.2363e-07
6:104947409 A C 1.436502 -4.1429e-05
6:104947544 C T 1.584833 -7.1319e-05
6:104951340 T C 0.064201 -5.6883e-05
6:104955488 A G 0.020124 5.8955e-05
6:104956593 T C 0.024733 1.0806e-04
6:104958732 A C 0.141206 4.4597e-05
6:104966559 T C 1.451208 -1.4198e-05
6:104975377 G T 0.113942 -1.1026e-04
6:104980478 G T 0.813275 3.2034e-05
6:104983055 T C 0.767676 8.5374e-06
6:104995640 C T 0.045239 -3.6318e-05
6:105005158 T C 0.071257 -2.9552e-06
6:105005500 C T 0.031549 -1.2014e-05
6:105015946 A T 0.061715 4.6259e-05
6:105022465 A G 0.062773 2.1252e-05
6:105024049 C T 0.623110 2.3748e-05
6:105029301 A G 0.179256 2.3246e-05
6:105049526 C T 0.071358 -7.9562e-05
6:105060930 T G 0.284935 1.8386e-05
6:105062381 C T 1.297791 -7.2935e-06
6:105070290 C A 0.359571 -3.9680e-05
6:105085606 A G 0.140772 -2.2905e-05
6:105092231 T C 0.082348 -5.1799e-06
6:105098342 A G 0.218416 6.5463e-06
6:105109669 C T 0.186764 -7.7761e-05
6:105111663 A G 0.344050 -3.1398e-06
6:105128534 C T 0.460205 -3.9748e-05
6:105129972 C A 0.107626 -3.2791e-05
6:105130009 C T 0.361885 -3.3115e-05
6:105130521 T C 0.273127 -1.8343e-05
6:105134795 T C 0.035031 -3.7081e-05
6:105138192 T C 0.039777 5.1930e-05
6:105140486 G A 0.046716 -4.0721e-06
6:105149713 G C 0.924069 -4.9284e-05
6:105149965 T C 0.319755 -8.7439e-06
6:105152142 G A 0.049128 1.2416e-04
6:105165743 A G 0.375151 -5.0570e-05
6:105173814 T C 0.318762 -7.3300e-06
6:105177885 A G 0.030315 -6.6006e-05
6:105180785 T C 0.692884 -4.9074e-05
6:105215023 A G 0.230247 -3.2598e-05
6:105232233 C A 0.729772 -4.7324e-05
6:105233073 C T 0.027232 -3.1458e-05
6:105251020 A G 0.024515 5.1466e-05
6:105254826 C T 0.409711 -3.1611e-05
6:105258217 T C 0.020299 -4.7010e-05
6:105258569 T C 0.052036 6.4940e-05
6:105293132 G A 0.037677 8.4246e-06
6:105305218 C T 0.057106 1.9329e-04
6:105308470 G A 0.130229 -5.2582e-05
6:105311474 T C 0.319103 -6.8556e-06
6:105318560 C A 0.025184 -1.6998e-05
6:105319125 A G 1.043120 6.1981e-05
6:105335981 G A 0.053263 2.4873e-05
6:105336021 T C 0.042769 -4.1702e-05
6:105337908 T C 0.037855 6.0322e-05
6:105349842 A C 0.118324 -2.4757e-05
6:105356725 C T 0.946302 7.6839e-05
6:105377787 G A 0.024778 -2.2428e-05
6:105378954 T C 1.354151 3.3883e-04
6:105386764 T C 0.162554 3.7704e-05
6:105398374 G A 0.049274 -2.4359e-05
6:105400837 G A 1.093406 1.5209e-04
6:105404198 A G 0.287278 2.5893e-05
6:105406274 C A 0.208965 3.9988e-05
6:105429511 T C 0.122839 -9.6472e-05
6:105436993 A G 0.212392 2.1928e-05
6:105445364 G A 0.395806 -5.9101e-05
6:105453867 C T 0.049524 -3.9813e-05
6:105480725 C T 0.208802 4.2268e-05
6:105483327 G A 1.461010 4.4322e-07
6:105485803 C T 0.155884 5.8608e-05
6:105499718 T C 0.029695 4.6312e-05
6:105504176 G A 0.165485 -4.8745e-06
6:105514075 A G 0.072341 -7.9092e-06
6:105517980 A G 0.052370 -8.6060e-05
6:105523309 C T 0.073172 -7.2810e-06
6:105523679 T C 1.734481 3.1916e-05
6:105529785 C A 0.318850 -2.8148e-06
6:105536491 T C 0.410961 4.3238e-05
6:105538806 A G 1.826190 1.7172e-05
6:105544119 G A 0.142842 -1.0855e-06
6:105545084 A G 0.069573 5.4038e-06
6:105551229 G T 0.136117 -9.4900e-06
6:105553910 C T 1.909482 1.1743e-05
6:105555047 C T 0.040660 4.7314e-06
6:105559015 G A 0.045116 -1.7972e-05
6:105559706 A C 0.039192 1.9067e-05
6:105563677 G A 0.022071 1.0493e-04
6:105572808 G A 1.912696 5.8664e-06
6:105573104 C T 0.449498 -2.2096e-05
6:105598184 G A 1.701982 4.6411e-07
6:105609468 T C 0.069375 3.5683e-05
6:105612220 G A 0.210519 1.3807e-05
6:105614533 A T 0.124514 8.1204e-06
6:105626998 G C 0.031717 1.0813e-04
6:105631819 T G 0.184599 6.2452e-06
6:105647791 A C 1.912524 1.1646e-05
6:105648476 T A 0.029825 -1.3510e-04
6:105656760 T C 1.674471 1.8899e-04
6:105661518 A G 0.132667 7.5034e-05
6:105674614 T C 0.177815 1.4381e-04
6:105675144 C T 0.559347 5.7732e-06
6:105682386 C T 0.167091 3.8150e-06
6:105691598 T G 0.154368 7.1951e-06
6:105701378 C G 0.174485 -2.2470e-05
6:105704168 G T 0.805505 -1.0665e-04
6:105705710 C G 0.143735 -7.0871e-06
6:105706878 T C 0.264350 1.7779e-05
6:105709113 A G 0.158578 1.5152e-05
6:105709244 G A 0.139788 1.1816e-05
6:105712501 G A 0.058586 2.6393e-05
6:105726036 T C 0.307077 9.7341e-06
6:105735164 C T 0.251643 2.8726e-05
6:105735808 A G 0.181509 3.3960e-05
6:105747571 G A 0.023726 -8.3827e-05
6:105748958 G T 0.138973 -1.0128e-04
6:105749923 T G 0.316824 -8.3503e-05
6:105752298 T C 0.107107 -4.0966e-05
6:105759760 T A 0.042847 3.0896e-05
6:105760863 G A 0.026849 -1.6415e-05
6:105770008 G A 1.879956 1.9092e-05
6:105773034 T C 0.088619 -2.1513e-04
6:105773109 C A 0.235674 -6.1864e-06
6:105775311 T C 0.039715 6.7048e-05
6:105776866 C A 0.271147 -6.0698e-05
6:105777846 C T 0.146825 -4.8395e-05
6:105781039 A G 0.108914 3.4052e-05
6:105798887 G A 0.174381 2.8734e-05
6:105799335 A G 0.124286 -3.6726e-05
6:105800544 C T 0.120314 8.8278e-05
6:105802907 C T 0.138013 -2.7651e-05
6:105810999 G C 0.175073 -1.8494e-05
6:105811308 A C 0.457307 -1.4773e-05
6:105817378 C T 0.270942 2.3506e-05
6:105819932 C T 0.179724 1.7130e-05
6:105821512 C T 0.423123 2.3294e-05
6:105836340 C A 0.023279 -1.8112e-05
6:105841041 C T 0.642198 3.8423e-05
6:105841460 T C 0.026138 6.4568e-05
6:105843241 A G 0.071497 4.1973e-05
6:105844161 G T 0.121430 -2.9312e-05
6:105846050 A G 0.136601 4.7018e-05
6:105850712 G A 0.494490 3.6281e-05
6:105851978 G T 0.579172 1.7558e-04
6:105856217 C T 0.029731 7.4872e-05
6:105869130 T C 0.302543 -2.2086e-05
6:105875794 T C 0.038423 -8.1904e-05
6:105878915 T C 0.039686 -7.5228e-05
6:105882599 T C 0.050280 -2.3036e-05
6:105883147 G A 0.810458 -3.2995e-05
6:105887131 A G 0.354689 -3.7338e-05
6:105896843 T C 0.265584 1.5274e-06
6:105906081 T C 0.023103 6.7518e-05
6:105909487 C T 0.572307 -1.2213e-05
6:105917036 A G 0.042591 -5.4435e-05
6:105920257 T C 0.096227 1.3538e-04
6:105928059 G A 0.194690 1.9383e-05
6:105931588 T G 0.091767 8.0472e-06
6:105935435 G A 0.164511 -2.3620e-06
6:105940307 A G 0.166329 -6.0503e-05
6:105946011 A G 0.026213 4.6335e-05
6:105946314 C A 0.265860 2.2617e-05
6:105948395 A G 0.053484 9.2763e-05
6:105951839 C A 0.476687 3.9957e-05
6:105952481 G A 0.239945 6.5037e-05
6:105953319 A C 0.793671 -1.0350e-05
6:105953724 C T 0.143534 7.1953e-05
6:105964269 G A 0.075052 1.8347e-04
6:105967383 T G 0.117065 3.2579e-05
6:105973887 T C 0.060014 2.7821e-05
6:105976979 G A 0.753923 -5.8380e-07
6:105978384 G C 0.177043 1.9385e-05
6:105979689 C T 0.037261 1.8636e-05
6:105988260 T C 0.921459 1.8677e-05
6:105996000 A G 0.032214 2.7158e-06
6:105997617 G A 0.110755 -1.8310e-06
6:105999321 C A 0.032789 -6.7475e-06
6:106000071 T C 0.576832 3.8406e-05
6:106001459 C T 0.052987 -1.4819e-04
6:106007241 T C 0.050066 3.2947e-05
6:106009526 G T 0.101897 -6.1449e-05
6:106011016 C A 0.817660 4.6905e-05
6:106013972 A C 0.131239 -3.6686e-05
6:106020539 T G 0.080891 -1.3123e-04
6:106023196 C T 0.103987 -4.8031e-06
6:106031159 T C 0.121797 7.5195e-05
6:106032374 G A 0.080521 2.6766e-05
6:106040613 A C 0.969977 -7.0274e-06
6:106044349 C T 0.169496 6.9842e-05
6:106051185 C A 1.234123 -5.2588e-06
6:106053913 G A 0.040698 -4.4188e-05
6:106054607 T C 0.741369 -1.4184e-04
6:106056440 C T 0.036914 5.4051e-05
6:106059742 T C 0.107915 3.6838e-05
6:106060602 C T 1.077077 -1.6787e-06
6:106064019 A G 0.060709 2.8638e-05
6:106064305 C T 0.031513 -1.6078e-05
6:106068555 T C 0.063315 -9.0679e-05
6:106074150 C A 0.042091 -4.5999e-05
6:106075754 A G 0.616936 -1.0587e-05
6:106079565 T C 0.043980 3.7485e-05
6:106080092 T G 0.140898 2.0450e-05
6:106086019 T C 0.141096 1.7403e-05
6:106093223 G C 0.192126 1.0246e-05
6:106094057 G A 1.051458 1.8180e-05
6:106104641 A G 0.152593 2.1256e-04
6:106117357 A C 0.750678 6.3209e-05
6:106124324 A G 1.569318 4.5735e-05
6:106126016 C T 0.145760 -1.8369e-05
6:106126691 A G 0.055924 -7.7022e-05
6:106127666 A G 0.022139 -3.2734e-05
6:106132323 G A 0.298139 -1.7223e-04
6:106137331 T C 0.051289 -1.9124e-07
6:106156299 A G 0.947136 -9.1277e-06
6:106158657 T C 1.264470 4.1155e-05
6:106159632 T C 0.052562 -7.6947e-05
6:106177285 G A 1.575264 1.5255e-05
6:106179442 C T 0.034269 -3.9479e-05
6:106179780 G C 0.045875 5.7729e-05
6:106183047 C T 0.062909 -5.7823e-05
6:106186528 G A 0.079099 -5.0028e-05
6:106193660 A G 0.058044 -6.4877e-05
6:106203589 G A 0.081410 1.7420e-05
6:106205297 C T 1.136033 7.7880e-05
6:106206536 C T 0.267362 5.1596e-05
6:106207093 G A 0.495707 -5.0319e-05
6:106211526 A G 0.067794 1.2574e-05
6:106212415 C T 0.126594 3.1927e-05
6:106217303 C T 0.265632 -7.3911e-05
6:106218143 G A 0.078044 -2.4445e-05
6:106231833 G A 0.030448 4.8603e-05
6:106239385 T C 1.335046 4.8249e-04
6:106240162 A G 1.827943 4.5860e-04
6:106244548 A G 0.536036 1.6355e-05
6:106247137 T C 0.232471 -4.0183e-05
6:106250776 G T 0.507759 -1.9552e-05
6:106255631 T G 0.144267 -5.2477e-05
6:106256566 A G 1.780100 4.8100e-06
6:106263076 A G 1.308966 -1.3678e-05
6:106264584 G A 0.124160 -6.6565e-05
6:106264634 A G 0.801091 5.5372e-05
6:106265214 A G 1.590178 1.8702e-04
6:106267656 C T 0.999464 -1.9225e-05
6:106268108 C A 0.092692 -2.1861e-05
6:106268279 T C 0.057093 3.0333e-05
6:106269803 T C 0.775667 2.6697e-05
6:106273256 C T 0.697437 8.7711e-06
6:106283743 T C 0.118093 -2.3863e-06
6:106284073 C T 0.062971 1.0942e-04
6:106285563 C T 0.040458 1.2833e-05
6:106287481 A C 0.030507 -3.7746e-05
6:106291825 A G 0.063120 -4.0266e-05
6:106294280 A G 0.114413 9.9003e-05
6:106295119 T C 0.655606 -4.8632e-05
6:106295763 T C 0.077606 8.4553e-05
6:106297930 T C 0.195196 1.5112e-05
6:106299231 A C 0.091933 -1.4188e-05
6:106299704 C T 0.068495 -1.1428e-04
6:106303274 T C 0.436583 -2.0657e-05
6:106304043 T G 0.039225 3.0654e-05
6:106311653 A G 0.060212 9.5581e-06
6:106314819 A G 0.021665 7.7233e-06
6:106315321 A G 0.078560 6.7560e-05
6:106315792 C T 0.027728 6.0037e-05
6:106316464 G A 0.081416 1.1127e-05
6:106317587 T C 0.183395 2.3176e-05
6:106317700 G A 0.075506 1.9354e-05
6:106319727 A T 0.076048 1.4253e-04
6:106320356 C T 0.023999 1.0071e-04
6:106321630 A G 0.049433 -1.6059e-06
6:106321844 A G 0.453662 7.4042e-04
6:106323151 T C 0.602593 7.9347e-04
6:106324741 C T 0.187319 8.4665e-06
6:106325922 G C 0.118230 -4.2073e-05
6:106326123 A G 0.106782 3.4658e-06
6:106326339 C T 0.825015 -5.4862e-05
6:106326747 G A 0.985446 -6.0130e-06
6:106329017 G A 0.721482 -6.1432e-05
6:106329055 T C 0.964459 -2.7515e-05
6:106329511 A G 0.021776 -7.9085e-05
6:106332553 C T 0.294795 1.0607e-04
6:106333140 T G 0.821685 3.0385e-06
6:106336702 A G 0.156403 4.3000e-05
6:106339392 T C 1.437099 -1.3043e-04
6:106350616 G A 0.577468 -6.5702e-05
6:106353544 A G 0.066444 2.4986e-05
6:106353761 C T 0.541404 -2.2319e-05
6:106357244 A G 0.071936 3.8427e-05
6:106362672 C T 0.033253 9.7110e-05
6:106364158 A C 0.051491 -9.6445e-05
6:106365258 T C 0.319366 -1.5998e-05
6:106368296 C T 0.844898 3.2312e-06
6:106377522 G A 0.458089 -2.5315e-05
6:106380131 A G 1.515260 5.8325e-05
6:106383247 A G 0.087161 3.4361e-05
6:106394642 T C 0.417293 1.3915e-05
6:106396686 G A 0.383323 2.0904e-05
6:106396774 C T 0.120982 1.8979e-05
6:106399648 G A 1.436060 -9.8586e-06
6:106402308 A G 0.161158 3.8987e-05
6:106402962 C T 0.086197 4.7508e-05
6:106405102 G T 0.908619 3.6634e-05
6:106406882 C T 0.222107 2.4740e-06
6:106407386 T C 1.315763 1.4939e-04
6:106408106 A G 0.029014 5.7783e-05
6:106410525 A G 0.032818 1.8822e-05
6:106413410 C T 0.378068 2.8722e-05
6:106414904 G A 0.191425 1.3142e-05
6:106417352 A G 0.144085 4.8068e-05
6:106420868 T C 0.165498 2.0526e-05
6:106423357 A G 0.036804 -5.2388e-05
6:106427506 T G 0.444275 2.6206e-05
6:106430207 G A 1.616436 7.6933e-06
6:106435269 C G 0.572035 1.0805e-05
6:106437141 A G 0.118571 -1.9906e-05
6:106437821 A G 1.605865 1.7395e-05
6:106445522 A G 0.023700 5.0771e-05
6:106452945 C A 0.021656 -1.0028e-04
6:106457570 C A 0.136623 -6.8678e-05
6:106470070 A G 0.659345 4.3750e-05
6:106479153 A G 0.076843 5.3964e-05
6:106495297 G A 0.039231 -9.5200e-05
6:106495361 G A 0.140707 -3.6266e-05
6:106502803 T C 1.784943 -4.4596e-05
6:106513510 G A 0.055116 -6.9303e-05
6:106518237 T C 0.184586 3.3644e-05
6:106522027 C T 1.572310 8.0204e-06
6:106522936 G T 0.206206 7.7627e-06
6:106524830 C A 0.258881 6.9707e-06
6:106536253 A G 0.060696 -3.2145e-04
6:106537750 A G 0.286791 2.4111e-05
6:106538280 T G 1.289012 5.3941e-05
6:106545118 G T 0.377926 5.5536e-04
6:106549398 A G 0.343758 -5.2069e-05
6:106552031 T C 0.515929 -1.5224e-04
6:106553096 A G 0.032646 -1.7751e-05
6:106558167 A G 0.084841 -2.0090e-04
6:106559602 A G 0.208381 3.1802e-05
6:106562213 A G 0.041432 -8.1494e-05
6:106568034 T C 1.327850 2.7336e-05
6:106570283 T G 0.020588 -3.8974e-05
6:106571352 A G 0.159571 -3.6857e-05
6:106573279 C A 0.210325 1.1146e-05
6:106574892 C T 0.341849 6.3004e-06
6:106578420 G A 0.110265 4.2191e-05
6:106587454 G A 0.051552 -4.4417e-05
6:106588614 C T 1.215300 -2.3157e-05
6:106589496 G A 0.825028 5.2985e-06
6:106590404 T C 0.315176 3.4027e-05
6:106604103 C T 0.294737 2.8784e-06
6:106604855 G A 0.040432 -2.0251e-05
6:106606843 A G 0.215563 -7.2455e-06
6:106611412 A G 0.041266 2.9847e-06
6:106613091 A G 0.477379 -4.3694e-05
6:106613763 C G 0.126984 -8.0117e-06
6:106625093 C T 0.160136 2.8965e-05
6:106627447 G A 0.240354 2.9665e-05
6:106627910 T C 1.514805 -4.4438e-05
6:106643323 G C 0.111823 2.5844e-05
6:106647377 G T 0.021182 -8.7603e-05
6:106675995 G A 0.157520 4.3301e-06
6:106678171 A G 0.032503 5.2808e-06
6:106686427 G A 0.409676 -7.0479e-08
6:106692315 A G 0.052218 9.6584e-06
6:106702347 C T 0.033542 -1.5082e-05
6:106704494 A C 0.274120 4.2585e-05
6:106707669 G C 0.060056 -1.4189e-04
6:106708813 T C 0.138360 5.2991e-05
6:106725416 G A 0.032399 7.2299e-06
6:106726685 G A 0.032776 2.8071e-06
6:106736799 G A 0.059900 -5.7539e-05
6:106740458 G A 1.012795 5.8515e-05
6:106745082 T G 0.042175 5.8789e-06
6:106754894 G T 0.050312 -4.8858e-07
6:106760299 C A 0.170308 -2.1231e-05
6:106784551 C T 0.541453 7.5557e-05
6:106790107 G A 0.958159 1.3767e-04
6:106794159 A G 0.851708 -1.1780e-04
6:106803505 A G 0.060225 -3.5655e-07
6:106817017 T C 1.276473 9.4172e-06
6:106820563 A G 0.038430 9.7516e-06
6:106822546 G A 0.054918 7.7407e-05
6:106824068 G A 0.108544 -1.6354e-06
6:106825321 C T 0.116162 -8.7188e-06
6:106829172 G A 0.850270 3.7995e-05
6:106829537 C T 0.842435 -9.2975e-05
6:106834984 C T 0.189351 2.2456e-05
6:106836166 T C 0.086616 2.0113e-05
6:106836299 C A 1.713751 -3.3201e-05
6:106836526 G A 0.064714 3.5239e-06
6:106838192 T C 1.030471 4.4520e-05
6:106838904 G A 0.292014 2.8871e-05
6:106862821 C T 0.250656 -3.0684e-06
6:106864740 G T 1.307853 3.6848e-05
6:106865745 A G 0.027527 -1.2701e-05
6:106867828 A G 0.230984 2.5532e-04
6:106877326 T C 0.822457 -2.3570e-05
6:106879571 A G 0.323968 7.7202e-05
6:106882214 G A 0.033155 3.5451e-05
6:106885185 T C 0.035973 -1.3812e-06
6:106890629 C A 0.180253 8.8585e-05
6:106892924 C T 0.674905 1.6194e-05
6:106894342 G A 0.294078 -1.3330e-04
6:106896711 A G 1.657985 6.2487e-07
6:106896841 G A 0.162813 1.6373e-05
6:106897527 T C 0.031825 1.4789e-05
6:106899226 T C 1.424233 1.3922e-06
6:106913299 T C 1.156718 1.7124e-05
6:106917928 T C 0.369422 4.7170e-05
6:106918630 C T 0.131995 2.7595e-05
6:106919652 G A 0.297769 -4.2243e-04
6:106919710 G T 0.114134 1.4107e-05
6:106922281 A T 1.153842 3.8981e-05
6:106922549 G A 0.958127 -2.2203e-06
6:106922633 G A 0.033094 -2.8950e-06
6:106923425 C T 0.135280 7.8421e-06
6:106923448 G A 0.024096 4.4761e-05
6:106924024 G A 0.150911 -1.8614e-06
6:106924458 T G 0.201318 -2.1608e-06
6:106932050 A G 0.105328 -3.9029e-05
6:106935690 C T 0.055145 -3.1335e-05
6:106936149 G A 0.204531 -9.9110e-06
6:106936625 G T 0.929635 -3.9580e-06
6:106937818 A G 0.307918 -3.6789e-05
6:106938669 G A 0.062604 -1.2726e-05
6:106940525 A G 0.142800 8.8214e-06
6:106949394 C T 1.307116 1.1104e-05
6:106949440 A G 0.314760 -1.9890e-05
6:106950327 G A 0.490706 9.2729e-06
6:106955155 T C 0.251491 -2.2746e-05
6:106957506 T C 1.839228 -1.0397e-06
6:106960447 A G 0.290180 -2.0596e-05
6:106962186 A G 0.555793 3.4509e-05
6:106967185 C A 0.545432 2.9851e-05
6:106967778 C T 0.512047 -5.5929e-06
6:106970791 A G 0.566673 2.8226e-05
6:106973667 T C 0.540152 -1.9616e-05
6:106979755 A G 0.492371 -1.3780e-05
6:106981767 T A 1.541362 7.9996e-06
6:106982488 C T 0.676661 -2.1658e-05
6:106982532 T G 1.044603 2.5114e-05
6:106982784 A G 0.024544 -8.6082e-05
6:106985419 C A 0.635629 1.5721e-05
6:106987370 C A 1.856619 -1.6729e-05
6:106989212 A G 1.093471 -9.8303e-06
6:106991361 C T 0.129035 -4.0168e-05
6:106992299 C T 0.839702 -2.9306e-05
6:106994326 A G 1.459245 -1.7269e-05
6:106999822 A G 0.635041 1.5762e-05
6:107025499 G A 0.056200 1.4049e-05
6:107027557 C T 0.578172 -1.1021e-05
6:107031766 T C 0.142748 4.2477e-05
6:107033570 A G 0.215174 3.1685e-05
6:107034701 T C 0.133647 5.0003e-06
6:107034986 A G 0.695263 -9.3030e-06
6:107051404 C T 0.092971 -6.6093e-05
6:107062187 C T 0.153521 -6.3027e-06
6:107062232 C T 0.021675 1.2133e-05
6:107066499 A G 0.130171 -9.5574e-06
6:107100396 G A 0.085500 9.8843e-05
6:107100483 T C 0.118791 -2.8559e-05
6:107103510 T G 0.053409 -4.2458e-06
6:107112780 C T 0.052049 -8.5266e-06
6:107114361 G A 0.843068 -2.4129e-05
6:107118274 T C 0.020968 -1.1495e-06
6:107126673 A G 0.220056 -3.8334e-05
6:107131685 C G 1.782054 -1.0569e-04
6:107134756 T G 0.048673 2.7980e-06
6:107135667 G A 0.572210 8.4190e-06
6:107141296 G A 0.176322 2.8572e-06
6:107141376 A G 0.123621 -3.1055e-05
6:107141728 G A 1.343969 -1.1367e-04
6:107145514 G C 0.639348 1.3798e-04
6:107148627 G A 0.120836 1.7404e-06
6:107151275 C T 0.110901 1.3353e-04
6:107153670 T C 1.457810 -6.7259e-05
6:107156861 A C 1.588367 -2.0440e-05
6:107158268 A G 0.036713 1.0267e-05
6:107164722 G A 0.369763 4.3257e-06
6:107169323 T C 0.155757 1.2829e-04
6:107174515 G A 0.505928 5.5594e-05
6:107176029 C G 0.720106 1.5131e-05
6:107178542 T C 0.620305 7.5218e-05
6:107179339 C T 0.113601 -7.1938e-05
6:107179622 G A 0.036904 2.5748e-05
6:107186184 G A 0.318246 7.9716e-05
6:107189417 C T 0.253315 3.9757e-05
6:107197648 C T 0.232123 7.4913e-05
6:107201626 T C 1.032987 -6.4959e-05
6:107202477 G A 0.023421 4.6516e-05
6:107207701 T C 0.055730 -5.4349e-05
6:107209859 G A 0.056424 1.9452e-05
6:107211663 A C 0.947367 -6.5187e-04
6:107213273 G A 1.087415 -1.3495e-04
6:107213723 T G 0.030958 -4.1775e-05
6:107214117 G A 0.521378 2.0400e-05
6:107214521 T C 0.053707 1.4722e-05
6:107220584 A G 0.046028 2.1794e-05
6:107229778 A G 0.115867 3.7392e-06
6:107235038 A C 0.288674 1.1997e-04
6:107237748 G A 0.441705 4.3970e-07
6:107241055 C T 0.037755 1.2641e-04
6:107241341 C G 0.336731 -7.8539e-06
6:107241935 A C 0.075438 7.4786e-06
6:107245957 A G 0.730878 -5.0692e-07
6:107247689 C T 1.394742 7.5080e-06
6:107251954 C T 0.995433 -3.1761e-05
6:107252987 C A 0.030510 2.8335e-05
6:107253373 G A 0.139139 -1.6194e-05
6:107255445 G A 0.856496 -2.0391e-05
6:107258240 T C 0.053240 6.7543e-05
6:107268446 T C 0.034704 4.9437e-05
6:107269579 T G 0.145260 1.5046e-05
6:107279352 T C 1.105812 -8.3274e-06
6:107281641 C T 0.124767 -3.3815e-05
6:107288536 A C 0.134108 -2.6819e-06
6:107295198 C T 0.927237 6.6540e-06
6:107297107 T C 0.049696 1.4456e-04
6:107297924 G A 0.432805 -1.5989e-05
6:107302283 T C 0.051955 -3.7774e-05
6:107302714 G C 0.583038 -6.3774e-06
6:107302809 A G 0.919512 6.9765e-07
6:107302955 C G 0.287739 2.4113e-05
6:107304262 A G 0.394645 7.1642e-05
6:107304447 C T 1.056320 -8.8973e-06
6:107307723 A G 0.139223 8.8469e-06
6:107312069 G A 0.314672 -3.1245e-06
6:107313387 G T 0.048871 -8.5205e-06
6:107314753 G A 0.178098 -6.2295e-05
6:107315879 C T 0.111018 1.9216e-05
6:107318707 A G 0.117003 -4.0372e-05
6:107319615 A G 0.428702 -1.7047e-06
6:107319633 G T 1.343251 1.7012e-05
6:107329006 C T 0.543722 -8.7906e-06
6:107346308 A G 0.076460 1.1748e-04
6:107351798 T C 0.159181 -1.9516e-04
6:107354366 A G 0.049972 -2.6126e-05
6:107359734 C T 1.975706 -5.2146e-06
6:107360843 T C 0.690251 8.4818e-05
6:107362576 G A 1.523997 6.9069e-05
6:107373082 G A 0.124822 -9.2887e-05
6:107373407 A G 0.067599 -5.1865e-05
6:107373709 T C 1.976439 4.8225e-07
6:107375785 A G 0.130836 -5.4015e-04
6:107376799 C T 1.155186 1.8391e-05
6:107379137 T C 0.325400 4.6289e-04
6:107380559 C T 0.965624 -5.0385e-06
6:107380793 C T 0.575680 2.7162e-05
6:107383009 C T 0.099187 -5.6698e-05
6:107383411 C T 0.578393 8.2141e-06
6:107386233 T C 0.315487 6.6810e-05
6:107388119 T C 0.361746 1.4113e-06
6:107392534 T C 0.105558 -1.3162e-05
6:107396658 C T 1.636141 -1.7552e-05
6:107398769 T C 0.906513 -4.4439e-06
6:107401063 A G 0.040465 3.6050e-05
6:107407423 A G 0.096159 -9.9548e-05
6:107408585 C T 0.630429 1.8333e-05
6:107419155 G A 0.473442 6.5321e-05
6:107420387 C G 0.239796 1.8256e-05
6:107420516 C A 0.714763 5.2721e-06
6:107432399 A G 0.421266 -2.8592e-05
6:107433248 T C 0.024778 -1.7917e-05
6:107437758 G T 0.033129 1.7353e-05
6:107441471 G A 0.036560 4.0669e-06
6:107442277 G A 0.646093 1.2509e-04
6:107447601 C G 0.381399 2.0570e-05
6:107449641 C T 0.280673 3.8690e-05
6:107456847 C A 0.421847 2.6777e-06
6:107460265 G T 0.087385 -3.8244e-05
6:107460346 A C 0.283039 8.6831e-06
6:107464593 C T 0.165533 2.0449e-05
6:107467855 C T 0.916185 -3.5285e-05
6:107473067 C T 0.911193 -7.6386e-05
6:107484367 C T 0.072403 4.2440e-05
6:107494821 A G 0.529447 -4.9466e-06
6:107497166 G C 1.291673 -1.1765e-04
6:107506459 A G 0.761129 -8.1270e-05
6:107508918 T C 0.391357 -2.4995e-05
6:107510585 G A 0.975176 -1.6993e-05
6:107511029 T C 0.042237 -2.7841e-05
6:107513677 G A 0.089015 8.0327e-05
6:107515390 T C 0.566666 -2.3336e-05
6:107538247 T G 0.217793 -4.1962e-05
6:107539599 A C 1.359211 -8.6922e-05
6:107549447 G A 0.532560 -6.4941e-05
6:107552631 A G 0.026875 -3.1982e-05
6:107564449 C T 0.084552 -1.4123e-04
6:107572040 C A 0.026985 -1.9896e-05
6:107575943 A C 0.068469 7.8276e-05
6:107609481 C T 0.103072 -7.0832e-06
6:107611822 T C 0.395790 6.6356e-06
6:107617240 T G 0.025090 -3.4330e-06
6:107617641 C T 0.357662 -1.1867e-04
6:107629220 A G 0.034863 -2.9080e-05
6:107631840 A G 0.100891 9.2259e-06
6:107637582 A G 1.652938 4.2250e-05
6:107643420 C T 0.806232 1.5955e-05
6:107649588 A G 0.112923 5.4003e-06
6:107661964 G T 1.330508 3.5235e-05
6:107677208 C A 0.020821 -5.0661e-07
6:107682932 T C 0.178351 -7.2475e-06
6:107691648 G A 0.100375 1.5268e-05
6:107701627 C T 0.022146 -6.6322e-06
6:107703593 T C 0.030247 -1.5955e-05
6:107706258 G A 0.150288 -1.3744e-04
6:107762720 G A 1.076941 -3.5485e-07
6:107776224 C T 0.068654 5.3588e-05
6:107778296 A G 1.673951 4.3440e-05
6:107781028 A G 0.084269 -1.1819e-04
6:107787617 T G 0.292254 -8.3097e-06
6:107794601 C T 0.040789 -4.7170e-05
6:107799555 G T 0.052954 -1.5284e-04
6:107811601 G A 0.184381 1.9132e-05
6:107813728 T C 0.124150 8.9420e-05
6:107825455 A G 0.024752 6.6774e-05
6:107832069 T G 0.099333 9.3748e-05
6:107833664 C T 0.045996 -1.9949e-05
6:107840894 T C 0.087901 2.6327e-05
6:107842723 G T 0.182262 9.3741e-05
6:107843264 G A 0.023535 -2.4723e-05
6:107856689 G A 0.028394 3.9977e-06
6:107861550 T C 0.780870 3.0632e-05
6:107890210 G C 0.145267 4.3081e-05
6:107891721 G C 0.119879 3.1499e-05
6:107893470 T C 0.024950 2.7189e-05
6:107895941 C G 0.187092 2.1308e-05
6:107899806 A G 0.032724 1.0194e-05
6:107902564 C A 0.167510 5.6855e-06
6:107911990 G A 0.545776 4.8922e-05
6:107913445 T C 0.032730 8.8148e-05
6:107913846 G A 0.249472 -2.2944e-04
6:107918152 C T 0.179373 -5.7794e-06
6:107918351 G A 0.223434 8.9284e-06
6:107918382 A G 0.152362 -7.4617e-05
6:107922222 T C 0.040559 -9.0550e-05
6:107923284 G T 0.313903 -1.7584e-05
6:107936977 T C 0.104663 -3.2294e-05
6:107937018 C A 0.080975 1.2864e-05
6:107937593 C T 0.055220 -2.9996e-05
6:107940287 A G 0.230309 -5.9169e-07
6:107947402 C T 0.225927 -5.8821e-06
6:107958631 G A 0.056096 -1.8527e-05
6:107971062 G A 0.038735 -1.0601e-05
6:107975065 C G 0.023554 4.1379e-05
6:107976756 C T 1.713731 -7.3341e-06
6:107987262 T G 0.055558 -4.3098e-05
6:107989531 C G 0.174836 2.2409e-05
6:107992045 A C 1.725822 -7.6223e-06
6:107994626 A G 1.920632 5.6017e-05
6:107996350 G A 1.892660 -4.5268e-06
6:107998015 C T 0.045561 6.1821e-05
6:107998495 A G 0.080092 -1.0292e-04
6:107999580 A G 0.233120 -1.5050e-05
6:108000466 T C 0.198530 1.8070e-06
6:108000725 T C 0.340544 -3.0885e-05
6:108001338 T G 0.099722 4.0347e-05
6:108001484 A G 0.605339 3.7130e-06
6:108001990 G A 0.074694 -1.0730e-04
6:108004395 G T 0.303562 8.8083e-06
6:108009706 C T 0.055392 -1.5042e-04
6:108014323 T C 0.147458 2.9519e-06
6:108015525 G A 1.810062 -5.7509e-05
6:108017102 T C 0.152248 9.0702e-06
6:108017671 G A 0.138126 4.4073e-05
6:108021319 T C 1.262390 -8.8245e-06
6:108028267 T C 0.061978 -7.1813e-05
6:108028709 C T 0.384196 -5.4796e-05
6:108028757 G T 0.183086 -4.9007e-05
6:108029180 A G 0.066817 -1.0589e-05
6:108035462 T G 1.497564 -3.8571e-05
6:108040446 A G 1.822230 -1.1237e-05
6:108041307 A C 0.055080 -1.3394e-04
6:108048904 C T 0.127123 6.9710e-05
6:108050222 T G 1.688934 -2.0931e-05
6:108053906 A G 0.327337 2.3072e-05
6:108054788 A G 0.052481 -5.8471e-05
6:108060816 A G 0.069933 1.3051e-04
6:108063686 A G 0.045934 -6.0297e-05
6:108068003 T C 0.366997 3.7077e-05
6:108075744 A G 0.125221 2.3364e-05
6:108077540 A G 0.051108 3.9895e-06
6:108079770 C T 0.089141 -9.0990e-05
6:108081703 T C 1.614862 -3.9459e-05
6:108090799 G A 0.486619 1.7334e-04
6:108095731 T C 0.054983 2.7302e-05
6:108099550 T G 0.280186 9.7125e-06
6:108101564 G A 0.813301 1.5085e-05
6:108106565 G A 0.105948 -3.4914e-05
6:108107776 T C 0.136263 1.0367e-04
6:108118079 C G 0.073828 1.5955e-05
6:108123368 C T 0.129528 -3.5602e-07
6:108126591 T C 0.038144 -1.0189e-04
6:108134840 A G 1.077109 -2.0966e-04
6:108137165 T C 0.318950 -3.3538e-05
6:108152515 G A 0.026255 8.2463e-05
6:108154591 A G 0.093140 1.5797e-04
6:108159859 G A 1.614372 -2.4091e-05
6:108162663 T C 0.304919 -7.4071e-06
6:108185176 C G 1.027410 7.4031e-06
6:108190246 T C 1.756922 -1.3595e-05
6:108191203 T C 1.947948 6.5363e-06
6:108197775 A G 0.052604 -6.6711e-05
6:108214694 T C 0.090634 -8.7670e-05
6:108215215 C T 0.037342 -3.2438e-06
6:108217713 G T 0.231984 -3.1403e-06
6:108218327 T C 0.113932 2.8097e-04
6:108218801 G A 0.027011 -2.0823e-05
6:108221950 C A 1.715597 3.0726e-06
6:108238124 C A 0.342294 4.5217e-05
6:108239519 T C 0.023207 4.8457e-06
6:108248620 A G 0.088177 -1.6743e-04
6:108261315 C A 1.521862 5.3953e-05
6:108264157 C T 0.343329 -3.8335e-05
6:108278037 C G 0.117003 -3.6601e-05
6:108279290 A G 1.975504 3.1122e-05
6:108286622 T C 0.528525 2.7155e-05
6:108290149 G T 0.241156 -1.6185e-05
6:108290650 G C 0.338078 1.4507e-05
6:108292031 G A 0.323056 -5.9987e-06
6:108292151 G A 1.972012 3.5933e-05
6:108292259 A C 0.713228 8.6393e-06
6:108293848 G A 1.966536 1.5679e-05
6:108294470 C T 0.512404 7.4588e-05
6:108295040 T C 0.259884 -7.5574e-06
6:108301910 G A 0.251929 4.6634e-06
6:108302591 G A 0.113682 -5.3978e-06
6:108303594 G C 0.225700 3.1283e-04
6:108305411 C T 0.040611 -1.3703e-05
6:108307246 A G 1.300427 -1.9609e-04
6:108308659 G T 1.084007 -8.3444e-05
6:108314743 C T 0.140109 -1.4626e-04
6:108316978 A G 0.022130 -1.3856e-04
6:108320502 G A 0.152794 -3.2670e-05
6:108322490 G A 0.462104 5.9307e-05
6:108323759 A G 0.041873 -1.6028e-05
6:108324194 G T 0.054967 -6.5711e-05
6:108325624 T C 1.064603 -1.1554e-04
6:108332377 T C 0.293134 5.6516e-05
6:108332440 A G 0.115247 -4.8955e-06
6:108335345 A G 0.449598 7.6139e-06
6:108340524 G A 0.039231 1.9052e-06
6:108342195 T C 0.035424 -8.4936e-06
6:108347453 A G 0.094305 -8.9511e-05
6:108353124 C T 0.168120 3.9603e-05
6:108358328 G A 0.083789 -4.3957e-05
6:108359072 C T 0.062990 6.4199e-05
6:108361880 G A 0.437427 4.0345e-06
6:108361990 C T 0.567880 -1.6095e-05
6:108375468 G T 0.569237 -1.4980e-05
6:108381966 T C 0.027345 1.6140e-04
6:108387232 A G 0.532888 -6.7512e-06
6:108392867 C T 0.058365 -1.3320e-06
6:108405176 C T 0.141271 -2.6338e-05
6:108410829 C T 0.038553 -8.7665e-06
6:108414225 A G 0.042415 1.0037e-05
6:108415392 C T 1.667661 4.4659e-06
6:108421364 T C 1.601798 1.3052e-05
6:108426391 T C 0.421633 -9.4714e-04
6:108427622 G A 0.613356 -3.1085e-05
6:108428013 A G 0.754871 -1.3848e-05
6:108428217 T C 0.228098 -2.6699e-05
6:108429595 C T 0.028705 4.2785e-05
6:108429664 A G 0.068911 7.9850e-06
6:108437246 G A 0.617501 -3.6023e-05
6:108437990 T G 0.072299 1.6022e-05
6:108446023 C T 0.165644 -7.6206e-05
6:108447939 A G 0.529785 -5.7437e-05
6:108448566 T C 0.349473 7.1373e-06
6:108450659 A G 0.032100 -4.4883e-05
6:108450731 C G 0.020776 -2.9693e-05
6:108451893 G A 0.599925 -1.6044e-05
6:108460082 C T 0.080287 1.8506e-05
6:108467024 A G 0.685840 -1.5223e-05
6:108470257 A G 0.119810 4.7123e-05
6:108472789 A G 0.153673 4.5043e-05
6:108473442 G A 0.848806 3.0716e-06
6:108473446 C A 0.047034 1.2924e-04
6:108477829 G A 0.192807 1.0577e-04
6:108477930 G C 0.134475 -1.2988e-06
6:108479633 G A 1.053610 -1.0027e-05
6:108480906 C T 0.096483 -2.0570e-06
6:108482824 A G 0.090978 1.7855e-05
6:108484075 C T 0.030309 -1.3229e-05
6:108493349 A C 1.157218 7.8290e-05
6:108493567 A G 0.077645 -4.7028e-05
6:108495359 T A 0.932826 3.5745e-05
6:108496771 G C 0.069229 9.8298e-05
6:108517832 G A 0.050806 -6.3221e-05
6:108545932 G A 0.133160 2.9973e-05
6:108552848 C T 0.198575 8.6853e-06
6:108555310 T C 0.088181 3.9305e-05
6:108558305 G A 0.091193 2.5918e-05
6:108571857 A C 0.137477 1.0791e-04
6:108580208 C A 0.223350 4.6769e-05
6:108617053 A G 0.224655 2.8690e-05
6:108624711 G A 0.057713 6.4499e-05
6:108626108 C T 1.935027 4.6636e-06
6:108626565 C G 0.030919 -1.9719e-05
6:108655089 C G 0.084532 -5.0865e-05
6:108679160 A G 0.065279 -7.3129e-06
6:108688209 G A 0.110888 -5.2316e-05
6:108695279 C T 0.093776 4.8414e-05
6:108721547 C T 0.095893 4.3455e-05
6:108721633 T C 0.094146 4.7872e-05
6:108753108 G A 0.110505 3.5663e-05
6:108753744 G A 0.041688 2.3810e-05
6:108756356 T C 0.020925 -6.7952e-05
6:108756458 T C 0.148159 1.4154e-04
6:108763256 A G 0.073964 5.9795e-05
6:108765663 G A 0.028709 -2.0877e-05
6:108774944 T G 0.184307 8.8563e-06
6:108776998 T C 0.046447 2.4282e-05
6:108777100 G T 0.904753 6.6378e-05
6:108786379 C T 0.055992 -5.5239e-05
6:108790035 A C 0.063925 -1.1879e-04
6:108808298 A G 0.072422 4.9487e-05
6:108810077 T C 0.025216 4.1987e-06
6:108810493 T C 0.225518 3.4894e-05
6:108810769 G A 0.065425 -1.6792e-05
6:108843883 A G 0.133361 5.6511e-05
6:108850257 C T 1.920706 -1.9675e-04
6:108853493 G A 0.967296 4.4327e-05
6:108853606 C T 0.572314 3.9189e-05
6:108856449 T C 0.385414 3.3310e-05
6:108859593 A G 1.316130 -2.9324e-05
6:108864419 T C 0.738026 6.9726e-06
6:108887202 T C 0.025700 6.1083e-07
6:108897386 G A 0.181967 2.0485e-05
6:108911071 C A 0.097278 -1.5982e-05
6:108927841 T C 0.321943 -2.4827e-05
6:108953975 G A 0.502296 3.5730e-05
6:108964885 G A 0.199942 4.6154e-05
6:108968799 C A 0.058641 1.5623e-04
6:108971213 G A 0.079518 -8.9480e-06
6:108979306 T C 0.201246 -4.4419e-05
6:108980612 A G 0.075396 -5.8609e-05
6:108988184 A G 1.424824 -2.2567e-05
6:108996577 A G 0.020841 1.9941e-05
6:109016236 T C 0.095789 -2.7002e-05
6:109026116 T C 1.893990 -6.0800e-05
6:109030773 C T 0.339980 3.2595e-05
6:109033452 T C 0.295409 1.7789e-05
6:109033538 G A 0.265243 2.2085e-05
6:109035396 G A 0.388692 4.3576e-05
6:109036199 C T 0.048492 -1.7253e-05
6:109038476 C T 0.083465 -9.5326e-05
6:109038738 C T 0.243529 -5.3744e-05
6:109039693 A C 0.181746 -1.0053e-04
6:109042459 C T 1.348724 2.4226e-05
6:109045985 G A 0.170376 -1.3833e-04
6:109050452 T C 0.116425 5.6342e-05
6:109055601 T G 0.721170 8.6427e-06
6:109067998 T C 0.833146 -2.0955e-06
6:109068620 A G 0.027767 9.8696e-05
6:109072289 G A 0.075603 2.9347e-05
6:109073035 G T 0.040871 6.8749e-05
6:109073121 G T 0.059128 1.3663e-05
6:109073466 A G 0.096285 -7.9366e-05
6:109074947 A G 0.498944 -1.8299e-05
6:109078637 A G 0.121469 -7.7412e-05
6:109081597 C T 0.422159 -5.8106e-05
6:109085636 G A 0.388977 -7.1788e-05
6:109086668 A G 1.279355 2.6681e-05
6:109099027 T C 0.129655 7.2820e-06
6:109103951 A G 0.082679 -1.0254e-04
6:109104798 A G 0.063906 2.6945e-05
6:109107768 T C 0.056573 -3.2954e-05
6:109113300 G A 0.068313 -6.3295e-06
6:109118490 G A 0.085480 2.0410e-05
6:109118685 A C 0.040358 1.5021e-05
6:109118765 A G 1.247174 -5.8862e-06
6:109132221 C T 0.863578 1.9381e-06
6:109133000 T G 1.943878 -9.3227e-05
6:109145305 C T 0.303124 -3.1980e-05
6:109147791 G A 0.073169 -1.8789e-05
6:109149871 A G 0.058170 -6.6326e-04
6:109155545 T C 0.031162 1.4616e-05
6:109158405 T C 0.178909 1.0904e-04
6:109160436 A G 0.090008 -1.2775e-04
6:109162974 C T 0.037855 -3.5269e-04
6:109173508 T C 0.037488 2.8647e-05
6:109197379 C T 0.037462 -5.4791e-05
6:109197708 A G 0.024700 6.1576e-06
6:109198089 C T 0.031296 -1.3875e-04
6:109202532 T C 0.040695 -5.0730e-05
6:109205817 T C 0.039569 -6.8949e-05
6:109208908 G A 0.037816 -6.0226e-05
6:109209701 A G 1.587923 -3.0895e-05
6:109221245 C T 0.038904 3.1456e-05
6:109221846 A G 1.156718 2.6452e-05
6:109223931 A G 0.106448 7.5978e-05
6:109231856 G A 0.038745 -6.0635e-05
6:109233043 G A 0.026706 7.2470e-05
6:109234149 C T 0.025995 5.5233e-05
6:109236760 A G 0.037372 -5.1929e-05
6:109238068 G A 0.025989 5.1905e-05
6:109238630 A G 0.030728 -1.4051e-04
6:109239581 A G 0.037346 -5.6138e-05
6:109240562 G A 0.705169 2.1433e-05
6:109248854 G C 0.031808 1.3300e-05
6:109248880 G A 0.033149 1.2822e-05
6:109249206 G T 0.030455 -1.3200e-04
6:109250014 G C 0.127097 2.3176e-05
6:109250024 G C 0.030396 -9.1722e-05
6:109256486 A T 0.027722 8.7538e-05
6:109257908 T C 0.026511 4.3572e-05
6:109257988 A C 0.036044 -7.5069e-05
6:109261557 T C 0.031828 -8.9394e-05
6:109263617 G A 0.055239 3.9064e-05
6:109266911 A G 0.030049 3.2079e-05
6:109267773 A T 0.032363 -6.6356e-05
6:109268050 T C 0.365144 8.3558e-06
6:109270551 A G 0.475233 1.5357e-05
6:109270656 A G 0.372022 9.7161e-06
6:109274276 T C 0.051461 -1.3225e-05
6:109274418 A G 0.029536 -1.0610e-04
6:109275038 A G 1.546244 9.5396e-05
6:109276400 G A 0.050962 5.1431e-05
6:109277051 C T 0.090819 -4.5418e-05
6:109277165 C A 0.073302 6.9142e-05
6:109279211 A G 0.166754 2.6314e-07
6:109288769 A C 0.046116 5.2298e-05
6:109289203 A G 0.288233 1.9820e-05
6:109290357 G A 0.046430 5.2839e-05
6:109290438 T C 0.091546 -6.4588e-05
6:109295120 G A 0.094055 9.5107e-05
6:109302649 T C 0.046924 7.5449e-05
6:109323519 T G 0.240708 -2.1874e-06
6:109330006 A G 0.080806 7.1400e-05
6:109348846 T C 0.042935 -2.2407e-05
6:109348866 A G 0.058829 5.1743e-06
6:109352618 T C 0.081163 -1.1883e-05
6:109378051 A G 0.053876 -3.7597e-05
6:109379955 G A 0.148048 -3.2884e-05
6:109380014 A G 0.104104 -5.1543e-05
6:109383659 C T 0.720982 1.0674e-05
6:109386309 A G 0.481352 -8.9254e-06
6:109398257 T C 0.208595 1.4546e-05
6:109404198 G A 0.034480 5.3812e-05
6:109410569 C T 0.703413 -3.1993e-05
6:109417175 C A 0.043775 9.6470e-06
6:109419168 A G 0.044834 -2.2485e-05
6:109438992 T C 0.073964 -3.2464e-05
6:109469057 T C 0.105789 -4.1342e-05
6:109484399 C T 0.047466 1.3848e-04
6:109491596 T G 0.042136 -7.5398e-06
6:109495761 C T 0.209948 1.3244e-05
6:109496470 T C 0.042253 1.5640e-04
6:109500805 C G 0.540301 4.8815e-05
6:109504086 T C 1.233869 1.0349e-05
6:109504745 T C 1.380857 5.0271e-05
6:109517706 A G 0.876340 -6.4982e-05
6:109523025 A G 0.025018 -8.2375e-06
6:109523917 G A 1.946841 -1.5544e-06
6:109530766 A G 0.051448 5.3444e-05
6:109551407 C T 0.022019 9.0576e-05
6:109552434 G A 0.607225 -1.4201e-04
6:109562699 C T 0.054360 -7.8102e-05
6:109573215 G A 1.913345 1.9560e-04
6:109574007 T C 0.293098 3.8296e-05
6:109575729 A G 0.063626 -5.1929e-06
6:109582033 A G 0.041033 5.1007e-05
6:109583186 G A 1.602477 -1.3802e-05
6:109584645 A C 0.286421 4.9276e-05
6:109586062 T C 0.674448 -1.0648e-04
6:109589031 C T 0.071874 -2.0416e-05
6:109598964 A G 1.031519 -4.1520e-05
6:109605620 C T 0.063811 -6.2382e-05
6:109611164 T C 0.058787 4.1281e-05
6:109616420 C T 0.916613 -3.7430e-05
6:109621434 T G 0.070332 -1.6281e-05
6:109621494 C T 1.045733 -3.0785e-05
6:109628558 A G 0.058206 4.6949e-05
6:109632891 A G 0.044895 1.2696e-04
6:109636490 A G 0.069290 -5.5591e-06
6:109643725 C T 0.067723 -1.9069e-06
6:109644613 T C 0.036826 -2.2897e-04
6:109652236 A G 0.589078 -5.8248e-06
6:109664083 C T 0.042516 2.4035e-05
6:109668740 T C 0.024045 4.8102e-05
6:109674055 T C 0.658758 -7.5115e-05
6:109678495 C T 0.052776 -2.8108e-05
6:109691101 G A 0.532199 -5.7046e-05
6:109699359 T C 1.274863 5.9181e-05
6:109705789 A G 0.047599 -6.2982e-06
6:109706797 C T 0.040059 -2.4617e-05
6:109713338 A G 0.024291 4.6328e-05
6:109727046 G A 0.036278 -5.9707e-05
6:109736434 T C 0.140616 7.4328e-05
6:109742015 A G 0.695552 -3.8357e-05
6:109748506 C T 0.598935 -2.1791e-05
6:109749781 C T 0.085139 -2.2810e-04
6:109750410 T C 0.658462 -6.3386e-05
6:109752451 C T 0.053886 -1.0324e-05
6:109760259 T C 0.049735 -4.1583e-06
6:109762332 T C 0.061906 -1.3918e-04
6:109767929 T C 0.026599 1.3880e-04
6:109772187 A G 0.048371 -1.5230e-04
6:109775366 T C 0.122319 -5.3100e-05
6:109776058 G C 0.662731 -5.7920e-05
6:109783941 G A 0.817089 -5.7754e-05
6:109787596 T C 0.032441 9.2889e-05
6:109788801 A G 0.039546 1.0190e-04
6:109797352 G A 0.044058 3.9687e-06
6:109802651 T C 0.038530 7.1614e-05
6:109814411 T C 0.512102 2.4123e-04
6:109814941 C T 0.069501 1.4841e-05
6:109818944 T C 0.027235 -1.7631e-05
6:109827716 T C 0.768623 -7.5521e-05
6:109838656 A G 0.040653 3.4878e-05
6:109866055 A C 0.038355 5.3726e-05
6:109885475 A G 0.560717 -4.7571e-05
6:109894773 A T 0.453678 3.2413e-04
6:109900765 A C 0.108762 -3.7432e-05
6:109929106 G A 0.181733 -1.6908e-05
6:109946561 A G 0.531755 -3.0203e-05
6:109954252 T C 1.236557 1.4990e-05
6:109956050 T C 0.783077 -8.7828e-05
6:109956688 T C 0.053438 -1.6424e-05
6:109964827 A C 0.025625 3.5533e-05
6:109998611 C T 0.030543 -8.9451e-06
6:110007647 G A 1.752550 -6.7349e-05
6:110014882 T C 1.546461 -2.9889e-04
6:110018907 G A 0.097252 4.9687e-05
6:110039740 T G 0.058758 3.0190e-06
6:110044440 A G 0.032428 4.7895e-06
6:110059000 A G 0.577754 -7.0204e-06
6:110061911 T C 0.723481 -1.2910e-05
6:110064928 T A 0.062049 -1.3247e-04
6:110085239 A G 0.028624 -4.9176e-05
6:110090049 G C 0.170843 -1.8136e-04
6:110102628 G A 0.359094 9.8797e-06
6:110107517 C T 0.291219 -2.9832e-05
6:110110554 C A 1.653026 -6.0111e-05
6:110115796 A G 0.040556 3.6737e-05
6:110120045 A C 0.109742 -7.6561e-07
6:110123934 C A 0.051692 -7.4764e-05
6:110126393 A G 0.071806 -1.8890e-06
6:110131141 G C 0.105461 -1.5319e-04
6:110135109 A G 0.118246 3.0959e-05
6:110142832 A G 0.832010 -4.1923e-05
6:110150990 A C 0.080436 3.4566e-05
6:110156276 A G 0.024307 -5.4761e-05
6:110159170 A G 0.111939 -1.1649e-05
6:110159757 G A 0.077126 2.8958e-06
6:110162644 G A 0.069404 1.3162e-05
6:110169045 T C 0.184339 -5.1950e-05
6:110170073 C T 0.799633 -2.9183e-05
6:110170497 A G 0.075555 9.8370e-05
6:110171132 A G 0.079443 1.1937e-04
6:110173680 C T 0.091186 -2.8880e-04
6:110173831 A G 0.144261 7.6233e-06
6:110176790 C G 0.431149 -8.7144e-06
6:110183137 T G 0.162375 6.4671e-05
6:110186340 A G 0.566170 2.6470e-05
6:110217527 G A 0.060115 -7.3330e-05
6:110219219 C A 0.027443 -4.3252e-05
6:110223025 A G 0.036414 -4.0424e-05
6:110223133 C G 0.032824 8.9181e-05
6:110228596 T C 0.951674 -2.9933e-05
6:110228667 C T 0.200253 -3.3320e-05
6:110231687 A G 1.124536 1.3596e-05
6:110238161 A G 0.157315 1.7464e-04
6:110241934 C T 0.928567 2.0973e-05
6:110245122 T C 0.074354 -6.8939e-06
6:110245200 A G 0.047427 1.5272e-04
6:110247327 T C 0.075671 1.0894e-06
6:110252406 T C 0.074922 -1.1739e-05
6:110252713 C T 0.847076 2.0276e-04
6:110253280 T G 0.039111 -8.0155e-05
6:110256510 T C 0.023986 2.5156e-06
6:110257431 C A 0.207602 -6.5827e-05
6:110260368 T C 0.039842 1.6389e-05
6:110261409 T C 1.182012 5.2927e-06
6:110262357 C T 0.336711 4.4062e-05
6:110263855 A G 0.054139 -7.6105e-05
6:110268902 A G 0.085698 3.4326e-05
6:110280618 T G 0.115296 1.3639e-05
6:110283679 T G 0.037015 -9.6366e-05
6:110284002 T C 0.112852 -4.1386e-05
6:110286440 A G 0.142485 6.2185e-05
6:110290740 A G 1.626489 3.6633e-05
6:110291278 T C 0.080478 4.3910e-05
6:110291432 T C 0.127146 -8.2391e-05
6:110295081 C T 1.821140 1.3277e-04
6:110296455 A G 1.297168 6.4474e-05
6:110298179 T G 0.117431 5.3620e-05
6:110302974 T C 0.062004 -3.4006e-05
6:110304964 A G 0.302722 1.0395e-06
6:110307071 T G 0.855041 5.7593e-05
6:110312631 C T 0.689089 1.4198e-04
6:110319899 G A 0.068248 -3.4355e-05
6:110323385 A C 0.024710 2.9758e-05
6:110332233 G C 0.360395 1.7379e-04
6:110332690 C G 0.277414 -6.3362e-06
6:110341070 A G 0.044528 -1.0494e-04
6:110342875 T C 0.147565 -1.1513e-05
6:110343610 A C 0.052864 -7.1300e-05
6:110346558 A G 0.043454 1.4190e-06
6:110354662 G T 0.025271 1.0998e-05
6:110356559 T C 0.038167 -1.8818e-05
6:110356763 C T 0.644353 8.9623e-05
6:110362978 G A 0.034084 1.2007e-05
6:110363991 T C 0.020961 2.1811e-05
6:110365568 T C 0.152797 -2.3178e-06
6:110373448 A G 0.118240 2.5495e-05
6:110378808 A G 0.086636 -2.9690e-05
6:110389869 C G 0.299508 3.2276e-05
6:110390619 G A 0.037469 1.1746e-05
6:110391484 A G 0.023834 -5.6092e-06
6:110421361 T C 1.964615 1.5983e-05
6:110424063 C T 0.342294 5.7451e-05
6:110460204 T C 0.056479 -1.8545e-04
6:110461534 G A 0.022577 4.6331e-05
6:110462643 G T 0.502439 -9.0258e-05
6:110480919 T G 0.034655 4.7730e-05
6:110486412 A G 0.198293 2.0004e-05
6:110490315 G C 0.081530 -1.7488e-06
6:110494209 C T 0.219156 -1.9674e-06
6:110512459 T C 0.048625 -7.9747e-05
6:110521961 T G 0.170629 3.7361e-05
6:110532163 C A 0.079443 -7.8952e-05
6:110533116 G A 0.086850 -1.4020e-05
6:110536489 G C 0.020374 -3.5690e-05
6:110548383 A C 0.365757 1.3089e-05
6:110563183 G T 0.030221 -7.9007e-05
6:110563735 A G 0.243198 -1.6016e-05
6:110567409 A G 0.170714 -3.1730e-05
6:110592355 A G 0.042403 -2.6238e-05
6:110600750 C T 0.120946 -1.0087e-05
6:110607177 T C 0.093737 -3.5260e-05
6:110621332 T C 0.029777 -1.1176e-04
6:110629139 A G 0.218374 1.1992e-05
6:110636775 A G 0.026258 3.8073e-04
6:110637566 T C 0.311404 5.1934e-05
6:110640430 A G 0.196115 1.7053e-06
6:110643956 C T 1.818757 -8.3655e-06
6:110649049 C T 0.093695 1.2936e-04
6:110652132 T C 0.059991 -1.0667e-05
6:110654605 G A 0.488937 -6.2209e-06
6:110655157 G A 0.042779 6.6921e-05
6:110655443 T C 1.915383 -6.9999e-05
6:110655536 T C 0.760600 -1.0616e-04
6:110655911 A G 1.502455 1.8171e-05
6:110659185 A G 1.319298 1.2265e-05
6:110660446 T C 0.173755 -2.4817e-05
6:110661224 G T 1.614593 3.3016e-05
6:110664716 C T 0.032805 7.2592e-05
6:110667423 G A 0.046661 6.8665e-05
6:110668677 A G 0.127535 3.0882e-05
6:110670313 T C 0.209247 -6.5583e-07
6:110675344 G A 0.435697 2.5447e-04
6:110676527 C G 1.914091 2.5871e-04
6:110684004 G C 1.826924 2.1395e-04
6:110685306 T C 0.025077 -6.7672e-05
6:110685616 C G 1.790821 1.1166e-04
6:110685752 G C 0.953157 9.7401e-06
6:110686091 A C 0.548052 -2.2156e-05
6:110690440 A G 1.086464 -4.3426e-06
6:110699009 A T 0.379808 2.4411e-05
6:110701451 G A 1.307824 -1.0915e-05
6:110707625 G A 1.951125 3.9945e-05
6:110708144 T G 0.050176 -1.0499e-05
6:110712512 A G 0.057807 1.1259e-04
6:110713060 A C 0.046138 7.9748e-05
6:110714205 T C 0.276389 -4.1697e-05
6:110724928 C T 0.038663 1.8252e-06
6:110727699 A G 1.730255 7.9362e-06
6:110732209 A G 0.280741 1.0737e-04
6:110735958 G C 0.025174 2.5361e-05
6:110741922 T C 0.402587 4.3362e-05
6:110743194 C T 0.857573 4.7570e-05
6:110745238 C A 0.762333 9.1407e-05
6:110746262 T C 0.043279 5.7000e-05
6:110749091 A G 0.025726 4.4334e-05
6:110749662 G A 0.583005 2.6344e-05
6:110752337 A G 0.059073 -2.3010e-05
6:110753964 A C 0.164495 1.7503e-05
6:110754248 G A 0.022328 -1.0450e-05
6:110757755 A G 0.191840 1.1466e-07
6:110760008 G A 0.472354 -5.6150e-05
6:110763875 G A 0.180110 -3.5107e-05
6:110763935 C T 0.039147 -1.3849e-05
6:110778128 C T 0.446307 -2.1539e-05
6:110786554 G A 0.020166 -6.7516e-06
6:110790382 T C 0.025564 7.5735e-05
6:110791762 T A 1.944929 1.1878e-05
6:110792082 G C 0.084354 3.0184e-07
6:110793092 T C 1.706354 1.6581e-05
6:110793763 G A 0.190474 1.0459e-05
6:110794632 A G 0.145715 1.9690e-05
6:110797905 C G 1.792642 -8.0770e-06
6:110799201 G A 1.552924 7.2098e-05
6:110800049 T C 0.657213 -7.0241e-05
6:110805752 T C 0.050124 -4.2701e-05
6:110806160 G T 0.039082 2.2759e-06
6:110810015 G T 0.165910 -2.9634e-05
6:110812262 A G 1.820234 -3.3090e-05
6:110815878 G A 0.054632 2.1330e-05
6:110818117 T G 0.672364 -5.5526e-05
6:110818916 T C 0.034480 1.1172e-05
6:110821915 A G 0.398926 -3.0685e-05
6:110829975 T G 0.085451 -4.0533e-05
6:110830977 A G 0.227060 -1.7131e-06
6:110844172 G A 0.050420 6.3329e-06
6:110846248 A G 1.004382 -7.3993e-05
6:110846524 A G 0.084351 1.6926e-05
6:110849231 T A 0.141482 1.0730e-05
6:110851760 C T 0.099486 -7.0928e-06
6:110851763 G A 1.517519 4.6792e-06
6:110851806 G A 0.022863 -2.2551e-06
6:110855624 A G 0.033821 3.9703e-05
6:110857750 C T 0.055321 3.6107e-05
6:110862755 T A 0.082277 6.5982e-05
6:110863621 A G 0.035687 6.3701e-05
6:110874763 G A 0.148295 5.8513e-06
6:110876961 G A 0.163677 -3.1327e-05
6:110878019 C T 0.312413 -9.8692e-06
6:110881762 C T 0.166195 -5.6684e-05
6:110884249 G T 1.624181 -2.5970e-05
6:110896644 A G 0.540638 8.9822e-06
6:110902505 G A 0.066862 -3.4461e-05
6:110904133 A G 0.590522 -3.8242e-06
6:110909665 C A 1.180574 2.3347e-05
6:110917410 G A 0.186040 -2.6833e-06
6:110928063 A G 0.224924 -4.0750e-05
6:110935430 T C 0.040747 -5.9302e-05
6:110943023 T C 0.021360 -2.2548e-05
6:110944589 A C 0.036291 -5.6494e-05
6:110946140 C T 0.025314 8.8252e-05
6:110946811 G A 0.259446 2.4825e-05
6:110954607 C A 0.044330 -4.4104e-05
6:110955078 A C 0.030955 4.0756e-05
6:110964538 G C 0.022886 -3.1856e-05
6:110972494 C T 0.391396 5.9484e-05
6:110978107 G A 0.031513 5.7776e-05
6:110985212 C T 0.328571 -4.1037e-05
6:111017846 T C 0.026787 1.2137e-05
6:111053352 C A 0.099391 3.8137e-05
6:111058650 G A 0.083533 -7.3995e-05
6:111061814 T C 0.380470 6.0625e-05
6:111093764 A G 0.309979 2.3073e-05
6:111112546 T C 0.038105 5.0889e-05
6:111129426 C T 0.076191 8.7358e-05
6:111129639 T C 0.041828 -1.9587e-05
6:111146220 G A 0.498687 -3.1127e-06
6:111149764 G A 0.046606 5.6808e-05
6:111161183 C A 0.221315 -1.5754e-05
6:111178005 G A 0.083737 -8.3055e-05
6:111179618 C T 0.505951 6.5140e-06
6:111192280 T C 0.043269 -2.2208e-06
6:111195049 C T 0.511699 -5.4366e-06
6:111201474 A G 1.754660 -2.9793e-05
6:111203960 T C 0.102614 6.5155e-05
6:111208201 G A 0.054136 -4.3063e-04
6:111211974 A G 0.228053 -1.5539e-05
6:111252675 T G 0.047628 8.7438e-05
6:111258468 T C 0.934394 9.7209e-05
6:111260529 A G 0.051948 1.4462e-05
6:111260597 A G 0.094773 -6.6506e-05
6:111283592 T C 0.359818 2.7409e-05
6:111301455 G A 0.071916 -2.7027e-05
6:111303620 A G 0.043506 2.6931e-05
6:111309591 A G 1.533436 8.3616e-06
6:111321037 G A 0.537941 1.9701e-05
6:111322849 G A 1.970516 5.4223e-05
6:111329827 G T 0.238475 1.8288e-05
6:111343428 G C 0.108749 6.8761e-05
6:111346808 A G 0.399925 6.9081e-05
6:111349794 G T 0.175017 3.5761e-07
6:111351915 A G 0.491258 3.6890e-05
6:111352746 T G 0.432169 -1.9742e-05
6:111353736 A G 0.091673 -3.2111e-05
6:111358976 A G 0.082916 -1.3592e-05
6:111359363 A G 0.061419 -2.4726e-05
6:111375763 A G 1.657898 -3.7176e-05
6:111378849 C A 0.799883 -2.2036e-06
6:111379643 T C 0.292754 -7.7704e-06
6:111381063 C A 0.037644 5.1011e-05
6:111381468 C T 0.606810 -6.9126e-06
6:111387327 G A 0.604911 -3.0145e-05
6:111388109 A G 0.049725 7.5579e-05
6:111388376 G C 1.264607 -9.5208e-05
6:111394511 A G 0.181029 1.1673e-04
6:111395505 G A 0.181645 -9.3897e-05
6:111401965 G A 0.597326 3.1117e-06
6:111408397 A C 0.664100 2.4482e-05
6:111416198 G C 0.085337 -4.8379e-06
6:111417355 T C 0.058508 1.9498e-05
6:111417363 G A 0.104341 -9.6599e-05
6:111433581 A G 0.215223 8.5221e-05
6:111442097 A G 0.039524 2.7889e-05
6:111446502 A C 1.977994 -1.9577e-05
6:111489659 G A 0.048982 1.2442e-04
6:111499822 G A 0.193612 1.0755e-04
6:111502110 G A 0.089261 7.6803e-06
6:111503951 G T 0.043425 -2.0984e-05
6:111508109 A G 1.139590 1.6978e-05
6:111510228 G A 0.044311 8.1526e-05
6:111515207 G A 1.731846 7.8782e-05
6:111518750 G T 0.053957 5.6272e-05
6:111525383 C T 1.733047 8.7980e-05
6:111526609 T C 0.034759 -3.7294e-05
6:111528384 A G 0.058716 -1.9178e-04
6:111528844 G A 0.069488 -7.4109e-05
6:111539925 G C 0.219663 1.0323e-04
6:111543412 C A 0.026975 -2.0568e-05
6:111546307 A G 0.057343 1.4127e-06
6:111558671 T C 0.050462 -5.4174e-05
6:111558989 C T 0.362417 -3.5380e-05
6:111560946 A G 0.857693 -3.2799e-05
6:111563908 A G 1.956634 -2.7874e-05
6:111574737 G A 0.177864 -9.4532e-05
6:111581809 T C 0.038631 -3.6089e-05
6:111583530 C G 0.034434 -5.6676e-05
6:111587204 G A 0.020624 -8.0734e-05
6:111587266 C T 1.425947 -1.0874e-05
6:111588188 T C 0.027501 -2.5468e-05
6:111600406 G A 0.289122 7.3356e-05
6:111628626 T C 0.287979 9.2707e-05
6:111635086 A G 0.037849 -4.2544e-05
6:111645599 A G 0.064616 1.7148e-05
6:111647857 T C 0.063691 2.4861e-05
6:111655530 A G 0.160639 -1.3076e-04
6:111673714 C T 1.476032 2.2435e-06
6:111679223 C T 0.097314 -7.6451e-06
6:111682135 A G 0.079787 -8.3857e-05
6:111683322 T C 0.083468 -8.3211e-06
6:111689082 T C 0.025194 -7.1521e-05
6:111694124 G C 0.045859 1.4026e-05
6:111696091 C T 0.122969 -8.9161e-05
6:111699789 G A 0.071478 -1.8211e-05
6:111710688 C T 0.053763 3.2029e-06
6:111721362 T G 0.051744 1.3898e-04
6:111724426 C A 0.068437 -5.1133e-06
6:111736134 C T 0.090716 6.1555e-07
6:111739245 G A 0.042652 2.7746e-05
6:111740466 T G 0.084140 -9.6018e-06
6:111750788 T C 0.037966 -3.3668e-05
6:111772223 C T 0.313575 9.3592e-05
6:111776335 T C 0.106805 -1.1523e-04
6:111777154 T C 0.051354 8.7537e-06
6:111779180 G A 0.041708 8.5198e-05
6:111792897 A G 1.106318 -6.4670e-05
6:111795434 A C 0.037868 -2.5867e-05
6:111802742 C T 0.045499 -3.1400e-06
6:111806352 A G 0.099447 3.4219e-05
6:111809796 A G 0.331339 -2.5784e-05
6:111824780 C T 0.054285 4.2129e-05
6:111850541 A G 1.711849 -9.4118e-05
6:111852662 C T 1.272546 -1.3321e-04
6:111855985 G T 0.030650 -5.8167e-05
6:111858489 A G 0.121596 -1.8082e-04
6:111871080 C T 0.038514 -1.0692e-05
6:111876985 C T 0.214875 -4.8491e-06
6:111880831 G A 0.044798 -3.1618e-06
6:111901453 T G 1.539194 -2.4039e-06
6:111909693 C T 1.614184 1.5743e-05
6:111910850 A G 0.024570 -4.0373e-06
6:111913070 A G 0.114166 -9.5851e-05
6:111913262 T C 0.145991 -2.9553e-05
6:111914421 A G 0.026605 -7.2793e-05
6:111921804 C T 0.925474 -9.3049e-06
6:111924422 G A 0.035720 4.1267e-05
6:111930906 A G 0.125643 -5.9595e-05
6:111931328 C A 0.296594 1.0738e-04
6:111940481 C T 0.201649 -1.3721e-05
6:111944006 G A 1.002454 7.8117e-06
6:111953950 T G 0.069203 7.3300e-06
6:111955402 G C 0.616716 -2.1013e-05
6:111964745 C T 0.116733 1.3644e-05
6:111966616 A G 0.691267 -3.4613e-05
6:111969793 G A 0.048196 1.7312e-05
6:111971386 T C 1.268096 -1.3182e-04
6:111972258 A G 0.055311 1.6903e-05
6:111972263 C T 0.039199 -3.3599e-05
6:111985120 A G 0.085315 2.3291e-05
6:111985306 T G 0.030968 5.0429e-05
6:111989762 A G 0.043285 1.5086e-05
6:111991044 T G 0.043493 7.4151e-06
6:111992112 G C 1.821445 4.2036e-06
6:111995061 C T 0.087194 2.4763e-05
6:111995666 G A 0.259946 -1.6500e-05
6:112000518 A C 0.022746 3.1514e-05
6:112004792 T C 0.022110 3.5290e-05
6:112031098 T C 0.254185 6.9822e-05
6:112032537 C T 0.037599 3.9602e-05
6:112035847 G C 0.044775 2.1354e-05
6:112039767 T G 0.048917 4.8977e-06
6:112041359 C T 0.472867 6.7492e-05
6:112041632 C T 0.197887 -7.7181e-06
6:112043599 C A 0.092361 9.6855e-06
6:112044056 A G 0.414911 5.0879e-05
6:112048574 G T 0.060575 4.6104e-06
6:112048950 T C 0.077840 -2.1981e-05
6:112054302 A G 0.056973 2.4703e-05
6:112081858 C T 0.847602 -1.7645e-05
6:112096345 C T 0.837755 -1.2915e-05
6:112125453 G C 0.187471 5.2953e-05
6:112138882 A G 0.194356 5.7076e-05
6:112139174 C T 0.037930 7.5680e-06
6:112152914 G A 0.043701 9.5388e-06
6:112168187 C T 0.117379 8.7261e-05
6:112179638 G T 0.293939 -1.4068e-05
6:112179932 A G 1.185391 -2.1964e-05
6:112182030 T C 0.123416 1.1255e-05
6:112184621 C T 0.366166 -8.5693e-06
6:112192166 T C 0.108168 -2.5038e-05
6:112195611 C T 0.168425 6.2242e-06
6:112211802 T C 0.479209 2.0635e-05
6:112212693 T C 0.055350 -4.2655e-05
6:112234045 C T 0.193833 4.1448e-05
6:112240911 G A 0.110784 7.6630e-06
6:112243625 T G 0.078223 -2.7857e-04
6:112244330 A G 0.125977 9.9889e-06
6:112272725 C T 0.221753 2.0804e-05
6:112275869 A G 0.080274 1.8062e-05
6:112276029 A G 0.029897 7.3586e-05
6:112285867 T C 0.701212 -4.3216e-05
6:112298219 C T 0.058394 -1.0870e-05
6:112301625 C A 0.148214 2.8476e-05
6:112315351 T C 0.078781 -1.5583e-05
6:112325106 T C 0.030604 3.6103e-05
6:112328038 A G 0.221983 -1.1794e-05
6:112333984 C T 0.188676 -7.1239e-06
6:112334250 C T 0.431951 -1.3639e-05
6:112343470 C T 0.051588 1.2274e-05
6:112343900 G A 0.120580 -2.9565e-07
6:112345359 G A 0.087934 2.2324e-05
6:112345587 G A 0.087687 -4.4224e-05
6:112346096 G A 0.615995 -4.2666e-05
6:112350329 C A 0.644262 3.2705e-05
6:112351449 G A 0.064240 1.9946e-07
6:112351538 T G 1.087703 2.7210e-05
6:112352410 G T 0.161729 -2.1266e-05
6:112354221 A G 0.434506 1.0857e-05
6:112357513 G A 0.193840 2.6552e-05
6:112358450 T C 0.536494 1.4703e-05
6:112365966 A G 0.317999 2.2658e-05
6:112366386 T C 0.552255 1.9183e-05
6:112371690 G C 0.513160 -1.3178e-05
6:112378555 G A 1.357682 5.0170e-05
6:112382313 T G 0.559474 1.3192e-06
6:112390565 G A 0.134932 -2.6804e-07
6:112395262 C T 0.058339 -6.8039e-05
6:112398450 A G 0.559973 -7.5742e-06
6:112418460 A G 0.151956 -1.3646e-05
6:112420386 G A 0.080024 6.8941e-06
6:112420515 A G 0.024934 5.3589e-05
6:112451367 T G 0.150321 -1.8539e-05
6:112451601 A G 0.041968 3.5558e-05
6:112454991 T C 0.071332 -2.8001e-05
6:112457383 C G 0.530762 9.6522e-06
6:112457390 T C 1.413820 1.3772e-05
6:112458764 G A 1.952950 8.2800e-05
6:112460365 T C 0.026891 -3.6393e-05
6:112464812 A C 1.268911 -2.7882e-05
6:112465118 A G 0.033139 7.9852e-05
6:112471688 C G 0.562021 4.0341e-05
6:112471958 C T 0.069735 -8.7069e-05
6:112472024 T G 0.040254 -4.7479e-05
6:112480041 G A 0.168033 5.9626e-05
6:112480700 A G 0.560162 4.8737e-05
6:112482321 T C 0.075107 -1.7810e-05
6:112483915 A G 1.277846 -8.9836e-05
6:112488001 C T 1.108145 -9.0049e-05
6:112492645 G A 0.130693 -2.0043e-05
6:112494475 T C 0.079475 -1.0588e-05
6:112500067 G T 1.167325 1.0545e-04
6:112500650 G T 0.933089 2.3621e-05
6:112505657 A C 0.182918 6.9143e-05
6:112506583 T G 1.386679 1.4709e-05
6:112512905 A G 0.234428 1.1805e-04
6:112522852 A G 0.133293 -1.2848e-04
6:112523547 A C 0.814784 -1.0754e-04
6:112530084 G A 0.104964 1.1868e-05
6:112530500 C T 0.348074 2.4201e-05
6:112534215 C A 0.696454 1.6266e-04
6:112534733 G T 0.058881 9.2839e-05
6:112536990 G A 0.331680 6.6387e-05
6:112538321 C T 0.060157 -4.2842e-05
6:112559237 T G 0.099518 -1.5350e-04
6:112569956 G A 0.780347 -1.7257e-04
6:112585598 A G 0.971843 -2.5794e-05
6:112591347 T C 0.054486 -1.0831e-04
6:112593932 A C 0.047716 4.3728e-05
6:112596456 G A 0.485584 2.8975e-05
6:112599492 C T 0.058680 -7.6290e-05
6:112600151 A G 0.351294 2.5368e-06
6:112600580 A G 0.098788 6.4359e-05
6:112601736 A G 0.028264 1.7308e-05
6:112605814 T G 0.266905 -1.0380e-04
6:112608146 G T 0.754069 1.2712e-05
6:112610411 G T 0.373534 -2.3073e-05
6:112617379 A G 0.064779 -1.2084e-05
6:112623051 C T 0.047154 3.6425e-05
6:112626176 G A 1.338321 1.7882e-05
6:112630345 G T 0.057239 -7.5725e-05
6:112647039 G A 0.386261 1.4734e-04
6:112651206 A G 0.525727 -1.0660e-05
6:112655357 C T 0.354209 -1.0700e-04
6:112657066 G A 0.080115 6.3362e-06
6:112661679 A G 0.216498 7.7155e-05
6:112662195 G T 0.543183 -2.4455e-05
6:112663266 G T 0.404833 4.0826e-05
6:112664800 A C 0.094494 -4.8320e-05
6:112671611 A G 0.434084 -8.9343e-06
6:112675738 A G 0.076769 2.6862e-05
6:112678176 T C 0.051390 1.0527e-04
6:112680420 A G 0.128369 4.4984e-05
6:112680651 T C 0.068346 -2.7121e-04
6:112692276 T C 0.052815 -4.8253e-05
6:112694090 T C 0.060037 -2.1181e-05
6:112694302 C T 0.218670 7.3781e-05
6:112695498 T C 0.560262 4.4536e-05
6:112695827 C T 0.050458 -2.4145e-05
6:112712838 C G 0.081984 1.2945e-05
6:112715227 G A 1.038027 3.6963e-05
6:112716390 T C 0.051543 -6.6290e-05
6:112721784 A G 0.333089 2.3151e-05
6:112725481 A G 0.453484 2.3162e-06
6:112726063 A C 0.084208 2.5315e-05
6:112739106 G A 0.993778 3.2435e-05
6:112755991 T C 0.224785 -1.5768e-06
6:112756916 T G 0.034038 -8.7319e-05
6:112765550 C T 0.061582 5.2074e-06
6:112767155 A C 0.097188 -2.2955e-06
6:112779335 A G 0.022691 -2.1790e-05
6:112780803 A G 0.024077 -2.3008e-05
6:112788089 A G 1.094516 -1.0363e-06
6:112789732 A G 0.095669 3.8255e-05
6:112789745 C T 0.066817 -4.7294e-05
6:112793988 G C 0.127509 -2.0423e-04
6:112802418 T C 0.081313 -2.8565e-05
6:112810278 A G 1.427550 1.0850e-05
6:112835181 A T 0.242153 -1.0518e-05
6:112835926 C G 0.113926 1.1751e-04
6:112838085 C A 0.049206 -6.6087e-06
6:112838393 A G 0.319853 -3.8009e-06
6:112851462 A G 1.355095 1.8903e-05
6:112859412 A G 1.117509 2.8838e-05
6:112862151 A G 0.057141 1.1920e-05
6:112884323 T C 0.179815 -2.1654e-05
6:112887598 C A 0.037651 -4.9647e-05
6:112890519 G A 1.658073 -1.2700e-05
6:112893086 C T 0.247846 3.3602e-06
6:112899462 C G 0.035492 1.9262e-05
6:112919957 A G 0.047034 3.5567e-05
6:112920882 C A 0.221743 -6.7137e-06
6:112920979 G A 0.084237 -9.1473e-05
6:112921380 T G 0.096000 1.9611e-05
6:112923086 A G 0.058157 -1.1407e-04
6:112933290 A C 1.476980 2.1324e-05
6:112933831 G A 0.108765 2.3167e-05
6:112947204 G C 0.058011 -3.8829e-06
6:112957788 T C 0.513845 1.9787e-05
6:112958214 C A 1.409215 1.6961e-05
6:112959819 A C 0.221487 -1.3014e-06
6:112963741 G A 0.391512 -4.0054e-05
6:112967649 C T 0.033564 -2.8910e-06
6:112972096 C T 0.614226 1.6475e-05
6:112972697 G T 0.315899 1.9602e-06
6:112980969 G A 1.754774 -5.2555e-05
6:112990257 T C 0.071867 -4.4944e-05
6:113003651 C T 0.079732 -1.2265e-05
6:113013327 A G 0.227521 6.8775e-05
6:113019157 A G 0.355205 5.4875e-05
6:113039362 A C 1.333004 -8.1388e-06
6:113042823 G T 1.561521 3.0218e-05
6:113044320 T C 0.471832 -7.0207e-05
6:113046494 T G 0.154719 -1.3941e-05
6:113046843 C T 0.033639 -3.8556e-06
6:113050683 T C 0.042672 3.9055e-05
6:113072977 G A 0.031487 -8.2212e-07
6:113084254 C T 0.046586 -2.5292e-05
6:113091543 T C 1.099748 6.8019e-05
6:113108184 G A 0.283432 3.2864e-05
6:113124141 A G 1.772307 -4.6876e-05
6:113127178 G T 0.047683 -4.9141e-05
6:113145905 C T 0.032513 6.4736e-05
6:113147782 G A 0.044032 -2.3491e-05
6:113149092 C A 1.586524 2.4481e-05
6:113155367 T C 0.158357 -1.4457e-05
6:113156392 G A 0.302462 3.7858e-05
6:113160344 T G 0.124676 1.2128e-04
6:113161001 C A 0.077181 -3.7358e-05
6:113162313 G A 0.286853 6.6764e-05
6:113166721 T C 0.051319 1.0458e-04
6:113172601 A G 0.382707 5.4852e-06
6:113174737 G A 0.071017 2.7535e-05
6:113178302 A G 0.361385 2.5200e-05
6:113179628 C T 0.074347 -4.8879e-05
6:113183370 A G 0.042052 8.0530e-05
6:113189163 A G 0.084915 -6.4325e-05
6:113196357 T C 0.046590 -6.4762e-05
6:113206750 T G 0.359736 1.5899e-05
6:113215572 A G 0.075762 -1.3293e-04
6:113250065 A G 0.268005 2.1863e-05
6:113253165 T C 0.325938 -1.3970e-06
6:113256491 G A 0.338672 5.1617e-06
6:113268515 G C 0.288609 4.9390e-04
6:113273239 C T 0.066019 2.2945e-05
6:113275187 G A 0.045327 8.4375e-05
6:113281983 A C 0.042565 4.8794e-06
6:113303609 T C 0.022925 -4.3718e-06
6:113304903 G A 1.233399 -1.7236e-04
6:113308186 C T 0.023279 2.9898e-05
6:113318751 A G 0.021269 3.6001e-05
6:113323873 G A 0.027287 -1.4057e-05
6:113333373 T C 0.034376 -3.8070e-05
6:113366797 A G 1.557497 -4.7143e-05
6:113366973 T G 0.030578 8.8494e-06
6:113398057 C T 0.778098 -4.8162e-05
6:113398891 A G 0.089706 -9.0595e-06
6:113425624 G T 0.056963 -2.2843e-05
6:113428850 C T 0.097788 -7.4257e-05
6:113434358 G A 0.095707 -5.9504e-05
6:113435293 C T 1.632208 -1.2209e-04
6:113450717 A G 0.037427 -3.4561e-05
6:113454261 G A 0.076386 1.2733e-04
6:113456584 C T 0.065503 2.6676e-05
6:113469869 A G 0.775910 1.2145e-03
6:113472020 T C 0.146578 -1.6885e-05
6:113488464 G A 0.059313 -9.9630e-05
6:113490013 T C 0.414969 5.0089e-05
6:113497519 A G 0.022438 -2.7151e-05
6:113503500 A G 0.089963 -3.6045e-05
6:113505015 C T 0.408059 -7.2231e-05
6:113509081 C T 0.063545 1.2634e-04
6:113519886 G A 0.050510 -9.0383e-05
6:113524939 T C 0.031873 3.5927e-06
6:113526446 G A 0.068158 4.2252e-05
6:113528108 C A 1.322128 -5.0376e-05
6:113538740 A G 1.702056 1.4178e-05
6:113542698 C T 0.201493 1.9079e-05
6:113547561 C A 0.919694 -1.8470e-05
6:113557352 C T 1.299012 -1.1039e-04
6:113557624 A G 0.073260 4.6188e-05
6:113560960 G T 0.300511 6.7364e-05
6:113565144 G A 0.063841 3.6146e-05
6:113582263 T C 0.117448 3.4262e-05
6:113584167 C T 0.211740 -3.9923e-06
6:113595727 C T 0.021292 3.5570e-05
6:113604640 C A 0.079196 -1.6173e-04
6:113608616 A G 1.154345 2.9617e-06
6:113614992 G A 0.625314 2.1716e-06
6:113621155 C T 0.319220 5.0216e-06
6:113621794 C T 1.887324 -3.9004e-05
6:113627820 G T 0.029994 6.5925e-06
6:113632054 T C 0.179010 5.4282e-06
6:113641333 A G 0.530398 2.0432e-06
6:113641373 A G 0.116062 7.4431e-05
6:113649453 T C 0.180775 5.0398e-06
6:113650170 T C 0.033373 -1.1321e-05
6:113654172 G A 0.279683 1.3725e-05
6:113663540 G T 0.195089 -1.8472e-05
6:113667629 G A 0.097622 -4.0238e-05
6:113669300 G T 0.444769 9.0913e-06
6:113672212 A G 1.101462 1.4399e-06
6:113676416 A G 1.881167 -6.6039e-05
6:113680263 C T 0.028566 1.5548e-06
6:113688690 G A 0.322050 -7.3746e-05
6:113690311 G T 0.352817 3.6337e-05
6:113692662 T C 1.259413 5.6135e-06
6:113693095 T C 0.020841 -1.9285e-05
6:113694718 A G 0.029858 -2.9002e-06
6:113696292 C T 0.030325 -4.4132e-06
6:113697329 C T 0.030702 -2.1805e-05
6:113697707 C T 0.021977 -1.3104e-05
6:113703567 A G 0.063221 7.4973e-05
6:113705576 A G 0.427099 9.1478e-05
6:113707049 T C 0.616897 3.7806e-05
6:113710675 A G 0.229712 7.0409e-06
6:113720073 T C 1.805722 -2.2404e-05
6:113728692 G A 0.058073 1.2870e-05
6:113736167 T G 0.166890 -4.2939e-05
6:113739806 C T 1.543787 -2.4252e-05
6:113743929 T C 0.033503 1.4616e-05
6:113751048 C T 0.058839 3.5914e-05
6:113769138 T C 0.458605 -1.5989e-05
6:113771492 C T 0.053139 6.7403e-05
6:113776370 C T 0.886438 -3.0256e-05
6:113778875 T A 0.050468 9.8148e-06
6:113779057 T G 0.088784 4.0482e-05
6:113789769 A G 0.663730 9.9798e-06
6:113796286 C T 0.030409 8.0424e-05
6:113796536 C T 0.435950 -2.5803e-06
6:113798184 G A 0.043947 -6.2739e-06
6:113801238 A G 0.409617 -4.4571e-05
6:113813639 G A 1.491202 2.4024e-05
6:113815289 T C 0.038030 1.2987e-04
6:113820149 C A 0.103156 2.6534e-05
6:113830095 C T 0.099794 3.2348e-05
6:113832307 A G 0.078031 -7.5431e-05
6:113887203 A G 0.315052 -2.2411e-04
6:113893183 G T 1.838517 -8.6318e-05
6:113895648 T C 0.324770 1.0062e-05
6:113897215 G A 0.417790 -3.5645e-05
6:113901414 T C 0.072179 -5.1655e-05
6:113918468 T G 0.050144 -6.2818e-05
6:113920304 T G 0.598864 -2.2617e-05
6:113926484 A G 0.990724 1.0548e-05
6:113936449 A C 0.462799 -1.7477e-04
6:113945411 T C 0.056875 5.8067e-05
6:113957581 T C 1.086736 -5.0803e-06
6:113958205 T C 0.033405 -1.1785e-04
6:113960015 C A 0.051364 -9.5655e-06
6:113964094 C T 0.389760 -6.0481e-06
6:113969682 T G 0.387494 -1.0114e-03
6:113970388 G A 0.168766 1.8678e-04
6:113971591 A G 0.497788 -4.0960e-05
6:113973889 A G 0.064074 3.5456e-05
6:113974269 T G 0.199851 6.0457e-05
6:113988689 T C 0.132222 3.2252e-05
6:113994317 T C 0.327130 3.1760e-05
6:114006780 A C 0.548818 -6.6942e-06
6:114008593 A C 0.054707 -7.4748e-06
6:114014536 A G 0.030478 -7.2479e-05
6:114016370 A G 0.042003 4.0540e-05
6:114017133 G A 0.067703 -2.9760e-05
6:114017589 G C 0.584852 3.1198e-06
6:114022121 A C 0.156698 -2.0650e-05
6:114032236 T C 1.412447 -5.5885e-05
6:114035694 A G 0.029910 1.2112e-04
6:114036729 G T 0.432441 2.4143e-05
6:114039800 A G 0.307600 2.1678e-05
6:114048364 A G 0.155848 5.8058e-05
6:114054883 A G 0.151758 -1.8777e-04
6:114071720 C A 0.632925 6.0076e-05
6:114080512 G T 0.309706 6.5531e-05
6:114080743 A G 0.309395 -5.2163e-05
6:114082542 C T 0.541492 3.6600e-05
6:114087659 A G 0.366900 -1.3745e-03
6:114089467 A G 0.231322 -6.5521e-06
6:114099625 C T 0.546146 7.4270e-05
6:114120524 G C 0.192645 -1.0416e-04
6:114127126 A G 0.125244 8.6614e-05
6:114130930 T C 0.190944 1.6721e-05
6:114132074 T C 1.687256 2.2286e-06
6:114132943 A G 0.059952 -4.5157e-05
6:114142920 G A 0.136283 1.2961e-04
6:114168573 T G 0.891050 -1.1231e-04
6:114175921 T G 0.045090 -2.5500e-05
6:114180606 A G 0.027998 8.5461e-05
6:114186008 A G 0.079914 1.4630e-04
6:114199568 A G 1.530018 3.3074e-05
6:114200292 T C 1.198887 2.2652e-05
6:114200705 G A 0.215722 1.1083e-04
6:114202943 G A 0.044327 -1.8240e-05
6:114203546 C T 0.630387 6.6840e-05
6:114204539 T C 0.297035 2.3494e-06
6:114205234 C A 0.220244 -1.7978e-04
6:114205848 G A 0.903426 1.4665e-04
6:114216946 T G 1.640880 7.0262e-05
6:114220361 C T 0.145877 -6.8237e-05
6:114220473 C G 0.886139 -3.6225e-05
6:114226057 T C 0.183473 -2.8373e-05
6:114226445 T C 1.035142 -2.4715e-05
6:114228368 T C 0.658680 3.3827e-05
6:114240685 C T 1.658527 -5.1049e-05
6:114246507 A G 1.288661 -7.9322e-06
6:114269542 G C 0.368107 -3.5862e-05
6:114270928 T C 0.393797 -1.0604e-04
6:114285254 A G 0.057508 -7.1555e-06
6:114287784 T C 0.108223 -4.6900e-05
6:114289490 G A 0.039819 -1.7480e-06
6:114291582 C G 0.543105 3.1264e-05
6:114293063 A G 0.193278 2.1716e-05
6:114293989 T C 0.136315 -2.8493e-05
6:114301397 A C 0.035807 1.0677e-04
6:114315135 A G 0.030562 1.1755e-04
6:114316305 C T 0.701073 1.0853e-05
6:114319903 C T 0.041760 -1.4251e-05
6:114327593 T C 1.756916 3.1678e-06
6:114350687 T C 1.005693 4.5029e-06
6:114352352 T C 0.664477 1.1459e-05
6:114355418 A G 0.275473 -3.9485e-05
6:114359167 A G 0.022058 -1.1719e-04
6:114359294 A G 0.514153 3.9326e-05
6:114374961 T C 0.201191 -3.1233e-05
6:114376866 C T 0.050377 2.7338e-05
6:114378722 T A 0.022230 5.7131e-05
6:114388426 G A 0.286081 -1.5247e-06
6:114404959 G A 0.048368 1.2294e-05
6:114414189 C T 1.798562 3.0107e-05
6:114414242 A G 0.071618 -1.4876e-05
6:114417493 T C 0.628280 7.2034e-05
6:114420171 A G 0.476723 -2.2938e-05
6:114426570 A G 0.034071 4.5857e-05
6:114440686 A G 0.225541 6.6868e-05
6:114444616 G C 0.033019 5.0306e-05
6:114447853 G A 0.088268 3.4993e-05
6:114453801 G A 0.180675 2.3057e-05
6:114455998 A G 0.136718 -1.7716e-06
6:114466148 A G 0.038069 1.4538e-04
6:114479520 G T 0.723407 1.1127e-05
6:114484552 A G 0.161862 -2.3832e-05
6:114492648 T C 0.872471 2.6883e-05
6:114493211 G A 0.035736 5.5668e-05
6:114503082 G A 0.075613 9.5568e-07
6:114512551 T C 0.958561 -1.4912e-05
6:114522609 G C 0.089664 -4.6850e-05
6:114525076 C G 0.061127 3.3055e-05
6:114527295 T C 0.252808 -2.2591e-05
6:114531648 A G 0.050059 -1.7033e-05
6:114540339 G A 0.378205 1.1551e-06
6:114543490 A G 0.044879 -2.3587e-05
6:114551035 A G 0.032045 -2.9281e-05
6:114553302 T C 0.109648 -7.8370e-06
6:114563098 G A 0.041744 6.6100e-05
6:114572043 G A 0.036687 6.4402e-06
6:114572279 G A 0.320430 -3.8373e-05
6:114582598 G A 0.031244 -3.9833e-06
6:114584799 T C 0.074029 -2.2145e-05
6:114584822 G A 0.162820 2.5001e-04
6:114585103 C T 0.704331 -6.2101e-06
6:114589165 A G 0.045132 -7.2779e-05
6:114589598 A C 0.128740 2.3130e-06
6:114591986 G A 0.997958 -8.8281e-06
6:114594134 A G 0.042325 -6.1635e-05
6:114596401 T C 0.141122 -1.5314e-05
6:114602689 C A 1.957104 2.8318e-05
6:114607152 A C 0.605161 2.0130e-05
6:114611601 T C 0.058985 3.5705e-05
6:114614586 A G 0.098174 -5.4455e-05
6:114632392 C T 0.816920 1.2020e-05
6:114636913 A G 0.054207 -1.2614e-05
6:114637926 T C 0.028520 -1.0300e-05
6:114655699 C T 0.863422 1.2462e-05
6:114671420 T C 0.420536 -3.7441e-05
6:114673221 G A 0.064295 7.4661e-05
6:114679619 C A 0.163725 2.2882e-04
6:114682727 A G 0.722962 7.6405e-06
6:114689178 T C 0.129924 5.1037e-05
6:114712023 T C 0.329142 1.3022e-07
6:114717839 G A 0.060699 -4.0473e-05
6:114719509 A G 0.093078 7.6729e-05
6:114722990 T G 0.749765 -3.0283e-05
6:114736654 T C 0.032049 1.5076e-05
6:114742604 A G 0.060377 -3.0460e-06
6:114751747 T G 1.685561 2.4527e-05
6:114752803 T C 1.875681 1.2867e-04
6:114764034 A G 1.269547 2.5545e-05
6:114766181 G T 0.095711 -7.4309e-05
6:114769265 A G 0.138048 -6.5118e-06
6:114802349 T C 0.041753 -4.5234e-05
6:114811361 A G 0.314643 1.0945e-05
6:114811714 G A 1.711927 5.7048e-06
6:114812852 G A 0.037281 5.6885e-05
6:114815558 G A 1.288297 2.1542e-05
6:114819692 C T 0.028920 3.7435e-05
6:114837181 A G 0.693844 2.6066e-05
6:114841640 T C 0.134906 -4.1655e-05
6:114848525 C T 1.092446 6.6081e-06
6:114856133 C T 0.392184 -6.6647e-06
6:114856735 C G 0.169474 -8.0477e-05
6:114860039 T G 0.060160 -1.0426e-04
6:114866092 C T 0.580685 1.6563e-04
6:114868294 C T 0.087061 8.3889e-05
6:114869103 G T 0.243104 1.2976e-04
6:114873308 A G 0.100664 -2.1655e-04
6:114884803 G A 0.148639 5.2655e-07
6:114900190 T G 0.403444 2.5553e-05
6:114928280 A G 0.050660 -6.2694e-05
6:114937555 T C 0.109590 2.2536e-05
6:114937920 A C 1.002451 -1.2037e-04
6:114942125 A G 0.081598 3.4726e-05
6:114943403 G T 0.241435 1.1994e-04
6:114959534 G T 0.025132 1.5571e-04
6:114973962 A G 0.774904 1.1758e-05
6:114979016 G T 0.202756 -6.6606e-05
6:114987040 T G 0.358315 1.0862e-04
6:114996076 T G 0.088716 2.4352e-05
6:115001010 G T 0.076282 4.1385e-08
6:115026310 A C 0.876077 -3.0317e-06
6:115027552 T C 1.484458 -3.1122e-05
6:115028096 G T 0.159912 -1.8136e-05
6:115039368 A G 0.380743 2.4799e-05
6:115039522 T C 0.132482 2.1330e-05
6:115041783 A G 0.151466 6.5053e-06
6:115059475 C T 1.674454 -1.0009e-05
6:115061844 C T 0.425437 -4.7363e-05
6:115062343 C T 0.030903 9.1701e-07
6:115067760 A G 0.110988 4.7320e-05
6:115068500 G A 1.510174 4.3148e-05
6:115069242 C T 0.397420 3.1130e-05
6:115070648 A G 0.133235 5.2957e-05
6:115073537 A G 0.042571 -1.1412e-05
6:115074165 C T 0.161061 -3.1708e-05
6:115076348 A G 0.028524 4.3313e-05
6:115078656 C T 0.038254 -2.4438e-05
6:115099897 A G 0.041081 -6.9710e-06
6:115113388 A G 0.086168 4.7225e-05
6:115113848 T G 0.274328 1.4240e-06
6:115116497 C G 0.665532 -2.7989e-05
6:115132866 A C 0.072325 -8.1676e-06
6:115134454 G A 1.400542 1.7990e-06
6:115137430 T C 0.275224 6.2031e-06
6:115175359 A G 0.076626 -1.0199e-05
6:115185422 A G 0.095931 8.5316e-05
6:115185999 A G 0.103514 -3.5147e-05
6:115195868 T C 0.281215 3.5048e-05
6:115197488 C T 0.046836 4.4563e-05
6:115202356 G C 0.165644 1.2507e-05
6:115206191 A C 0.085753 -2.5755e-05
6:115211140 T C 0.130099 5.2578e-05
6:115212142 A G 0.755076 -5.2113e-05
6:115242384 A G 0.746069 -6.5370e-05
6:115259207 A G 0.106990 9.3572e-05
6:115272475 G A 1.427037 -3.0432e-05
6:115283885 A G 0.586757 3.5376e-05
6:115288076 A G 0.538448 7.2502e-05
6:115289816 C T 0.166351 -2.6501e-06
6:115300308 T G 1.939739 -8.9289e-07
6:115301869 C G 0.049053 -7.3973e-05
6:115309495 G T 0.701676 1.4560e-05
6:115324463 G T 0.096425 -2.1874e-06
6:115324507 A G 0.174047 1.6209e-05
6:115339550 T C 0.204073 2.2586e-05
6:115343609 T C 0.609370 2.9138e-05
6:115360297 C T 0.067852 3.2668e-07
6:115381413 A G 0.105451 3.5254e-05
6:115398064 G A 0.672426 -2.0365e-05
6:115408865 C T 0.651708 7.9773e-06
6:115412914 T C 0.509768 2.5536e-05
6:115417548 A G 0.741359 8.1694e-06
6:115446413 T G 1.412619 -9.4545e-06
6:115502745 C T 0.203528 -3.8047e-05
6:115504715 T C 0.076629 -5.2299e-05
6:115517243 T C 0.084568 -5.4846e-05
6:115525667 C T 0.246220 -3.6954e-05
6:115534912 T C 0.629111 -1.7026e-05
6:115582721 C T 0.063662 8.5199e-06
6:115586764 G T 0.054207 1.2397e-04
6:115591642 T C 0.575245 4.7004e-05
6:115602922 T C 0.025609 -5.0576e-05
6:115604324 A G 0.028634 -1.1408e-05
6:115610836 C T 0.632185 -2.4557e-05
6:115612895 C T 0.472069 -1.6407e-05
6:115648186 C T 0.046593 -1.5701e-05
6:115653237 A G 0.510930 1.8773e-05
6:115656681 T C 1.142476 -1.2076e-06
6:115666155 G A 0.060416 1.0374e-05
6:115670485 A G 0.035930 3.0220e-05
6:115680175 T C 0.078943 -1.8180e-05
6:115683638 A G 0.204310 -3.2577e-05
6:115684087 T C 0.106214 1.6294e-05
6:115698837 C A 0.057200 1.4382e-04
6:115707553 A G 0.159152 1.7018e-05
6:115718628 G C 0.587368 5.8699e-05
6:115719055 A G 0.037988 -4.1727e-05
6:115722119 G A 0.064032 -2.7598e-05
6:115744794 C T 0.041815 -6.1506e-06
6:115749257 T G 1.795696 3.3533e-05
6:115751284 A C 0.046333 2.0841e-05
6:115757632 C T 0.084266 9.2820e-06
6:115768169 C T 0.062432 1.4030e-05
6:115788227 T C 0.190282 -4.8580e-05
6:115816271 T C 0.737584 -5.3574e-05
6:115817301 A C 0.389347 7.3651e-05
6:115820974 T C 0.055051 1.8574e-05
6:115835339 A C 1.922365 -1.0914e-06
6:115846615 G A 0.079839 -5.4208e-05
6:115861850 A G 0.081348 3.7749e-05
6:115873056 C T 0.073562 -1.6013e-07
6:115891711 C T 0.094987 3.7361e-05
6:115897729 G A 0.036933 -3.9590e-05
6:115897868 T C 0.136873 -1.5763e-06
6:115903442 A G 0.041452 -8.2113e-06
6:115905125 A G 0.855911 1.5285e-05
6:115928704 T C 0.078109 -1.0760e-06
6:115929398 T C 0.041263 8.4374e-06
6:115929813 A C 0.037878 -6.0143e-05
6:115940656 G A 0.139700 2.6109e-05
6:115943183 C T 0.057112 -1.3179e-05
6:115945427 G T 0.079112 -4.3779e-05
6:115951570 A C 0.616871 -8.5984e-06
6:115953784 G C 0.332725 3.9839e-05
6:115954038 C T 1.716305 2.0653e-05
6:115971839 G T 0.053010 -1.2616e-05
6:115975295 T C 0.604177 -1.9510e-06
6:115978386 A G 0.186176 -5.0440e-05
6:115984603 C T 0.058034 -2.4684e-05
6:115985889 G A 0.091368 5.3593e-06
6:115999417 A C 0.054211 -1.5736e-05
6:116004497 T C 0.523744 1.3068e-05
6:116030178 T C 0.359178 7.1679e-06
6:116032524 G A 0.219601 -1.5544e-04
6:116034294 C A 0.285821 1.4446e-05
6:116039311 T C 0.057333 2.0536e-04
6:116040363 T G 0.075107 -6.0692e-05
6:116051559 A C 0.063003 -2.8982e-05
6:116053949 C T 0.028238 2.6273e-06
6:116055945 A G 0.867382 6.1042e-05
6:116060995 G A 0.044976 -1.4388e-05
6:116062859 A G 0.074909 6.7867e-05
6:116069048 G A 0.092497 -4.7014e-06
6:116070400 C T 0.126883 -8.4918e-06
6:116073847 G A 0.075110 1.1473e-05
6:116093839 T C 1.036122 4.6234e-05
6:116101810 G A 0.054921 4.9019e-05
6:116102720 C T 0.744757 7.5682e-06
6:116108358 A G 0.030744 -2.8982e-05
6:116112294 T G 0.177572 2.5407e-05
6:116113159 G C 0.040809 2.2606e-05
6:116118455 C T 0.381093 -3.3715e-05
6:116118719 T C 0.075272 7.0351e-06
6:116131731 C T 0.462909 1.0492e-05
6:116133571 G T 0.182638 -3.7529e-06
6:116139969 G A 0.029183 2.2695e-05
6:116152328 A C 1.287009 -1.3733e-05
6:116159557 T C 0.655743 -5.4707e-06
6:116161704 G A 0.583099 -9.5717e-06
6:116176840 A G 0.038303 1.6431e-06
6:116183352 G A 0.596387 -4.4058e-05
6:116192002 G A 0.048904 1.8404e-05
6:116193229 T C 0.136091 -7.9169e-05
6:116194053 A C 0.031088 1.0636e-05
6:116214796 T C 0.283854 -7.3696e-05
6:116217370 A G 0.037475 9.1170e-05
6:116231085 C T 0.032393 -1.2494e-06
6:116231398 A G 0.200299 5.0502e-05
6:116231605 A G 0.050777 4.5465e-06
6:116234004 A G 0.067447 8.5806e-05
6:116242077 C T 0.056466 2.8956e-05
6:116244114 C T 0.808949 -1.4242e-04
6:116251543 A G 0.040273 3.3205e-05
6:116254103 T C 1.446924 -2.8981e-05
6:116278118 A G 0.073640 7.5800e-06
6:116292489 G A 0.190464 -5.6047e-05
6:116299635 A G 0.045944 -8.5327e-06
6:116305183 A G 0.747523 -2.1019e-04
6:116306113 G A 0.222646 1.6385e-05
6:116307349 C T 0.029095 -3.3656e-06
6:116314563 G C 0.847148 -2.1861e-05
6:116325108 A G 0.033869 -1.0730e-05
6:116325142 T C 0.801594 7.1343e-07
6:116334183 A G 0.034269 -5.1536e-05
6:116340317 A G 0.025612 -5.9408e-05
6:116370221 C T 0.035781 -1.7731e-04
6:116371630 T C 0.243970 3.1722e-05
6:116387134 T C 0.608160 -2.1599e-05
6:116406736 A G 0.033123 1.7359e-05
6:116409120 T C 0.099856 -4.5383e-05
6:116421127 G A 0.800253 4.3407e-06
6:116421190 C T 0.062039 -2.0846e-05
6:116433265 T C 1.136279 2.8216e-05
6:116435044 T C 0.037028 -3.6454e-05
6:116435593 T C 0.136922 -5.8796e-05
6:116435738 C T 1.139067 1.2559e-05
6:116446576 G A 0.795583 -3.9927e-06
6:116449883 T C 0.052718 -7.9793e-05
6:116452386 G A 0.062757 -2.1330e-05
6:116460879 C T 0.033665 -5.3976e-05
6:116467900 A G 0.031769 3.2584e-05
6:116489550 G A 0.562502 -8.5985e-06
6:116490117 A G 0.035379 3.9052e-06
6:116491302 A G 0.161801 -2.6409e-05
6:116491455 T G 0.140359 -1.2090e-05
6:116499860 G A 0.050101 4.3156e-05
6:116509676 G A 0.048875 -1.4877e-05
6:116516445 T C 0.104809 3.7734e-05
6:116532068 T G 0.067469 6.7838e-05
6:116540513 G A 0.070611 -4.1334e-05
6:116543847 G A 0.499077 4.2798e-05
6:116554640 A G 0.025937 -2.4933e-06
6:116563547 G A 1.217079 1.1426e-05
6:116571255 A G 0.706970 -2.9621e-05
6:116575083 A C 1.245450 2.3231e-05
6:116575276 G T 0.037894 -1.0853e-05
6:116577801 T C 0.129704 2.2802e-05
6:116599665 C T 0.250140 3.5852e-06
6:116600616 A C 0.032539 9.2437e-05
6:116600774 G C 0.544296 4.0822e-06
6:116602857 T C 0.049034 -9.0137e-05
6:116609222 C T 0.249043 1.9659e-05
6:116631933 T C 0.298551 -4.2317e-05
6:116641008 T C 0.101050 3.8274e-05
6:116642985 T C 0.490618 -7.0872e-06
6:116645051 T C 0.053282 -9.8321e-05
6:116645466 T C 0.400519 6.7515e-05
6:116647591 A G 0.506146 -1.2887e-05
6:116648592 A G 0.325273 -4.2334e-05
6:116658955 G A 1.242896 1.8100e-05
6:116685854 G A 0.048797 -2.6239e-05
6:116690849 T C 0.715432 2.8143e-05
6:116704753 G A 0.201263 -5.3471e-05
6:116705531 A C 0.093857 2.3016e-04
6:116707299 T C 0.613054 -3.7369e-05
6:116707335 C A 0.412532 1.1846e-04
6:116712455 G A 0.273276 -1.3579e-05
6:116713977 A T 0.140885 -6.0962e-05
6:116720487 T C 0.665980 -2.8636e-05
6:116720514 T C 0.135448 8.9249e-05
6:116729548 T C 0.021740 -1.9709e-05
6:116729556 T C 1.413132 1.0001e-05
6:116744949 A G 1.414512 1.2805e-05
6:116748924 G C 0.067508 1.2335e-04
6:116752290 G A 0.083997 -9.2131e-05
6:116756773 C T 0.142044 5.1559e-05
6:116768917 G A 0.811094 -5.1458e-07
6:116772617 G A 0.020419 2.8263e-05
6:116775669 C T 0.421636 -1.5296e-05
6:116781993 T C 0.501550 -3.9359e-05
6:116782169 A G 0.173456 3.3171e-04
6:116784797 A G 0.173680 2.5120e-04
6:116787378 C T 0.816865 -1.8848e-05
6:116796219 T G 0.039537 3.8334e-05
6:116803829 C T 0.122576 -1.5813e-05
6:116814837 T C 0.711975 -4.3806e-06
6:116820671 A G 0.154839 3.2790e-05
6:116833053 C T 0.031497 -1.0298e-05
6:116848244 T G 0.092721 -6.4991e-05
6:116853984 C T 0.049550 1.1237e-04
6:116864381 A G 0.026768 -8.0279e-05
6:116864852 G A 0.052552 -8.9919e-05
6:116867332 A G 0.040705 2.9626e-05
6:116867962 T C 0.114669 -6.6986e-05
6:116871496 T C 1.272046 5.7403e-06
6:116875427 A G 1.209588 1.4993e-06
6:116875493 C T 0.296152 5.3122e-05
6:116875504 G A 0.108548 -3.0365e-05
6:116899002 T C 0.104429 -4.4819e-05
6:116931355 G A 0.481037 -9.1013e-05
6:116932077 A G 0.195647 1.5606e-04
6:116937342 T C 0.366082 1.0865e-04
6:116938232 G C 0.248761 -6.8476e-05
6:116950734 A G 0.383768 9.8527e-05
6:116950833 C T 1.187897 3.8950e-05
6:116951678 C A 0.100790 5.1337e-05
6:116970581 T C 0.074318 -1.4892e-04
6:116973182 C T 0.549675 1.0841e-04
6:116984064 C G 0.039530 -5.2832e-05
6:116990510 G A 0.624340 1.3619e-04
6:117001166 A G 0.123225 3.3406e-05
6:117004240 C T 0.375131 5.8848e-05
6:117009449 C T 0.101719 1.1219e-04
6:117021275 A G 0.075620 -3.1508e-05
6:117045491 C T 0.146552 -2.7188e-05
6:117045690 T C 0.058388 7.0831e-06
6:117057557 T C 0.043850 -7.1049e-05
6:117071383 G C 0.393622 1.1354e-04
6:117075219 C T 0.652124 -5.4281e-05
6:117080407 C T 0.397553 1.1876e-04
6:117080851 T C 1.150457 3.1306e-06
6:117081057 C T 0.685548 2.8750e-05
6:117081132 C T 1.014272 1.4311e-05
6:117081850 G A 0.043860 -1.5982e-05
6:117083172 T C 0.038946 7.3781e-06
6:117085238 C T 0.088359 -4.5996e-05
6:117086378 A C 0.295419 5.2002e-05
6:117090358 T C 0.908346 6.1253e-05
6:117093645 A G 1.484029 1.1554e-04
6:117104668 G A 0.160597 -2.2733e-05
6:117105519 G T 1.601925 7.0956e-05
6:117108764 T G 0.133274 2.2991e-05
6:117113315 A G 0.053912 2.1508e-05
6:117114025 A G 0.614999 8.2240e-05
6:117114290 G A 0.643350 1.6831e-06
6:117119578 T C 0.158393 -1.3047e-05
6:117130544 C A 0.696545 -1.1320e-05
6:117150008 A G 0.130327 1.9176e-05
6:117150057 C A 0.033876 -6.2620e-05
6:117157350 G C 1.971379 5.6558e-05
6:117160872 T G 1.325338 -3.0087e-05
6:117167052 G A 0.026106 -5.3847e-05
6:117182678 T C 0.535130 -7.8926e-05
6:117184424 G A 0.045879 -6.5171e-05
6:117203069 A C 1.478524 -1.1116e-05
6:117204711 G T 0.107133 -1.2288e-04
6:117210052 C T 0.618007 -3.7125e-05
6:117210499 A G 0.081546 -1.4574e-05
6:117211108 T C 1.938048 3.8699e-05
6:117224212 T C 0.158542 -2.9271e-04
6:117250182 T C 0.368623 3.6046e-05
6:117257543 C T 0.642344 -2.6127e-05
6:117259799 C T 0.106847 8.7719e-05
6:117269573 T G 0.135526 9.0001e-08
6:117294665 G A 0.023197 -1.6142e-05
6:117299226 T C 0.123231 3.8644e-06
6:117309277 C T 0.144355 -2.1453e-05
6:117314216 A C 0.024729 -4.1164e-05
6:117317270 A G 0.099609 1.5076e-04
6:117319429 A T 0.066791 1.6188e-08
6:117327722 A G 0.564287 -2.9759e-05
6:117349944 C A 1.079566 -2.0615e-05
6:117366647 T C 0.032656 -7.0765e-05
6:117379224 A G 0.070086 1.5907e-05
6:117389059 G A 0.070144 -4.9303e-06
6:117395715 T C 0.436596 -5.7169e-05
6:117398496 A G 0.579682 -3.0584e-05
6:117398531 T G 0.064633 -6.7257e-06
6:117403701 C T 0.118772 3.6720e-05
6:117405301 A G 1.264415 -3.5198e-05
6:117405389 A G 0.521540 -7.3453e-06
6:117410561 C T 0.129097 7.6446e-05
6:117430457 G A 0.744855 -2.3405e-05
6:117431432 T C 0.168747 3.4744e-06
6:117431772 T C 0.036372 5.0178e-05
6:117469295 T G 0.028877 -5.3713e-05
6:117487037 C T 0.147461 4.8485e-06
6:117489962 T C 0.062490 4.1768e-05
6:117490796 G A 0.022389 -1.5538e-05
6:117510574 T C 0.055571 1.9742e-05
6:117517870 G A 0.022386 -2.0058e-05
6:117519964 G T 0.277103 7.0896e-05
6:117522156 G C 1.142622 1.1724e-04
6:117522685 T C 0.938308 1.6188e-04
6:117525169 C T 0.109836 4.1911e-05
6:117537941 C T 0.069651 2.1380e-05
6:117538327 C T 0.325481 -1.5903e-04
6:117541690 A G 0.718915 -1.1960e-06
6:117542399 A C 0.074094 8.4513e-05
6:117552883 G A 0.484876 2.0891e-04
6:117554630 G A 0.020279 1.3993e-05
6:117560865 G A 1.163667 3.4768e-05
6:117561301 T C 0.083400 5.2680e-05
6:117562289 A G 0.035200 -2.8898e-05
6:117579940 G T 0.083458 -4.4969e-05
6:117581995 T C 0.042214 1.1636e-04
6:117585021 A G 0.036028 -9.1919e-05
6:117588831 G T 0.533972 -4.6606e-05
6:117591755 C T 0.213830 -4.4574e-05
6:117593269 G A 0.091566 5.3758e-05
6:117599715 A T 0.041766 -8.4329e-05
6:117605991 C T 0.264827 -9.6868e-05
6:117608318 T C 1.172405 -1.2592e-05
6:117611652 G T 0.044441 -3.4872e-06
6:117619612 T C 0.631283 -2.9619e-05
6:117621463 C T 0.097652 5.2485e-06
6:117622188 G T 0.537049 2.7580e-05
6:117622233 T C 0.528123 2.5887e-05
6:117622940 T C 0.093805 -5.1876e-05
6:117624252 A G 0.094120 4.9592e-05
6:117626789 C A 0.658777 -1.4294e-05
6:117627289 G A 1.080014 2.8514e-06
6:117633847 T C 0.481933 6.5339e-05
6:117636702 T C 0.854525 1.1222e-05
6:117638777 C T 0.038738 -1.3506e-05
6:117639262 A G 0.105419 3.0118e-05
6:117645041 T C 0.250630 4.7179e-07
6:117649437 A G 0.035609 -8.2391e-05
6:117661551 C T 0.086100 6.2416e-05
6:117663047 G A 0.193723 -1.5429e-04
6:117666413 T G 0.223970 -3.7177e-06
6:117674087 A G 0.434859 3.6250e-04
6:117680303 T C 0.038144 -3.2501e-05
6:117684745 G A 0.292222 -2.1569e-05
6:117699148 C T 0.956319 4.6694e-06
6:117704273 C T 0.183064 7.3919e-06
6:117707229 A G 0.053996 3.1844e-05
6:117708971 T C 0.143884 -4.7917e-05
6:117710661 C T 0.048907 9.5507e-05
6:117713151 G A 0.036313 -3.6388e-05
6:117720529 A G 0.075237 -2.2773e-05
6:117721461 C G 0.227154 -8.6626e-05
6:117722147 A G 0.053701 7.4708e-06
6:117724379 T C 0.173408 -1.0082e-04
6:117724462 A C 0.903371 -3.1154e-05
6:117725448 G T 0.292192 1.7590e-05
6:117727491 G A 0.919810 -2.9679e-05
6:117735255 C A 0.921683 -2.9232e-05
6:117741831 T G 0.065850 2.5729e-05
6:117744792 G A 0.104922 2.8848e-05
6:117746066 C A 0.091150 -5.0342e-05
6:117753765 A G 0.160149 -6.6891e-05
6:117754819 A G 0.234885 2.5952e-05
6:117760989 G A 0.030630 -1.1504e-04
6:117762218 C T 1.747331 -3.2719e-05
6:117767205 A T 0.099148 -7.5979e-05
6:117778381 T C 0.585005 -1.6370e-04
6:117780426 A G 0.088469 1.2425e-05
6:117786180 A C 0.953323 -4.7013e-05
6:117788166 A G 0.130323 6.1924e-05
6:117788645 C A 0.174768 -3.3606e-05
6:117803291 A G 0.124796 -1.0822e-04
6:117804797 G T 0.567831 -2.4742e-05
6:117813686 G A 0.078680 6.8565e-05
6:117815985 T C 0.054642 8.9977e-07
6:117817775 G A 0.139454 -3.9272e-06
6:117841959 A G 1.347818 -7.0197e-05
6:117854155 C T 0.473049 1.7010e-05
6:117854801 T C 0.037745 -4.2891e-05
6:117862048 A C 0.972508 -9.3603e-05
6:117869424 A G 0.250481 2.3132e-05
6:117877427 C T 0.021763 2.6940e-06
6:117877654 T G 0.030137 5.3409e-05
6:117896899 A G 0.126961 5.3974e-05
6:117901283 C T 1.468790 2.6689e-06
6:117903294 G A 0.389581 -1.8310e-05
6:117908420 C T 0.131580 2.9894e-05
6:117912896 T G 0.022850 1.6511e-05
6:117922337 G A 0.110219 -4.9691e-05
6:117933789 T C 0.076256 -1.4281e-05
6:117950727 C T 0.113634 1.8891e-04
6:117953691 T C 0.049676 1.8897e-05
6:117965875 A G 0.258112 5.0217e-05
6:117968845 T C 0.119651 2.2300e-05
6:117994608 A G 0.313660 5.4526e-05
6:118002126 A G 0.061526 1.6057e-05
6:118002895 G T 0.114620 8.0864e-05
6:118016513 C T 1.231484 -2.8475e-05
6:118016774 G A 1.687541 6.3574e-05
6:118023400 T C 0.032587 3.2456e-05
6:118049147 G A 0.092228 1.7038e-05
6:118059026 T C 0.065269 9.2561e-05
6:118064059 G A 0.076496 1.4413e-05
6:118076519 G C 1.049767 7.1396e-06
6:118086178 T C 0.095393 -8.5680e-06
6:118089850 A G 0.156101 6.4872e-05
6:118103094 A G 0.089765 7.3308e-05
6:118107037 A G 0.089979 4.9560e-05
6:118108249 T C 1.253652 -7.8744e-05
6:118110038 T C 0.094448 2.4997e-05
6:118115005 C G 0.040578 -1.0257e-05
6:118115715 C T 0.062007 9.0984e-05
6:118117328 G T 0.692277 5.4844e-05
6:118125511 T G 0.152434 -6.2152e-05
6:118157833 A C 0.041666 2.1521e-05
6:118161124 T C 0.550629 3.1061e-05
6:118165095 C A 0.025794 7.9378e-05
6:118169128 A G 0.419523 1.7480e-05
6:118190841 A G 0.039929 1.7243e-05
6:118201160 G A 0.064980 1.4626e-05
6:118207041 G A 0.081975 -2.9436e-06
6:118210569 C A 0.029617 -5.6630e-06
6:118213002 G T 0.175592 -1.1827e-05
6:118218870 G A 1.572960 -2.6600e-05
6:118220960 C T 0.081699 9.4305e-06
6:118227725 G C 0.048839 1.0773e-04
6:118234005 A G 1.554060 -3.1162e-05
6:118235793 T C 0.024041 8.8177e-05
6:118236760 G A 0.106276 -1.9144e-05
6:118237606 G A 0.941434 -5.8792e-05
6:118241973 C T 0.079157 1.4704e-06
6:118242508 T C 0.041452 2.6796e-05
6:118251908 T A 1.558308 -2.2559e-05
6:118258879 A C 0.040647 -5.7945e-05
6:118289519 G T 0.812428 3.5461e-05
6:118289820 A C 0.050215 3.7825e-05
6:118296091 G A 0.083818 -1.1678e-05
6:118296537 T C 0.037226 -6.5681e-05
6:118308735 C G 0.168597 -4.2240e-05
6:118324613 T C 1.280138 4.5268e-05
6:118330223 C T 0.473270 6.0462e-06
6:118335317 C T 0.025947 6.3493e-05
6:118341151 G A 1.521826 -4.6041e-05
6:118347874 T C 1.968065 -1.2308e-05
6:118350801 C G 0.048349 -2.3662e-05
6:118363789 C T 0.478320 4.3793e-05
6:118385889 G T 0.685717 5.7781e-06
6:118397902 G T 0.140567 -5.1584e-05
6:118399448 G C 0.437975 2.3572e-05
6:118410605 A G 0.022951 5.3383e-05
6:118433613 G T 0.021743 4.1596e-05
6:118438467 A G 0.108609 -1.0400e-05
6:118440018 G A 0.173255 -1.7117e-05
6:118445740 A G 0.034918 7.3778e-05
6:118450944 T C 0.436485 2.0242e-06
6:118457579 C A 0.295227 4.3222e-09
6:118479108 A G 1.435437 1.1014e-05
6:118486318 C T 0.242467 -2.6410e-05
6:118490434 G A 0.248595 1.6352e-05
6:118492989 C T 0.227147 3.7083e-05
6:118493230 G A 0.042526 1.1112e-05
6:118494825 G A 0.027096 -8.5596e-05
6:118499129 A G 0.057956 2.4135e-05
6:118506830 G A 0.365257 9.7248e-06
6:118506888 C T 0.087405 6.1458e-05
6:118508677 A G 0.072468 4.2964e-07
6:118509103 C T 0.121336 1.8271e-05
6:118518754 C T 0.111751 -9.2765e-05
6:118523960 A G 0.074331 -3.4782e-05
6:118533136 A G 0.122397 -1.1568e-05
6:118544722 A G 0.073046 -4.3417e-07
6:118549189 G T 0.042850 2.6014e-05
6:118550365 A G 0.626618 -7.4605e-06
6:118567134 G C 0.052825 -4.9859e-05
6:118571519 T C 0.214908 6.0908e-07
6:118578043 A G 0.996293 8.0347e-06
6:118583323 A G 0.065817 -7.0026e-05
6:118600138 T C 0.038722 7.0268e-05
6:118616593 G C 0.042127 4.3893e-05
6:118624587 C G 0.030637 3.7043e-05
6:118634453 G A 0.234489 -4.2799e-05
6:118642855 A G 0.026011 -8.4933e-05
6:118643331 C T 0.026924 5.9793e-06
6:118653204 C G 0.109207 -7.5011e-07
6:118665981 A G 0.021438 3.9649e-05
6:118667042 T C 0.026515 -4.4893e-05
6:118667522 C T 0.986673 -1.1215e-05
6:118669942 G A 1.427803 1.3932e-06
6:118679412 G A 0.032811 -6.0818e-05
6:118680374 T C 0.911576 2.6312e-06
6:118685825 C A 0.049946 5.2631e-05
6:118686344 T C 1.094821 -1.4737e-05
6:118687505 A G 0.039975 3.1869e-05
6:118689469 T C 0.075600 -7.6717e-05
6:118693802 C G 0.057989 8.2134e-05
6:118708886 G A 0.046051 4.0974e-05
6:118719554 T C 0.072812 -1.1162e-05
6:118726706 C T 0.073153 2.3838e-05
6:118728734 A G 0.164212 -4.0981e-05
6:118733167 G A 1.487398 -1.8845e-05
6:118775139 C G 0.080868 -3.6587e-05
6:118789224 T C 0.065616 -4.2197e-05
6:118791804 C T 0.044837 1.0638e-04
6:118803091 G C 0.044145 1.1119e-04
6:118807847 T C 0.356293 -1.7173e-05
6:118822260 A G 0.062205 -3.6758e-05
6:118825260 T G 0.053555 7.3113e-05
6:118844580 T C 0.021633 -4.5038e-05
6:118845831 C T 0.129551 2.4846e-05
6:118882226 T C 0.122524 1.2955e-05
6:118886547 A G 0.042747 2.7125e-05
6:118886961 T G 1.485367 -1.6826e-05
6:118888753 A G 0.122667 -3.5875e-05
6:118893894 A G 0.073240 -1.0087e-05
6:118898882 A G 0.026492 1.2103e-05
6:118902954 T C 0.045752 -6.6419e-08
6:118915754 A G 0.075013 6.4883e-05
6:118921892 C T 0.035499 2.1585e-05
6:118925097 C G 1.083831 -7.1216e-06
6:118931253 T C 0.048271 7.8433e-06
6:118940920 A G 0.044973 -5.2466e-06
6:118951276 T G 0.090982 2.3442e-04
6:118959436 C T 0.357993 -2.7968e-05
6:118970778 T C 0.038728 -3.5043e-05
6:118983924 C A 0.163920 -4.5371e-05
6:118999636 C T 0.875671 2.6338e-05
6:119010144 C A 0.627563 -4.7821e-05
6:119027554 C T 0.088190 1.3894e-05
6:119030901 T C 0.674464 -1.4835e-04
6:119039866 G A 0.089735 -1.0344e-05
6:119040871 G C 0.474052 9.0968e-05
6:119043898 G A 0.630932 -8.9003e-05
6:119049344 G A 1.281446 -4.2139e-05
6:119050171 T C 0.212555 1.4697e-05
6:119050332 A G 1.779204 2.9214e-05
6:119055242 T C 0.046132 -1.3808e-04
6:119061150 C T 0.673594 1.6640e-06
6:119068696 G A 0.550762 3.2996e-05
6:119076380 T C 0.050572 9.2850e-05
6:119078629 G A 0.033594 8.4833e-06
6:119088973 G A 0.146234 -2.6101e-05
6:119091596 G A 0.299291 2.5901e-05
6:119095055 T C 0.044058 3.4650e-05
6:119101740 A G 0.194132 -3.5313e-05
6:119102271 G A 1.397647 -6.3993e-05
6:119102991 A G 0.074013 -8.1508e-05
6:119110325 G T 0.271144 4.7558e-05
6:119116904 T C 0.036154 2.3985e-05
6:119121361 A G 0.083221 9.2223e-05
6:119124522 A G 0.098236 -1.0529e-06
6:119128633 T C 1.537954 4.8598e-05
6:119133482 G A 0.024583 -7.4953e-07
6:119135410 T C 0.077677 -3.7005e-05
6:119137011 A G 0.237281 -6.4267e-05
6:119137147 C T 0.084932 2.7271e-05
6:119137445 A C 0.027878 -7.9002e-05
6:119149149 G C 1.662146 -4.6161e-05
6:119234688 C T 0.364527 -6.0533e-05
6:119241468 T C 0.026875 2.7951e-06
6:119244433 C T 0.180571 -4.7836e-06
6:119245705 A G 0.033441 -8.8685e-06
6:119256979 T C 1.179561 -2.6151e-06
6:119294577 T C 0.647067 1.8034e-05
6:119296560 C T 0.046583 2.7843e-05
6:119312649 C T 0.044068 -2.6599e-05
6:119323060 T G 0.097606 -2.3826e-05
6:119327632 T C 0.270498 5.1949e-05
6:119329509 T G 0.037326 1.0849e-05
6:119335749 T C 0.061815 -3.1477e-05
6:119346128 C T 0.051711 1.0687e-04
6:119351720 T C 0.044762 -2.9953e-05
6:119363513 A G 0.039267 -1.1082e-04
6:119380885 C T 0.147321 1.5366e-04
6:119382464 C T 0.043659 -1.3237e-04
6:119401139 C T 0.050218 1.5885e-04
6:119411720 G C 0.031435 -2.1690e-05
6:119417086 T C 0.039501 -3.8848e-06
6:119417459 A G 0.024801 -1.4127e-05
6:119430311 A G 1.047229 9.0263e-05
6:119443290 G T 1.784829 4.8873e-05
6:119446698 C T 0.479466 -2.1514e-06
6:119447352 T C 1.728632 2.3649e-05
6:119457914 C T 1.708655 5.2813e-05
6:119463018 C T 0.644996 9.2536e-05
6:119466778 T C 0.051698 -1.7764e-05
6:119467446 C T 0.047635 -5.7961e-05
6:119473811 C T 0.592859 2.1952e-05
6:119476194 G A 0.166004 6.4420e-06
6:119476235 A G 0.128369 9.4293e-06
6:119497523 C T 1.297467 -1.9044e-05
6:119507644 C T 0.051448 -3.7737e-05
6:119507997 T G 0.380155 -6.9474e-05
6:119508054 C T 1.487668 1.9696e-05
6:119508838 C A 1.670056 5.5902e-05
6:119508871 T C 0.728308 2.5301e-05
6:119510401 A G 0.043061 8.8105e-06
6:119510904 T C 0.030864 4.1513e-05
6:119519079 A G 0.079716 -9.6328e-05
6:119522250 C G 0.050147 -4.6217e-05
6:119524684 C T 1.160697 -3.0064e-05
6:119527765 G A 0.042665 5.9401e-05
6:119528356 C T 0.313673 1.7019e-04
6:119565535 T C 0.274016 -2.0568e-05
6:119578310 C T 0.156585 -1.4843e-05
6:119591307 C A 0.915231 -3.8719e-06
6:119601170 C T 0.103062 -1.3513e-05
6:119609322 C T 0.836187 5.1580e-05
6:119614442 C T 0.046492 1.0770e-04
6:119621227 A G 0.748957 5.5733e-05
6:119658728 T C 0.209805 1.3702e-05
6:119660292 T C 0.075759 4.6603e-06
6:119665072 T C 0.102017 -3.0878e-05
6:119675632 T C 0.089573 -1.4755e-05
6:119676177 T G 1.057492 -1.1149e-05
6:119678981 G A 0.755783 4.9630e-05
6:119683692 A G 0.169574 1.7637e-04
6:119699881 A G 1.067414 2.8032e-06
6:119717722 A G 0.102543 -3.9917e-05
6:119739543 T C 0.027699 -6.2881e-05
6:119747945 T C 0.166763 -3.4561e-05
6:119759273 C A 0.048956 1.2984e-04
6:119764250 T C 0.027855 9.5908e-06
6:119765799 G A 0.117486 -3.1288e-05
6:119768263 T C 0.764511 9.6581e-06
6:119776065 C T 0.069368 3.5060e-05
6:119787682 G T 1.875649 2.9071e-05
6:119790779 A G 0.470387 3.0256e-05
6:119792249 A G 0.091793 -1.6966e-05
6:119795948 T C 0.187413 -6.7341e-05
6:119802094 T G 0.032376 -4.1359e-05
6:119805068 A G 0.022194 9.8520e-05
6:119853245 T G 0.221454 -1.4851e-06
6:119856181 T C 0.115159 -2.6302e-05
6:119857069 T C 0.075016 -1.2941e-05
6:119872600 C T 0.422214 -7.7662e-05
6:119880615 C G 0.114143 -3.9722e-05
6:119881511 C T 0.194758 -1.1776e-04
6:119894784 C T 0.024038 -1.3631e-05
6:119915533 G A 0.028215 2.4843e-05
6:119918424 G A 0.562343 5.6727e-06
6:119937934 A G 0.314744 5.1873e-05
6:119964816 A G 0.028748 2.0564e-05
6:119965256 T C 1.474321 -6.4513e-06
6:119980179 A G 0.142378 -6.3505e-05
6:119994756 G A 0.020916 -1.7332e-05
6:119996730 T C 0.027216 1.9064e-05
6:119997057 T C 1.139347 -4.5612e-05
6:119999104 T G 0.031344 8.6692e-06
6:120001270 C T 0.050978 -1.0220e-05
6:120006567 C A 0.054159 3.5477e-05
6:120020770 C T 0.098694 -5.3557e-05
6:120030299 A G 0.390470 2.9361e-06
6:120065608 C T 0.230124 -2.0516e-05
6:120091257 T C 0.495169 1.5156e-05
6:120095538 A G 0.711268 -7.8596e-05
6:120116857 T G 0.325744 -1.4311e-05
6:120122942 T C 0.858300 -1.3011e-05
6:120124197 T C 0.039131 -4.8974e-05
6:120132839 G T 0.064516 -9.4475e-05
6:120135808 G T 0.319869 -9.4587e-05
6:120138166 T C 0.144069 -7.3176e-05
6:120158341 A G 0.038618 8.1100e-06
6:120165636 A G 0.179597 -1.4444e-04
6:120172957 C T 0.598487 -1.1084e-06
6:120173058 G A 0.025755 -3.9325e-06
6:120173458 A G 0.040650 4.2548e-05
6:120182610 T C 1.537824 -9.5683e-06
6:120211195 T C 0.033064 -5.7485e-05
6:120215516 T C 0.026914 1.2152e-04
6:120223811 C T 0.324540 -3.1598e-05
6:120226902 A C 0.222399 2.7628e-05
6:120244946 A G 0.057956 2.5278e-06
6:120247479 T C 0.055989 -3.3044e-05
6:120248367 T C 0.170357 -2.3465e-05
6:120255079 C A 1.291404 -5.3918e-06
6:120265412 A G 0.079729 -5.4764e-05
6:120271624 T C 1.300141 1.0743e-05
6:120278662 T G 0.262692 -9.4977e-06
6:120279285 C G 0.032889 -5.1252e-05
6:120283694 G A 0.141002 4.9871e-05
6:120285711 A G 1.544757 -1.8663e-05
6:120300535 A G 0.512436 -1.6217e-06
6:120310087 C T 0.492147 1.0201e-05
6:120331962 T C 0.061192 5.9716e-05
6:120338381 A G 1.402110 -2.0295e-05
6:120341113 G A 0.045716 4.0344e-05
6:120346899 A G 0.077207 -1.0282e-06
6:120350551 G A 0.111271 -2.7516e-06
6:120352741 C A 0.264474 -5.0164e-06
6:120357714 A G 0.438985 3.0381e-05
6:120360717 T C 0.493504 2.5433e-05
6:120374810 G A 0.961453 -6.2722e-05
6:120404795 T C 0.098401 -4.5295e-06
6:120432517 G A 0.051468 -2.4385e-05
6:120446667 G C 0.205177 1.7834e-05
6:120449221 T C 0.069625 1.8652e-05
6:120458801 T C 0.039520 6.3945e-05
6:120461768 G T 0.146007 2.1039e-05
6:120479006 C A 0.548253 2.0395e-05
6:120479211 C T 0.069618 -9.0272e-05
6:120484764 A G 0.112602 -3.5040e-05
6:120485010 A G 1.904899 -3.7488e-05
6:120487849 G A 0.086120 6.0660e-05
6:120500907 T C 0.035982 -1.6820e-04
6:120508275 T C 0.091073 3.4822e-05
6:120508347 C T 0.967971 1.1421e-05
6:120509764 T C 0.082708 -2.5426e-05
6:120516461 T C 0.092494 1.4858e-05
6:120520276 T C 0.119733 4.7698e-05
6:120521639 G A 0.054334 -3.9459e-05
6:120533326 G T 0.042020 -9.6503e-06
6:120542654 T C 1.952300 -6.9440e-06
6:120551138 T C 0.106763 2.2272e-07
6:120554225 C T 0.441010 3.9189e-05
6:120564643 A G 0.049978 -1.4846e-05
6:120568673 T G 0.062860 -8.4600e-05
6:120574930 G A 0.813058 1.0068e-05
6:120577279 C T 0.203869 1.1235e-05
6:120593707 G A 0.047008 -1.8396e-05
6:120594557 T C 0.175998 2.9059e-05
6:120599909 G A 0.298664 -4.7150e-05
6:120606358 C T 0.140872 9.4135e-06
6:120618896 A G 0.072169 6.0021e-05
6:120623421 G A 0.057021 -3.0467e-06
6:120627713 C T 0.085052 4.0114e-05
6:120635276 A G 0.180899 3.4609e-05
6:120637027 C T 0.882270 3.7388e-05
6:120644352 G A 0.881624 4.9422e-05
6:120665709 G A 0.524634 1.6290e-04
6:120665919 A C 0.120758 2.7184e-05
6:120675142 C T 1.235684 4.3399e-06
6:120692504 T C 0.710443 -9.3875e-05
6:120708562 A G 0.050751 2.2463e-05
6:120731044 C T 0.091949 4.6498e-05
6:120752983 T C 1.149162 1.5384e-05
6:120765975 A G 0.035531 -9.1640e-05
6:120770929 G A 0.044804 -6.6057e-06
6:120775103 A G 0.051906 -3.7758e-05
6:120791777 G A 0.069836 5.1153e-05
6:120793076 A G 0.043022 6.4895e-05
6:120793375 A G 0.083004 1.6750e-05
6:120797286 C A 0.110453 -9.0420e-05
6:120801349 G A 1.596095 6.7958e-06
6:120809760 G A 0.038923 8.4389e-06
6:120809865 C T 0.124225 1.8136e-05
6:120848903 T G 1.009539 -3.4957e-05
6:120849751 T G 0.026343 2.9275e-05
6:120851816 A G 0.080079 6.5198e-05
6:120855702 G A 0.035418 5.4957e-05
6:120861789 G A 0.974573 -4.2503e-05
6:120866415 T C 0.072818 1.4292e-05
6:120873861 C T 0.021750 -7.8184e-05
6:120892250 G A 0.485629 6.7783e-05
6:120892651 C T 0.038650 -2.4069e-05
6:120894903 C T 0.194599 -1.5068e-05
6:120899420 G A 0.277726 1.3331e-05
6:120900732 G A 0.982814 6.5300e-05
6:120903635 T G 0.047326 -2.9867e-05
6:120908835 G T 0.046405 -5.9666e-05
6:120909925 T G 0.156802 -1.3037e-05
6:120927823 T C 0.094990 -6.7337e-06
6:120934696 A G 0.023363 -1.4462e-05
6:120937415 C T 0.111083 -3.9872e-05
6:120956600 G A 1.917879 -6.2755e-05
6:120957464 A G 0.140161 -2.3976e-05
6:120992849 G A 0.143612 -2.8226e-05
6:121001380 G A 0.026339 1.0091e-05
6:121006900 C G 1.481634 -8.1763e-05
6:121008466 A C 0.023230 -3.5054e-05
6:121019869 T C 0.038696 1.3500e-05
6:121026195 T C 0.035522 5.7367e-05
6:121032548 A C 0.274591 -1.7018e-06
6:121035129 C T 0.047083 3.8223e-05
6:121036764 T C 0.076097 3.9447e-05
6:121038307 T C 0.209559 2.3298e-05
6:121040917 T C 0.483815 5.6346e-05
6:121059833 G A 0.759944 4.3666e-05
6:121080772 C T 0.051091 6.1617e-05
6:121081032 A G 0.214106 -4.4074e-05
6:121082413 T C 0.037625 5.1628e-05
6:121083793 C T 0.231601 -8.6320e-06
6:121084577 T C 1.168094 3.3039e-05
6:121093213 G A 0.291887 5.9455e-05
6:121097398 T C 0.046554 5.5977e-06
6:121098457 T C 1.802129 3.6441e-05
6:121106523 A C 0.073812 4.2827e-05
6:121110325 A G 0.058456 1.8060e-05
6:121126551 T C 0.027930 5.0667e-06
6:121128641 C T 0.066087 -6.8630e-05
6:121129593 T G 0.049666 1.6704e-05
6:121130958 T G 0.045671 5.1174e-05
6:121158406 C T 0.255132 -2.5411e-05
6:121163106 A G 0.594151 -1.1479e-05
6:121164537 C T 0.067612 1.1705e-05
6:121164787 T G 0.094692 -1.0044e-05
6:121165984 A C 0.093338 4.2853e-05
6:121169546 C T 0.087402 -9.1201e-05
6:121182024 T G 0.284669 -2.5916e-06
6:121187812 G A 0.652020 -5.1545e-06
6:121189734 G A 0.030098 -6.4803e-05
6:121194065 T C 0.237638 -1.6930e-05
6:121194240 T C 0.033136 -1.4778e-05
6:121197242 T C 0.037054 3.0320e-05
6:121203319 C T 0.027965 -2.6751e-05
6:121220402 C T 1.361645 -1.7502e-05
6:121221289 C T 0.199247 -1.8616e-05
6:121222952 T C 0.057047 -3.3335e-05
6:121226570 A G 0.505338 -2.7002e-05
6:121234788 C T 0.070105 -5.0550e-05
6:121238620 T C 0.127457 9.2383e-05
6:121257156 G A 0.045531 8.7411e-05
6:121261517 G C 0.021769 9.5013e-07
6:121268862 G A 0.074977 4.6502e-05
6:121280029 G A 0.055648 7.9693e-05
6:121309839 G A 1.208949 2.0831e-05
6:121311867 G A 0.057599 -7.6255e-05
6:121313948 G A 0.161025 -2.2783e-05
6:121316023 A G 0.145673 2.4652e-05
6:121339179 G A 0.284588 6.3411e-06
6:121346542 T C 0.032500 -6.4751e-05
6:121347455 C T 0.046560 6.4158e-05
6:121358316 C A 0.065746 -7.3660e-05
6:121399178 A G 0.039605 9.6092e-05
6:121400216 T C 0.059121 6.3152e-05
6:121401996 G T 0.034363 6.3943e-05
6:121413914 T C 0.025116 -2.0130e-05
6:121426900 G A 0.274633 -2.2377e-05
6:121427283 C T 0.057453 -3.0325e-05
6:121438134 T A 0.028150 -2.5370e-05
6:121443375 T G 1.699544 2.6523e-05
6:121446728 T C 0.026300 8.9083e-06
6:121454823 C T 0.038624 2.1160e-04
6:121479879 A G 0.034298 7.9334e-05
6:121481728 T C 0.215125 -4.2441e-05
6:121490824 G A 0.046580 2.1359e-06
6:121492893 T C 0.039549 7.4397e-05
6:121495745 C G 0.034392 7.4506e-05
6:121501983 C T 1.874844 1.6495e-05
6:121506291 G C 0.072348 3.1462e-06
6:121513646 A G 0.130067 -2.4293e-05
6:121528926 A G 0.363777 2.2703e-05
6:121531418 A G 0.230741 -3.0554e-05
6:121535031 T C 1.407618 -2.0019e-05
6:121542193 C A 1.722774 4.0470e-05
6:121557105 G A 0.024054 -6.3829e-05
6:121559068 T C 0.064824 4.5950e-05
6:121577370 C T 1.188815 6.5111e-06
6:121597303 A C 0.024025 -9.0030e-05
6:121602785 A T 0.022837 -3.8464e-05
6:121606673 T G 0.037219 8.8924e-05
6:121621147 C A 0.039468 4.3299e-05
6:121625945 G A 0.022785 -4.5760e-05
6:121638682 A G 0.023554 -4.0729e-05
6:121642851 T C 0.127100 -1.5242e-05
6:121651596 G A 1.704120 4.8518e-05
6:121653353 A G 0.034674 8.4725e-05
6:121656844 G A 0.348227 2.7349e-05
6:121657697 G C 0.053620 -1.6378e-04
6:121669081 C T 0.025099 -1.3724e-05
6:121672887 A G 0.162395 -2.0554e-05
6:121677150 G A 0.023061 -3.6545e-05
6:121680569 A G 0.072958 -4.3744e-05
6:121681930 C T 1.205219 -5.6534e-05
6:121681947 T C 0.238900 -2.6682e-05
6:121707449 A G 0.255632 -1.4759e-07
6:121711498 A G 0.033120 -1.0658e-05
6:121711840 C T 0.060387 4.2097e-05
6:121713485 A G 0.102533 2.3401e-05
6:121713976 C A 0.079829 -7.2501e-05
6:121725709 C G 0.043941 1.9530e-05
6:121726349 T G 0.025395 -5.4262e-05
6:121735015 A C 0.267119 -1.3637e-05
6:121736928 A G 0.226440 2.3666e-05
6:121748542 G A 1.382674 1.1168e-05
6:121757071 G T 0.096720 4.0275e-04
6:121764006 A G 0.497360 2.0965e-05
6:121768710 A G 0.025528 -2.0430e-05
6:121768751 T C 0.034639 5.4380e-05
6:121773999 C T 0.617099 7.7537e-05
6:121774243 A G 0.538285 7.6762e-05
6:121778638 T G 0.515520 -8.5414e-05
6:121780762 C T 1.059426 -5.3798e-06
6:121788786 G C 0.046577 4.7614e-05
6:121793012 C T 0.313170 -5.1356e-05
6:121794363 G A 0.403888 2.9194e-05
6:121794466 A C 1.905110 1.3029e-04
6:121824146 T C 0.888109 2.6152e-05
6:121829612 A G 1.589169 1.1226e-05
6:121832089 C A 0.119139 2.1877e-05
6:121832541 T G 1.285052 1.6028e-05
6:121835632 A G 0.384183 3.8907e-05
6:121837711 A C 0.035651 -4.8542e-05
6:121843892 C T 0.074597 -4.2687e-07
6:121847249 T G 0.308898 -5.3969e-06
6:121850903 A G 0.552648 1.5216e-05
6:121857744 T C 0.070553 3.9607e-05
6:121860207 T C 0.290952 -2.7063e-05
6:121865645 C T 0.047326 -3.3442e-05
6:121867733 T G 0.177179 -5.6792e-05
6:121871307 G A 0.051747 -1.4969e-04
6:121874915 T C 0.213100 1.1028e-04
6:121881615 C A 0.020309 -2.6579e-05
6:121884560 G T 0.860092 -1.5232e-05
6:121895061 G A 1.150879 1.8578e-05
6:121900245 C T 0.406738 -4.8483e-05
6:121900624 G T 0.604632 -2.7727e-05
6:121900805 T G 1.971567 5.3077e-05
6:121901033 A G 0.281559 4.6395e-05
6:121902723 T G 1.260407 1.7320e-04
6:121903851 G A 0.316344 -2.9795e-05
6:121905065 A C 1.087898 1.5781e-05
6:121909554 G A 0.154582 -1.7756e-05
6:121918636 T G 0.041844 3.5797e-06
6:121922047 C G 0.075493 -1.4945e-04
6:121922307 A G 0.049300 6.5096e-05
6:121932858 G C 0.410321 -3.0472e-04
6:121938123 G A 0.038488 2.2875e-04
6:121941373 A G 0.584404 1.5023e-05
6:121947984 G A 0.058638 -4.3510e-06
6:121959399 T C 0.070631 5.1067e-05
6:121963787 T C 0.753436 3.8212e-05
6:121968480 A G 0.023934 -2.2434e-05
6:121974402 C T 0.121605 -4.6772e-06
6:121985425 G T 0.754261 4.5408e-05
6:121990895 G A 0.046833 7.3254e-05
6:122004963 A C 0.071501 -8.1960e-05
6:122008574 C T 0.162469 9.0408e-05
6:122011369 T C 0.093335 7.2374e-05
6:122013096 T C 0.110063 -4.6288e-05
6:122013954 C T 0.956776 -1.6504e-05
6:122044868 A G 0.051166 -5.5093e-05
6:122046353 A G 0.398403 7.1824e-06
6:122048312 A G 0.076032 9.8698e-05
6:122062985 A G 0.049722 6.4377e-05
6:122074667 A G 0.156825 4.5917e-05
6:122106754 C T 0.049232 8.4566e-05
6:122111247 G A 0.120619 4.0784e-05
6:122111335 C G 0.030140 -9.3893e-06
6:122139146 T A 0.132589 -2.8353e-04
6:122140389 C T 0.075535 3.9505e-05
6:122143281 A G 0.065791 -7.0316e-06
6:122149091 A G 1.525552 8.3909e-05
6:122158270 A G 0.196164 6.6420e-05
6:122163145 C T 0.497447 -4.8178e-05
6:122198028 A G 1.261569 1.4922e-04
6:122203795 T G 0.061017 2.4439e-05
6:122233043 A G 0.076658 -1.0797e-04
6:122234343 T C 0.188085 -1.1133e-05
6:122248674 A G 1.900914 -1.4625e-04
6:122252222 T C 1.412275 -8.9696e-05
6:122259154 A G 0.414596 -2.9907e-05
6:122279121 T C 0.160986 -3.9729e-06
6:122280733 G T 1.672838 -8.9729e-05
6:122282977 G A 0.238277 1.2185e-05
6:122287349 A G 0.189601 -1.6389e-05
6:122293846 G A 1.638157 -9.2768e-05
6:122297182 T C 0.484409 6.1349e-05
6:122298166 C A 1.949535 -9.4591e-05
6:122304453 A G 0.248667 2.5848e-05
6:122313701 A G 0.547094 1.3895e-04
6:122332598 T C 1.421760 -9.4354e-05
6:122334312 C T 0.053535 1.3928e-05
6:122336568 T C 0.044918 1.2846e-05
6:122339491 T C 0.177004 2.4312e-05
6:122341817 A G 0.091329 -2.2686e-05
6:122344151 A C 0.107866 -1.5935e-05
6:122344373 T C 0.025891 4.5125e-05
6:122344515 C T 0.030455 -1.4203e-05
6:122346667 A G 0.569110 -1.7515e-05
6:122348242 A G 0.035567 -3.2178e-05
6:122350496 C T 1.456395 5.9844e-06
6:122350652 C T 0.061695 2.4342e-05
6:122351503 T C 0.106477 1.8395e-04
6:122363070 T C 0.037959 -6.7057e-05
6:122370655 C G 0.038754 5.5617e-05
6:122371683 G A 0.090907 1.9485e-05
6:122372431 C T 0.429975 2.9510e-05
6:122384142 A G 0.032445 -2.3571e-05
6:122389955 G T 0.713024 -2.4315e-05
6:122398296 A G 0.094581 5.0730e-06
6:122398410 G A 1.619189 -2.3349e-05
6:122414227 A G 0.048186 -6.4555e-06
6:122425498 A G 1.641315 -1.9895e-05
6:122425985 A G 0.063484 -1.1809e-04
6:122433229 C T 0.196978 -1.7722e-05
6:122480322 G A 0.572625 -1.4018e-05
6:122507793 T C 0.188085 -5.5854e-05
6:122518568 T C 0.021672 -8.0280e-05
6:122518822 C T 0.199675 -4.7524e-05
6:122553431 G A 0.041098 -7.1277e-05
6:122570110 A G 0.820448 7.6589e-06
6:122570871 T C 0.022954 5.4857e-05
6:122572489 A C 0.046372 3.5748e-05
6:122586074 C T 0.049027 -1.3395e-05
6:122595762 A G 0.180165 3.4927e-05
6:122609876 G T 0.604953 1.2679e-05
6:122620512 G A 0.172655 -6.0521e-05
6:122621895 G A 0.062607 1.6670e-05
6:122631837 G A 0.096856 -2.2304e-05
6:122636699 T A 0.081046 5.5492e-05
6:122660303 T C 0.111495 -1.0842e-05
6:122665277 T C 0.403288 -2.4119e-05
6:122665844 A C 0.372713 3.5655e-05
6:122670967 A G 0.080615 8.6450e-06
6:122672082 C T 0.044399 -6.6445e-05
6:122672216 C T 0.051672 -2.3406e-05
6:122678383 C A 1.363664 1.6967e-05
6:122684056 C T 0.585943 1.1674e-05
6:122714812 G T 0.097590 -1.2778e-04
6:122715699 C T 0.075324 1.9243e-05
6:122745009 G A 1.410159 -6.5544e-05
6:122766138 A G 0.240455 -7.5634e-05
6:122770192 G C 0.084088 6.3895e-05
6:122773119 C T 0.110995 6.4386e-06
6:122778611 A G 0.032113 -4.2440e-05
6:122779099 T C 1.086201 -3.6865e-05
6:122793046 T G 0.025327 -2.9147e-06
6:122793089 G A 0.042104 -8.6616e-06
6:122793424 T C 0.040520 -5.4976e-05
6:122813070 G T 1.103591 -3.9039e-05
6:122852318 T C 0.324653 -2.3115e-05
6:122856273 G C 0.022879 -3.3889e-05
6:122856496 C G 0.063945 -1.2799e-04
6:122877603 C T 0.038871 1.7368e-04
6:122888154 T C 1.803866 -2.0672e-05
6:122906639 A G 0.173028 8.9371e-05
6:122908085 T C 0.557055 -2.8346e-05
6:122913123 A G 1.676019 -2.5617e-05
6:122913363 A G 0.078547 -1.1977e-05
6:122925324 G A 0.093825 -5.9741e-05
6:122932661 A C 0.078106 1.9730e-05
6:122934005 T C 0.309499 5.3055e-05
6:122937413 G A 0.298528 2.5802e-05
6:122941552 A G 0.065139 -4.6325e-06
6:122958444 G A 0.041361 2.2138e-06
6:122960822 A G 0.643623 7.8549e-06
6:122966252 C A 0.042188 4.9136e-05
6:122977119 A G 0.028124 -1.9253e-05
6:122977531 C T 0.257807 -1.3794e-05
6:122982796 C A 0.073065 -5.3714e-06
6:122995410 G T 0.117214 -5.1155e-06
6:123001503 G T 0.100940 -2.2293e-04
6:123003979 G A 1.431373 5.4793e-06
6:123020759 A G 1.600305 1.2348e-04
6:123021036 T C 1.139561 2.2500e-05
6:123024209 G A 0.163638 2.0296e-05
6:123027077 A G 0.620516 4.7458e-05
6:123030618 A G 0.034541 -2.6302e-05
6:123033921 A G 0.050046 5.5541e-05
6:123034135 T G 0.042883 1.6401e-05
6:123037446 A C 0.587251 -8.7764e-05
6:123043920 T C 0.526808 6.4639e-05
6:123046572 G A 0.021188 1.3796e-05
6:123046784 G A 0.034106 -2.2953e-05
6:123047132 T G 0.048907 1.1830e-05
6:123056035 T C 0.843587 -1.6592e-06
6:123056560 C T 0.025064 -8.5515e-07
6:123074560 A C 0.098797 1.5111e-05
6:123074723 A G 0.043655 8.8346e-05
6:123076051 G A 1.934358 -2.5407e-06
6:123076207 C A 0.233519 1.4051e-06
6:123077625 C T 1.258612 -3.3498e-05
6:123078005 C T 0.173404 1.3906e-04
6:123079653 C T 0.753401 -1.3352e-06
6:123079722 T C 0.045369 4.0804e-05
6:123080220 A G 0.032448 2.2948e-05
6:123086143 A C 0.153871 2.6487e-05
6:123087429 C T 0.905614 -5.7257e-05
6:123090284 C T 0.174118 2.4214e-05
6:123103815 G A 0.327146 -1.6008e-06
6:123103898 G A 0.346046 -5.3583e-05
6:123104205 G A 0.853305 4.2269e-05
6:123107697 C T 0.398348 -9.5489e-05
6:123108171 A G 0.085409 -9.3409e-08
6:123108823 A C 0.024522 2.2050e-05
6:123109106 C T 0.603340 -8.2199e-05
6:123109423 G C 0.209585 5.9406e-05
6:123109654 G A 1.235593 -2.5269e-05
6:123114736 G A 0.384573 1.9063e-05
6:123117805 T C 0.652607 -7.6608e-06
6:123118218 C T 0.075363 -1.5035e-05
6:123122385 C A 0.356507 -8.5740e-06
6:123122391 C T 0.025275 -6.6597e-05
6:123122464 T C 0.275090 -1.4696e-05
6:123124504 G A 1.754118 -2.7933e-04
6:123124942 C A 0.041432 2.7099e-05
6:123129159 G A 0.730002 -2.6829e-04
6:123131515 C A 0.822834 1.3870e-05
6:123132543 T C 0.144001 -2.8613e-05
6:123142390 T G 0.063769 7.9697e-05
6:123147316 T G 0.324426 1.4485e-06
6:123157116 G A 0.432113 6.1699e-05
6:123159176 T G 1.768052 -3.6935e-04
6:123159848 T C 0.678606 -9.2141e-05
6:123161129 G T 0.322823 -7.9902e-05
6:123167378 G A 0.257602 -2.8873e-04
6:123176613 T C 0.295915 -3.5488e-05
6:123176725 A G 1.327331 -4.0846e-05
6:123180855 T C 0.037845 -4.9743e-06
6:123188088 T C 0.930849 -1.8609e-05
6:123189568 C A 0.053198 1.5103e-04
6:123191160 C T 1.097905 4.2907e-06
6:123195789 T C 0.059173 2.6461e-04
6:123197550 C T 0.161265 5.5842e-04
6:123197558 G A 0.641799 -3.4685e-05
6:123209216 G A 0.480485 -1.1781e-04
6:123216980 T C 0.448540 -2.4658e-05
6:123219182 A G 0.506243 -2.4277e-05
6:123220886 G C 1.926760 -4.7066e-04
6:123224427 T G 0.738032 -1.4097e-05
6:123236353 G A 0.282215 1.4579e-04
6:123240499 G A 0.092017 -1.9839e-05
6:123242956 A C 0.491245 -2.4989e-05
6:123244019 T G 0.086866 4.2640e-06
6:123253505 C T 0.044717 -5.4623e-05
6:123267984 T G 0.790685 -1.4203e-04
6:123269646 T C 0.264217 -3.0143e-05
6:123276914 C T 0.124841 -1.0448e-04
6:123282941 T G 0.490375 -6.8374e-05
6:123290101 T C 0.120946 -2.1270e-04
6:123293969 C T 0.042734 1.0078e-04
6:123297248 A G 1.560103 -2.3303e-04
6:123303112 G A 0.816706 -8.6958e-05
6:123318301 G C 0.789860 -1.7272e-05
6:123323015 G A 1.315984 3.4185e-05
6:123329138 G A 0.079021 -1.1101e-04
6:123340357 G A 1.900586 3.8223e-04
6:123376806 A C 0.034188 4.5061e-05
6:123385245 T C 0.139999 1.5429e-05
6:123393376 G A 0.363722 8.2544e-05
6:123394754 A G 0.048709 8.7541e-05
6:123400798 G A 0.434499 1.4156e-04
6:123411661 T C 0.346283 1.2789e-04
6:123415052 A C 0.168730 -2.7618e-05
6:123435362 A G 1.495996 1.4825e-04
6:123438726 T C 0.168740 -5.2323e-05
6:123449883 T C 0.111112 -6.2030e-05
6:123454280 T G 0.040783 -3.8434e-06
6:123454740 G A 0.030325 -4.9985e-05
6:123459610 T C 1.117633 3.3095e-06
6:123468847 T G 0.427151 -3.4572e-05
6:123473346 C T 1.041831 -3.4904e-06
6:123482495 T C 0.029666 -5.8256e-05
6:123498292 A C 1.187348 3.9447e-05
6:123500602 A G 0.586748 -5.2601e-05
6:123510126 A C 0.024518 1.9169e-05
6:123510935 G T 0.035629 -3.1665e-04
6:123512478 C T 1.938003 3.8347e-05
6:123513912 C T 0.166400 2.2246e-04
6:123522967 T C 0.061721 -8.7932e-05
6:123525441 C G 0.076892 2.5928e-06
6:123534498 C T 0.039089 -2.1023e-04
6:123539685 C T 0.942599 3.4466e-06
6:123545640 T C 0.693471 -7.5193e-05
6:123556993 C T 0.037816 -2.5767e-04
6:123563967 T C 0.053594 -3.9428e-05
6:123565644 T C 1.642526 -1.6995e-04
6:123589854 G A 0.151022 3.1507e-05
6:123616096 C A 0.165767 6.4140e-05
6:123624739 C T 0.043003 1.4022e-05
6:123626787 C A 0.217543 -6.2202e-05
6:123627146 A G 0.241406 -2.7143e-05
6:123638659 T G 0.339934 5.4789e-05
6:123640015 T C 1.805196 -1.3046e-06
6:123644770 A G 0.052623 -3.1920e-05
6:123652831 G A 0.028738 -1.0113e-04
6:123658568 G A 0.041679 -2.3435e-04
6:123687288 C A 1.805054 -2.3597e-05
6:123696766 T G 0.245285 1.0338e-04
6:123698662 A G 0.051708 7.8868e-05
6:123708594 G T 0.333014 -4.2184e-04
6:123714030 C T 0.029030 -2.7524e-05
6:123714764 T C 0.106412 2.7496e-05
6:123723186 T C 1.678969 3.2236e-06
6:123729881 T G 1.943894 -2.3368e-05
6:123733161 C A 0.825719 1.9918e-05
6:123740112 C T 0.128197 -7.0287e-05
6:123744861 C T 0.161713 8.3226e-05
6:123748417 T C 0.043451 -9.7751e-05
6:123756826 G A 0.110644 2.6206e-05
6:123761102 C A 0.153693 8.6834e-05
6:123764104 C T 0.162158 6.1923e-05
6:123780383 T C 0.352534 -2.0950e-04
6:123780446 G A 1.688220 -1.6491e-05
6:123788731 G A 0.484519 3.7136e-05
6:123792825 A G 0.348182 -1.9390e-04
6:123828994 C T 0.046320 -1.7655e-04
6:123833457 C G 1.743988 -2.2918e-05
6:123849755 T C 1.326435 -1.3964e-04
6:123853983 G A 0.333147 7.3596e-06
6:123856181 G A 0.673007 5.1943e-06
6:123860956 C G 0.042088 -6.7928e-06
6:123861259 A C 0.188809 2.2292e-05
6:123862278 C T 1.067405 -2.0876e-05
6:123862963 G T 0.055463 -2.2136e-05
6:123867219 G A 0.038660 9.9911e-05
6:123867315 A G 1.953174 3.9715e-05
6:123868506 T C 0.029699 -6.7358e-05
6:123869607 C G 1.071325 -1.7377e-05
6:123873477 A G 1.574144 -3.4396e-06
6:123885994 A G 0.860462 4.0442e-06
6:123886445 T C 0.209471 -2.0696e-06
6:123888760 A G 0.751395 2.6182e-06
6:123888803 C A 0.036868 8.0800e-06
6:123890282 G A 1.529557 -2.4228e-05
6:123891882 A G 0.516847 -6.0291e-05
6:123892044 G A 0.172771 -6.4042e-06
6:123892432 A G 1.606686 -8.6719e-06
6:123892504 A C 0.120242 9.3020e-06
6:123893843 C A 0.630809 -5.6210e-05
6:123895393 A G 0.403723 6.9080e-05
6:123897030 A G 1.760782 2.5820e-05
6:123902508 G C 0.224181 2.9343e-05
6:123902541 A C 0.963885 3.4912e-05
6:123902659 A C 0.491764 -1.8354e-05
6:123913232 T C 0.300693 -4.1164e-05
6:123913524 G A 0.050033 1.1821e-05
6:123913748 A C 0.091916 6.7279e-05
6:123917503 G A 0.102673 3.0287e-05
6:123917565 A G 1.848725 3.7727e-05
6:123918251 C T 0.092780 1.2672e-04
6:123919960 G A 1.125231 -1.4710e-05
6:123924867 C T 0.044681 -2.8605e-05
6:123929200 G A 0.121365 3.6621e-05
6:123930915 G A 0.026336 3.8324e-05
6:123937973 A C 0.095237 -5.1720e-05
6:123942031 C A 0.040640 -7.2374e-05
6:123946146 C G 0.802658 1.7913e-05
6:123951172 A G 0.035320 -5.5978e-05
6:123951674 G A 0.137042 -3.1062e-05
6:123952435 C T 0.095730 4.4009e-05
6:123952870 C T 0.586167 2.8710e-05
6:123954908 T C 0.053419 8.1059e-05
6:123955957 C T 0.062205 -9.1408e-05
6:123964958 C T 0.607180 3.0645e-05
6:123973288 T C 0.100128 3.1048e-05
6:123975313 G A 1.166056 -2.9708e-05
6:123978191 T C 0.045999 3.5478e-05
6:123980311 T G 0.764488 2.2034e-05
6:123985508 C T 0.085860 5.0446e-05
6:123994859 T C 0.048586 -4.0107e-05
6:124000805 G A 0.030299 5.4051e-05
6:124002405 T C 0.065785 1.1207e-04
6:124007283 A C 0.047550 -3.1634e-05
6:124020179 G A 0.153187 7.1517e-07
6:124023667 C T 0.023272 5.5575e-05
6:124026647 C T 1.856236 -1.0101e-05
6:124029160 T C 0.024236 -2.4270e-05
6:124032026 C A 0.029793 3.4748e-06
6:124036015 T G 0.031575 -2.8698e-05
6:124036672 G A 1.933887 1.1871e-06
6:124049499 G T 1.944309 -2.1032e-05
6:124055026 T C 1.895568 -1.2140e-05
6:124059254 T C 0.145131 1.8774e-05
6:124060523 T C 0.186462 6.0787e-05
6:124068147 A G 0.094588 3.9334e-05
6:124068211 A C 0.046512 4.8198e-05
6:124078202 A G 0.035291 -3.6013e-06
6:124079267 G A 0.043740 5.3840e-05
6:124100260 G A 0.758964 1.0476e-05
6:124104773 C T 0.110969 -1.5391e-05
6:124121145 G A 0.063889 -1.8627e-05
6:124122955 T C 1.671121 -2.2723e-05
6:124125235 T C 0.031494 -5.8834e-05
6:124127783 G C 1.668099 -2.8736e-05
6:124133445 A C 0.233123 5.1015e-05
6:124137081 A G 0.045006 -8.3309e-05
6:124138325 A G 0.058456 7.9770e-05
6:124141739 T C 0.160149 7.7890e-05
6:124142696 A G 0.210977 2.1972e-04
6:124142944 G A 0.608906 7.9284e-05
6:124144270 C A 0.049991 1.0025e-04
6:124144456 G A 1.825119 -3.0420e-05
6:124149869 G A 0.974956 -1.3480e-05
6:124150058 C T 1.027410 -3.6595e-05
6:124150232 G A 0.979149 -2.7915e-05
6:124151008 T C 0.074542 4.6331e-05
6:124153724 A G 0.061572 -1.6741e-05
6:124156824 G T 0.958717 1.8132e-05
6:124158075 T C 0.031802 1.9407e-04
6:124158252 A G 0.463750 4.6498e-05
6:124159157 A C 0.084042 8.3642e-05
6:124159438 T C 1.528632 1.3364e-04
6:124159890 A G 0.047407 -7.6630e-05
6:124160157 T C 0.985540 -5.3733e-05
6:124161141 G T 0.139291 -5.8326e-06
6:124162847 A G 1.875850 -3.6947e-06
6:124165010 C T 0.684899 1.8074e-05
6:124165156 T C 0.069384 4.1386e-06
6:124168778 A G 0.667849 -4.8750e-06
6:124170766 T C 0.056356 2.9937e-05
6:124180742 A C 0.755952 8.8375e-06
6:124181547 A G 1.619202 4.3548e-06
6:124182127 A G 1.729097 -2.6955e-05
6:124182624 A C 0.027005 -7.7400e-05
6:124184073 T C 0.677074 -1.1106e-05
6:124194636 G T 0.480608 -1.9337e-05
6:124198889 G A 0.663773 6.5627e-05
6:124203472 A G 0.066814 1.5000e-04
6:124206586 A G 1.049384 7.6496e-05
6:124217346 C T 0.244606 -1.5042e-05
6:124223375 A G 0.399315 6.7351e-06
6:124229297 T C 0.062078 -1.3711e-04
6:124230959 T C 0.087116 1.0304e-04
6:124231025 G A 0.665123 3.0543e-05
6:124240102 C T 0.678466 5.0315e-05
6:124241003 G A 0.751132 -3.6437e-05
6:124253223 T C 1.336468 6.5818e-06
6:124264783 A G 0.065188 -8.2128e-05
6:124265552 T C 0.575829 -2.1570e-06
6:124266922 C T 0.029981 1.3501e-06
6:124267760 A G 0.048005 1.1566e-04
6:124288813 T C 0.054704 -5.8296e-05
6:124289027 A G 1.961061 -3.1814e-05
6:124291589 T C 0.022509 2.0071e-05
6:124292594 G A 1.221708 4.3022e-05
6:124293183 A G 0.539700 1.3739e-05
6:124293529 G A 0.657872 3.8106e-05
6:124296138 A C 0.622834 3.2015e-05
6:124300884 G A 0.070261 -5.8221e-05
6:124301094 C G 0.040864 1.3212e-05
6:124303178 A G 0.653909 -1.1228e-05
6:124304700 G C 0.612999 8.6146e-06
6:124308457 A G 1.261283 9.2245e-07
6:124315643 T C 0.080842 -7.6987e-05
6:124316871 G A 0.045515 -6.3115e-05
6:124318522 G A 0.710995 1.8884e-05
6:124319710 A G 0.086425 3.0711e-05
6:124320592 T C 0.103783 -4.0603e-05
6:124321504 A G 0.791632 -1.2496e-06
6:124326922 A G 1.010380 -3.7448e-05
6:124329017 G A 1.104293 -1.1199e-05
6:124330126 G A 0.045191 -7.4801e-05
6:124332646 T C 0.637878 3.0150e-05
6:124335514 C T 0.087025 -2.3923e-05
6:124336951 G A 0.201555 1.7406e-05
6:124337383 C T 0.402042 -5.5548e-05
6:124338294 A G 0.065577 1.0346e-04
6:124342291 T C 0.789756 4.1701e-05
6:124346434 T G 0.296941 -1.6482e-04
6:124349162 G C 0.386952 -2.5838e-04
6:124355206 G T 0.579717 4.9687e-05
6:124361146 G A 0.959629 -5.5522e-05
6:124369245 C T 0.330917 -8.3357e-05
6:124371122 T C 0.181217 -1.5590e-05
6:124373532 T C 0.067421 2.7843e-06
6:124373844 C T 0.143358 -8.4720e-05
6:124377682 T C 0.256726 -9.0151e-05
6:124382752 T C 1.827855 -1.0813e-04
6:124389693 C T 0.075886 -2.9952e-05
6:124395242 G A 0.112774 4.5679e-05
6:124395300 C T 0.076395 1.9059e-06
6:124395346 C T 0.095500 -1.0918e-05
6:124397232 C T 0.190883 -1.8186e-04
6:124400791 T C 0.052883 -1.3494e-04
6:124401214 T C 0.831792 3.2529e-05
6:124405409 A G 0.133478 -9.9528e-05
6:124413195 A G 0.058346 -5.6576e-05
6:124425353 T C 0.089050 8.9445e-05
6:124436570 G A 0.042448 -4.8762e-05
6:124437412 T C 0.096996 1.7442e-05
6:124442286 T C 0.860799 4.6180e-06
6:124447120 T C 1.208562 -2.4591e-05
6:124454316 A G 0.163755 -7.9477e-05
6:124461446 T C 1.657391 -2.9779e-05
6:124474052 T G 0.029754 -3.9657e-06
6:124477289 G A 1.762560 9.7785e-06
6:124485823 A G 0.141677 9.1921e-05
6:124485892 G T 1.756199 5.3093e-06
6:124491375 C T 0.061380 2.8810e-05
6:124501118 G A 1.488151 4.0792e-05
6:124508884 A G 1.706470 9.4358e-06
6:124516383 A G 0.031266 -5.4691e-06
6:124519239 C T 0.035083 6.6843e-05
6:124521464 C A 1.457807 -8.6883e-06
6:124528751 T C 0.029871 -1.4395e-05
6:124537726 A G 0.125159 -2.4023e-05
6:124547428 G A 0.157029 6.8000e-05
6:124553230 A G 0.240121 -2.2415e-05
6:124560344 T C 0.044808 -6.0928e-05
6:124565667 A G 0.027767 6.0185e-06
6:124566675 T C 1.920034 -4.8047e-05
6:124570068 A G 0.613863 1.2513e-05
6:124571367 C T 0.975556 5.1487e-05
6:124580002 C T 0.034590 -4.9864e-05
6:124582683 G A 0.448307 -4.1730e-06
6:124589013 C T 0.025388 3.7060e-06
6:124591114 C A 0.029828 8.5911e-06
6:124596347 G A 0.508976 -2.5231e-05
6:124596496 G A 0.089122 -2.3681e-05
6:124600098 A C 0.330577 -4.9877e-05
6:124601652 G C 0.209753 -4.2675e-05
6:124603337 T C 0.095555 -1.4150e-06
6:124603763 G A 0.031617 -8.0388e-05
6:124604731 T C 0.057599 1.8879e-05
6:124610320 C T 0.635197 -1.3485e-05
6:124613890 T C 0.061351 -7.8475e-07
6:124615074 G A 0.355429 -1.2266e-04
6:124619270 G A 0.131628 6.4873e-06
6:124631456 C T 0.208987 2.1410e-05
6:124632004 A G 0.035362 2.6855e-05
6:124632800 A G 0.090803 2.5376e-05
6:124634588 G T 0.069764 4.5674e-05
6:124635654 A G 0.057823 2.5583e-05
6:124636352 G A 0.033675 -8.7326e-06
6:124636637 T C 0.060124 -6.9381e-05
6:124638080 G A 0.672974 -2.7687e-05
6:124640547 T G 0.044181 4.4378e-06
6:124640783 T C 0.155848 2.1669e-05
6:124643640 C G 0.476366 -7.5284e-05
6:124644513 C T 0.045807 4.4477e-05
6:124646921 C T 0.124854 1.5741e-05
6:124650048 A G 0.553514 -5.3047e-05
6:124650244 T C 0.037144 1.1364e-05
6:124650870 T C 0.959538 3.2110e-05
6:124654327 A G 0.025995 -1.4433e-05
6:124656940 T C 0.066122 -5.8480e-05
6:124659693 A G 0.230825 -1.4916e-05
6:124662999 G A 1.612045 -3.2293e-05
6:124671676 A G 0.035590 7.8051e-05
6:124673700 T G 0.329671 7.6111e-07
6:124675870 G A 0.247495 9.1934e-07
6:124677965 T C 0.063331 1.1430e-05
6:124682647 T C 0.037131 -3.4879e-06
6:124691237 T C 0.614197 2.1024e-05
6:124693401 T C 0.028826 7.2269e-05
6:124697052 G A 0.413106 1.2272e-05
6:124698894 A G 0.027647 1.3272e-05
6:124702843 G A 0.071559 -1.9796e-05
6:124711068 C G 0.130453 2.2859e-06
6:124716952 C T 0.922151 -4.3808e-05
6:124717611 C T 0.036112 -2.5372e-05
6:124720917 T C 0.027358 -1.7007e-05
6:124724656 T C 1.518623 -1.2650e-05
6:124737336 A G 0.968672 1.1453e-05
6:124738091 G A 1.542342 -3.0513e-05
6:124739792 T C 0.569568 -4.2948e-05
6:124752844 A G 0.035986 4.2306e-05
6:124764731 G A 1.607027 3.1107e-05
6:124770790 A G 0.128334 5.0018e-05
6:124775549 A G 0.078982 2.7639e-05
6:124788184 C T 0.038644 3.9841e-05
6:124793748 A G 0.058488 5.7699e-05
6:124794887 G T 1.562495 -2.1182e-05
6:124798669 A C 0.024885 5.7267e-05
6:124807814 G T 0.717240 7.2298e-05
6:124807856 C T 0.485097 -4.1943e-06
6:124811874 A G 0.355536 -6.5064e-05
6:124812785 A G 0.041695 -7.8604e-06
6:124812889 T C 0.144832 3.0227e-04
6:124817933 C T 0.355377 -1.9673e-05
6:124820064 A G 0.085253 -5.5674e-05
6:124831327 C T 0.043811 -1.9674e-05
6:124833742 A G 0.043078 6.1057e-05
6:124834732 C T 0.709885 2.3205e-05
6:124837601 C T 1.103053 -1.5066e-04
6:124841303 A C 0.039141 -4.4227e-05
6:124842351 T C 0.057012 3.4770e-05
6:124857779 T C 0.133965 1.3136e-04
6:124863239 A G 0.378023 -3.8482e-05
6:124863962 A G 0.825232 1.4515e-05
6:124867530 A G 1.609140 4.8967e-07
6:124867958 A G 1.093857 -2.6926e-05
6:124871843 G C 1.565767 -3.3287e-05
6:124877461 C T 0.040958 -4.4672e-05
6:124879601 C T 0.022233 1.7171e-04
6:124883270 G A 1.256781 1.8878e-04
6:124889838 G A 0.231218 2.5178e-05
6:124895033 A G 0.042338 4.5713e-06
6:124904689 G A 1.871962 1.0309e-04
6:124914944 A G 0.190253 1.0839e-04
6:124915655 G A 0.178448 1.1729e-05
6:124916160 C G 0.060024 -6.1993e-05
6:124917005 G A 1.218594 -5.5441e-05
6:124921140 G T 0.336013 1.2413e-03
6:124923128 C T 0.165520 -2.1538e-05
6:124923560 T C 1.009964 -1.5201e-05
6:124924955 T C 0.030458 2.1200e-05
6:124932394 G T 0.052828 6.4699e-05
6:124934458 G A 0.327837 8.8753e-05
6:124935890 C T 0.190568 -1.7800e-05
6:124938927 T C 0.153200 -2.8071e-05
6:124942850 G A 0.106561 -6.2642e-05
6:124945201 A G 0.369211 1.3822e-04
6:124947642 A G 0.036651 2.7684e-05
6:124948080 C G 1.109112 1.0237e-05
6:124949163 C A 0.238521 -2.9952e-05
6:124951634 G T 0.793067 -4.3391e-05
6:124952860 T C 0.093792 -3.6786e-06
6:124963281 T C 0.398442 1.4566e-06
6:124963912 A G 0.045382 -2.5448e-05
6:124975861 C A 1.227670 4.8998e-05
6:124976431 T C 0.021906 -9.9884e-05
6:124979689 C T 1.770902 1.8316e-04
6:124982187 C A 0.447531 6.5081e-05
6:124992843 T C 0.045901 2.0844e-05
6:124994161 G A 0.023240 -7.2764e-05
6:124996466 T C 0.308632 5.1555e-05
6:125006197 C A 0.084101 -4.7477e-05
6:125011789 C T 0.064110 2.8811e-05
6:125011951 T C 1.140538 5.0039e-05
6:125012263 T G 0.063740 1.9852e-05
6:125015543 A G 0.024817 5.4009e-05
6:125024129 C T 0.023408 -5.9002e-05
6:125027163 T G 0.746331 6.9906e-06
6:125034198 A C 0.324666 2.0873e-05
6:125036784 A C 0.126847 -7.4260e-05
6:125063042 C T 1.050858 2.4053e-06
6:125065572 T C 0.150879 2.1475e-05
6:125072665 C T 0.160726 1.6277e-05
6:125080405 G A 0.444837 1.9171e-04
6:125080890 C T 0.052805 -3.2453e-05
6:125081762 G A 0.388715 -1.2550e-05
6:125085386 T C 0.492546 -1.1781e-05
6:125087008 C T 0.079372 -4.4576e-05
6:125089675 A G 0.087574 -3.6778e-05
6:125093357 G A 0.033165 1.2032e-05
6:125108009 G A 0.215018 -6.8053e-05
6:125116169 G A 0.063737 -7.8702e-05
6:125116314 G T 0.977734 2.1964e-05
6:125118228 T C 1.928993 8.8812e-05
6:125119802 A T 0.372966 3.2137e-05
6:125122128 G A 0.462815 2.5825e-05
6:125122257 G A 0.098551 -8.2133e-06
6:125123069 G C 0.067525 3.7300e-05
6:125123795 T C 0.065464 2.8112e-05
6:125132040 C A 0.029085 -4.6017e-05
6:125133550 A G 0.072260 -2.2393e-05
6:125134393 C A 0.212529 4.8464e-05
6:125134509 T C 0.066509 6.0268e-05
6:125146395 A G 0.075678 -2.0530e-05
6:125149526 T C 0.035518 -1.9066e-05
6:125156449 T C 1.584592 4.2733e-06
6:125156890 A G 1.585157 4.1944e-06
6:125160247 T C 1.074178 2.5998e-05
6:125186585 G C 0.409461 6.2615e-05
6:125192550 G A 0.738639 7.6840e-05
6:125202994 G A 0.962953 -4.8811e-05
6:125203319 A G 0.088645 -3.3026e-05
6:125207760 G A 0.099356 -4.2063e-05
6:125222341 T C 0.090125 3.8324e-05
6:125222812 C T 0.084925 6.9755e-05
6:125237799 T C 0.059060 -3.8318e-05
6:125238913 G C 0.020672 -7.9172e-05
6:125243427 A G 1.629225 -3.3289e-06
6:125255208 T C 1.052461 -7.4618e-05
6:125256580 C T 0.837417 -3.5884e-05
6:125259300 C T 0.094549 9.2417e-06
6:125260042 A C 0.184034 -4.0846e-06
6:125267012 T C 0.214061 -3.8779e-05
6:125281126 A G 1.687970 1.1795e-04
6:125288508 T C 0.057297 5.1788e-05
6:125293556 G A 0.039598 1.1326e-05
6:125293734 T C 0.062890 -1.1440e-05
6:125310452 T C 0.020977 -1.9899e-05
6:125311478 G A 0.073078 -5.1520e-05
6:125312650 C T 0.563041 8.6175e-05
6:125315908 T G 0.085805 1.9339e-04
6:125319983 A G 0.417063 7.6003e-05
6:125326624 G A 0.059650 1.7310e-05
6:125330921 A G 0.623337 1.6487e-04
6:125332028 T C 1.743144 9.4606e-05
6:125340649 C T 1.959801 -2.7551e-04
6:125341339 A G 1.318256 -9.8586e-05
6:125344296 G T 1.967757 -1.7793e-04
6:125346184 T C 0.164952 -1.4577e-05
6:125347927 G A 0.024888 -3.7060e-05
6:125349180 G A 1.599984 -2.1854e-05
6:125350432 T G 1.397715 -2.5196e-05
6:125358913 G C 0.077564 -3.4880e-05
6:125359050 A C 0.055749 -2.2578e-05
6:125359099 A G 0.044311 5.0433e-05
6:125359388 G T 1.691712 1.0759e-05
6:125364858 A G 0.171473 -1.6158e-05
6:125365005 G A 0.979630 -1.1138e-07
6:125365295 T C 0.857758 -6.9809e-05
6:125367101 A G 0.720635 3.4354e-05
6:125370911 G A 0.043457 -3.4580e-05
6:125371333 G T 0.142966 2.0284e-05
6:125372131 G A 1.228313 1.9691e-04
6:125376840 A G 0.188848 -2.3337e-05
6:125379934 T C 0.809572 8.2216e-05
6:125384589 A G 0.043733 8.9710e-05
6:125385470 A G 0.969539 5.5253e-05
6:125392602 G A 0.037823 -8.6157e-06
6:125396910 T C 1.196926 8.6640e-05
6:125396993 A G 0.972064 1.8756e-05
6:125399970 A G 0.224028 7.6352e-05
6:125402711 T C 1.057635 5.8709e-05
6:125403279 G A 0.897080 2.9902e-05
6:125416400 T G 0.375965 5.3563e-05
6:125424132 T C 1.304757 3.5970e-04
6:125428115 A G 0.912141 -4.0325e-05
6:125432850 G A 0.040608 1.0786e-05
6:125435033 T G 0.071413 3.5679e-05
6:125443861 A C 0.949902 -3.8561e-05
6:125450476 C T 0.029105 2.3695e-05
6:125450626 A G 0.064477 -8.6200e-05
6:125458093 G A 1.128545 -1.9763e-05
6:125471571 C A 0.339207 6.8759e-06
6:125471950 C T 0.256632 9.1789e-06
6:125472056 C T 0.944657 -2.4089e-05
6:125476064 A G 0.859014 1.7590e-05
6:125476813 T C 0.786598 9.3991e-06
6:125478428 A G 0.217939 -1.5880e-05
6:125495223 A G 0.135267 -2.9848e-05
6:125500534 G A 0.871153 -1.5081e-05
6:125501314 G A 0.600837 -4.6469e-06
6:125504823 G A 0.154310 -1.2419e-05
6:125521921 G A 0.561184 7.4804e-06
6:125535917 T C 0.028774 -5.0612e-06
6:125536016 A C 0.021847 1.3003e-05
6:125540929 G A 0.204826 4.0981e-06
6:125541944 G A 0.911135 8.1201e-06
6:125548113 G C 1.970714 6.2453e-06
6:125548302 A G 0.120820 4.1404e-05
6:125551526 C G 1.830497 -4.9849e-06
6:125553317 T C 0.063743 -3.3585e-05
6:125556427 C G 0.061838 1.0027e-04
6:125567436 C T 0.213811 1.3152e-05
6:125572026 G A 0.262218 2.5287e-05
6:125574075 T C 0.026797 1.4091e-04
6:125575236 G A 0.706711 -1.5020e-05
6:125576070 A G 0.034600 2.4537e-06
6:125580047 C T 0.166270 4.9171e-05
6:125589149 C T 0.116328 -7.2701e-07
6:125593050 A G 0.216466 6.0984e-05
6:125596957 T C 0.898379 5.9526e-06
6:125598199 C T 0.526886 1.8050e-05
6:125612350 A G 0.069433 7.8784e-05
6:125613054 T C 0.048715 6.8824e-05
6:125621618 G A 0.358130 4.3643e-05
6:125632456 T C 0.075383 -9.8788e-05
6:125633369 G A 0.885960 2.8986e-05
6:125635345 A G 0.061919 1.3482e-05
6:125637457 C G 0.735510 4.6817e-05
6:125645991 T C 0.818575 1.9832e-05
6:125647124 T C 0.294782 2.8929e-06
6:125651380 C T 0.125333 1.8926e-04
6:125651665 T C 0.074519 7.1450e-05
6:125658081 C T 0.051864 -1.0591e-04
6:125661224 C T 0.921553 -1.1874e-06
6:125664569 T C 0.074302 3.8421e-05
6:125669227 G A 0.907597 -1.7967e-05
6:125671951 G A 0.095094 -5.0195e-05
6:125677053 C T 0.376744 -2.9807e-05
6:125678114 A G 1.123640 3.9066e-05
6:125678402 A G 0.339353 7.9942e-06
6:125679481 T C 0.033155 -4.7198e-05
6:125683552 A G 0.347779 -9.2882e-06
6:125686433 C T 0.209095 -1.4953e-05
6:125690256 A C 0.098677 -1.2452e-04
6:125690300 A G 0.211587 -1.1059e-05
6:125693693 T C 0.165322 -4.4006e-05
6:125694297 C T 0.052565 -3.6975e-05
6:125697350 C T 1.387815 2.7714e-05
6:125697977 T G 0.236141 -6.2879e-06
6:125703056 A G 0.087295 -4.0090e-05
6:125705005 T C 0.037407 9.1793e-05
6:125713969 G C 0.474370 -3.3342e-05
6:125714408 C G 0.039965 -5.6875e-05
6:125724702 A G 0.027556 -5.5563e-05
6:125726086 G T 0.117584 -3.9351e-05
6:125729277 T C 0.140499 7.5963e-05
6:125734830 C T 1.758503 3.4238e-06
6:125736394 A G 0.091092 -3.1604e-05
6:125741512 G A 0.032743 1.3976e-04
6:125748751 T C 0.057907 -1.4513e-05
6:125749238 T G 0.135971 8.7345e-05
6:125758869 G A 0.483815 6.0622e-06
6:125758889 G C 0.111232 -6.4148e-05
6:125766778 T C 0.041809 9.6366e-05
6:125774805 T C 1.962151 3.8103e-05
6:125776333 C T 1.430286 9.9911e-06
6:125776534 C A 0.108243 3.0647e-05
6:125777988 C T 0.125692 -1.3048e-05
6:125789349 G A 0.094805 -3.4648e-05
6:125790887 T G 0.356906 -2.4062e-05
6:125797983 A G 1.087918 -4.1352e-05
6:125803862 T C 1.601973 5.2748e-06
6:125805583 T C 0.076457 3.9393e-05
6:125810798 C G 1.782382 7.3930e-05
6:125813407 A G 0.068226 6.0753e-05
6:125822839 C T 1.180863 -2.8809e-06
6:125822929 G A 0.267226 -9.0586e-06
6:125848717 G T 1.574712 -9.4644e-05
6:125855179 G A 0.112676 -1.9641e-04
6:125856917 C T 0.811578 -8.4375e-05
6:125862820 G C 0.374699 2.1344e-04
6:125862913 A G 0.229936 -1.8779e-05
6:125866064 C T 1.276308 -8.9070e-06
6:125867395 T G 1.373979 -3.1427e-05
6:125873230 A G 0.095305 -1.4403e-05
6:125873364 G A 0.029997 -7.4129e-05
6:125885489 C A 0.093179 -2.8956e-05
6:125890689 T C 0.048375 -1.6185e-05
6:125898483 C T 0.097048 -2.0529e-05
6:125913468 T C 0.047914 -5.1505e-05
6:125917552 A G 0.146455 1.0734e-04
6:125928290 C T 1.277973 1.7098e-05
6:125933326 A G 0.048368 7.3585e-06
6:125940878 G A 0.085918 -2.1490e-05
6:125944755 A G 1.539382 -3.2959e-05
6:125948785 G A 0.047320 -2.3526e-05
6:125958332 G T 0.078028 -5.9262e-05
6:125976418 C A 0.252286 -5.8793e-05
6:125986036 A C 0.101842 4.5591e-06
6:125988575 T G 0.276142 9.4802e-06
6:125991137 A G 0.092494 3.7629e-05
6:126007959 T C 0.048631 -7.6899e-06
6:126016499 A G 0.855126 -8.0919e-05
6:126038312 T G 0.044788 -6.1202e-05
6:126039077 C T 0.040601 -5.8277e-05
6:126049705 T C 0.042945 -6.8810e-05
6:126065751 A C 0.138649 5.6259e-06
6:126068783 C G 0.086214 -3.5994e-05
6:126069702 A C 1.227920 5.5711e-05
6:126075698 C T 0.171097 -3.7377e-05
6:126080522 C G 0.213408 2.1251e-05
6:126090277 C T 1.055577 1.0513e-04
6:126098191 A G 0.112404 7.6867e-05
6:126129256 A G 0.023389 6.2482e-05
6:126135737 T C 0.042234 8.4477e-06
6:126135893 G C 0.771428 -3.4099e-06
6:126137924 A C 0.058096 3.3825e-05
6:126149427 T G 0.122222 -3.1381e-05
6:126153253 C T 0.602915 -2.0809e-06
6:126163408 T C 0.088168 5.9685e-05
6:126164738 T C 0.092364 1.5220e-05
6:126174215 C T 1.181941 -2.9926e-06
6:126179111 A G 0.795099 1.8621e-06
6:126187585 G A 0.038878 5.4789e-05
6:126194289 A G 0.167176 2.9479e-05
6:126197704 G A 0.057271 -6.7138e-06
6:126199862 T C 0.380730 -1.3871e-05
6:126202882 A G 1.399286 4.3489e-05
6:126207186 T C 0.193174 -2.3025e-05
6:126212698 G A 0.032574 4.0465e-05
6:126223073 A G 1.126893 7.8060e-05
6:126223944 A G 0.957169 8.9553e-04
6:126224716 G A 0.097029 3.6176e-05
6:126225883 G A 0.049877 -7.4503e-06
6:126230445 T C 1.393249 6.5956e-05
6:126233456 T C 0.020698 4.9731e-05
6:126234319 G A 0.021600 6.0676e-05
6:126235427 T C 0.262529 -1.8077e-05
6:126238667 G A 0.160184 -7.3314e-05
6:126241983 A G 0.045025 1.7082e-06
6:126243402 A C 0.047920 -1.7803e-05
6:126248596 A G 1.290914 6.2811e-05
6:126249914 G T 0.266226 -3.2757e-05
6:126255034 T C 1.061445 6.6699e-05
6:126258892 G A 0.909963 2.9738e-04
6:126263895 G A 1.545744 1.0394e-04
6:126266135 G A 0.086279 -7.4643e-07
6:126267049 C T 0.068920 -1.1008e-04
6:126275273 A C 1.007176 4.9408e-06
6:126278230 C G 0.954387 1.9916e-05
6:126284213 G A 1.844279 1.1135e-04
6:126287151 C T 1.969289 6.2803e-06
6:126292187 C G 1.328120 5.2262e-05
6:126296251 G A 0.038696 -1.4327e-05
6:126300577 A G 0.071546 5.1204e-06
6:126327934 A G 1.276129 7.2982e-05
6:126332554 G A 0.102933 3.5842e-05
6:126370839 C A 1.963657 -4.4880e-06
6:126373765 A G 0.901738 7.9536e-06
6:126377135 T C 0.119301 2.1857e-05
6:126404478 C T 0.042153 1.7801e-05
6:126411883 A G 0.031497 -4.5316e-05
6:126413772 T C 0.047326 8.5244e-06
6:126427641 T C 0.084416 1.3856e-05
6:126427669 A C 0.071884 2.4016e-05
6:126431742 A G 0.041195 -1.9135e-04
6:126438156 C T 0.080874 8.3370e-05
6:126438497 C T 0.140564 3.5666e-05
6:126442383 G A 0.626044 -8.4974e-05
6:126444684 G A 0.451461 -3.3497e-05
6:126446078 A T 0.049939 -4.8401e-05
6:126454153 A G 0.651098 1.2453e-04
6:126459323 G T 0.089755 1.5789e-05
6:126473631 T G 0.029533 8.7404e-05
6:126475225 G T 0.026459 -4.8827e-05
6:126478586 A G 0.077784 -2.3150e-04
6:126481408 G T 0.524809 -3.9280e-07
6:126488927 T C 0.047904 -7.0701e-05
6:126491310 C T 0.639063 -5.8127e-05
6:126504799 G A 0.065603 2.8498e-05
6:126505045 T C 0.021075 -2.2371e-05
6:126572957 T C 0.080040 -8.2996e-05
6:126573062 T G 0.109661 1.8669e-05
6:126573224 A G 0.022977 -4.8993e-05
6:126584868 G A 0.356260 1.0389e-05
6:126588589 G A 0.064633 -1.2879e-05
6:126589302 T C 0.030332 6.3425e-06
6:126597654 A G 0.235100 4.8496e-06
6:126607091 T C 0.033951 -3.6405e-05
6:126609468 T G 0.088947 -1.5525e-05
6:126611593 T C 0.723585 -6.3973e-06
6:126620864 G A 0.202113 -1.5358e-05
6:126622945 A G 0.068317 4.2647e-05
6:126661502 T G 0.174187 -2.4194e-04
6:126663956 G A 0.027157 -4.3121e-05
6:126686407 G A 0.631513 -1.2046e-05
6:126698719 G A 0.900453 -4.7469e-05
6:126759473 A G 0.031627 4.1997e-05
6:126759562 G A 0.040981 -2.5280e-05
6:126761146 C T 0.040630 -1.7959e-04
6:126769846 A G 0.039303 -8.8985e-05
6:126779780 G A 0.050416 -4.0570e-05
6:126785481 T G 0.027475 -1.2971e-05
6:126807298 T C 0.031283 -4.0091e-05
6:126821193 A G 0.039011 -4.3372e-06
6:126835655 T C 0.907009 -4.6813e-05
6:126851160 T C 0.996365 -1.7776e-05
6:126854838 A G 0.071277 9.0536e-05
6:126856955 G C 0.024846 -3.4098e-05
6:126865371 A G 0.075610 1.3017e-05
6:126874973 G A 0.073513 -1.5736e-05
6:126892049 A C 0.066385 1.2188e-05
6:126893786 G A 0.032740 -6.9724e-05
6:126920830 T C 0.112112 1.0543e-05
6:126929796 C T 0.021695 -7.7711e-05
6:126946392 C A 0.042302 -1.6268e-05
6:126964510 G A 0.531641 -1.7718e-04
6:126966308 C T 0.984086 -2.3727e-05
6:126984985 G A 0.060144 3.0267e-05
6:127000881 G A 0.086918 -1.0719e-05
6:127011064 G A 0.379185 1.2839e-04
6:127011266 C T 0.057060 4.2880e-05
6:127014862 T C 0.451724 6.4432e-05
6:127029267 A G 0.051591 1.2134e-04
6:127035424 C T 0.087295 1.0548e-05
6:127056780 C T 0.052662 -1.5766e-05
6:127090469 G A 0.464762 5.9348e-05
6:127108305 C T 0.081306 1.2639e-04
6:127108920 G A 0.870796 4.8160e-03
6:127110163 C G 0.183245 8.9732e-05
6:127116727 G A 0.986235 6.1797e-04
6:127118634 A G 0.049916 8.4924e-05
6:127123987 T C 0.037920 -8.2701e-05
6:127130902 T C 0.072127 6.7106e-05
6:127141068 T C 0.985485 2.9326e-04
6:127152838 A G 0.039614 -1.0682e-04
6:127156377 G A 0.056674 2.6866e-05
6:127156464 T C 0.196511 -3.5782e-04
6:127164572 C T 0.540869 -2.6005e-05
6:127177012 C A 0.030624 1.5185e-05
6:127178839 T G 0.049852 6.8206e-05
6:127179525 T C 0.113280 2.5517e-05
6:127181089 C T 0.871037 2.7324e-04
6:127195878 T C 0.083984 9.9121e-05
6:127202364 T C 0.098304 -1.1734e-05
6:127222374 A G 0.050825 1.6798e-04
6:127227414 A C 0.769545 1.9468e-04
6:127245363 T C 0.155608 -3.2867e-05
6:127251021 A G 0.286756 5.7230e-06
6:127287812 G A 0.901894 4.6482e-05
6:127290497 C T 0.108840 1.7725e-05
6:127291873 A G 0.044158 -5.3478e-05
6:127322538 T C 0.085743 -5.3707e-05
6:127332515 T G 0.029962 3.7111e-05
6:127337699 T C 1.860381 -4.1179e-05
6:127338815 G A 0.038589 5.2898e-06
6:127340068 C T 0.546844 -2.2001e-04
6:127350731 T C 0.097343 -1.1205e-04
6:127355083 C T 0.091907 -7.2277e-05
6:127355538 G A 0.043870 1.9343e-05
6:127362092 G A 0.166987 4.7487e-05
6:127364239 G T 0.105734 -6.0613e-05
6:127375912 A G 0.074782 4.2092e-05
6:127379919 T C 0.076129 4.3344e-05
6:127381956 C T 0.111131 3.9690e-05
6:127388731 G T 0.035129 -9.6195e-05
6:127391666 C G 0.077340 -2.2009e-06
6:127395191 T C 0.030708 -3.1027e-06
6:127396636 T G 0.181204 1.9000e-06
6:127399384 T C 0.076684 5.4122e-05
6:127404939 C G 0.085883 -1.0626e-04
6:127406841 A G 0.502605 5.1169e-06
6:127407241 A G 0.044850 2.1482e-05
6:127417035 A G 0.585680 -3.2071e-05
6:127434138 T C 0.582862 2.1355e-05
6:127436313 G A 1.055230 3.2728e-05
6:127444091 C T 0.062075 -1.3040e-05
6:127452639 G C 0.990211 2.1954e-05
6:127452935 T C 1.039595 8.9561e-06
6:127470044 G A 0.049358 -5.6222e-05
6:127472589 A C 0.053597 8.2882e-05
6:127476361 A G 0.406719 -1.3374e-05
6:127483308 C T 0.225265 -2.9567e-05
6:127484628 A G 0.053824 6.8955e-05
6:127490524 A G 1.052520 4.1254e-05
6:127493611 T A 1.096032 1.5268e-05
6:127494711 T C 1.969905 -1.0534e-04
6:127507403 C T 0.093789 -1.2042e-04
6:127521045 C T 0.024275 1.5758e-04
6:127529209 T C 1.153758 5.5686e-06
6:127529780 A G 0.134231 1.4350e-04
6:127530850 C A 0.073750 -4.6666e-05
6:127536324 C T 0.213162 2.6853e-05
6:127537995 C T 0.067953 2.5965e-06
6:127542927 A G 0.060777 -1.3031e-04
6:127542953 T C 0.383888 2.4229e-05
6:127543425 A G 0.038196 8.2035e-06
6:127546605 A G 1.518674 -6.0052e-05
6:127547533 C T 0.131401 -7.8479e-05
6:127561931 T C 0.099028 5.0800e-05
6:127565668 A G 0.050669 -6.2501e-05
6:127571526 T G 0.050864 -4.8623e-05
6:127593564 G A 1.938032 3.1976e-05
6:127600630 A G 1.510515 -4.8433e-05
6:127610820 G A 0.043480 2.1145e-04
6:127612154 C G 0.031055 1.0208e-04
6:127617243 C T 0.354478 -1.7628e-04
6:127618198 G A 0.072384 1.9441e-04
6:127632289 G A 0.656966 2.7529e-05
6:127637254 C T 0.026411 -1.2279e-04
6:127641768 C T 0.135176 -1.1909e-04
6:127653443 T C 0.046810 9.1809e-05
6:127655444 C T 0.096509 1.0020e-05
6:127657099 C T 0.234444 1.0967e-05
6:127663703 T C 0.889648 2.9399e-05
6:127697992 C A 0.325260 1.2079e-05
6:127706725 C T 0.122245 4.9985e-05
6:127709672 C A 0.157065 5.8998e-05
6:127711173 A G 1.379944 -3.8978e-06
6:127723625 T G 1.358769 -9.2339e-06
6:127726366 C T 0.048754 -2.7331e-05
6:127744342 T C 0.044317 -1.5809e-05
6:127745119 G T 1.207722 1.0297e-05
6:127753798 C T 0.070209 8.4108e-05
6:127764305 T C 0.683935 5.6651e-05
6:127768472 A G 0.137759 -1.9928e-05
6:127770174 G A 0.031682 -8.1780e-05
6:127771452 G T 1.217125 1.6252e-05
6:127771616 T G 0.097833 1.3559e-05
6:127774309 G A 0.139097 -1.4475e-05
6:127780592 T C 0.060498 -2.6712e-05
6:127781969 T C 0.188731 -2.7302e-06
6:127785001 A G 0.290670 -1.3098e-04
6:127786453 A G 0.099745 -1.6377e-06
6:127789770 C T 0.026901 -6.8048e-05
6:127798130 T C 0.291082 -1.1574e-04
6:127798916 C T 0.779386 9.9133e-05
6:127809055 A C 0.088479 1.1142e-04
6:127809338 G A 0.194274 -3.4014e-05
6:127812809 A G 0.047579 -1.5711e-05
6:127813331 T A 0.047622 3.9191e-05
6:127823775 T C 0.095957 -1.1495e-05
6:127828362 T C 1.638238 4.8887e-05
6:127830017 G C 0.044895 1.9126e-04
6:127835240 T A 0.171522 -3.5408e-06
6:127838643 A G 0.054519 -1.1373e-04
6:127843090 T C 0.108015 7.2422e-05
6:127860399 G A 1.086714 -8.7130e-08
6:127861239 G A 0.257304 1.8864e-04
6:127863487 G A 0.236784 -3.0511e-06
6:127865638 A G 0.073029 2.8310e-05
6:127869277 A G 0.057122 -4.6408e-05
6:127873865 C T 0.131891 -7.5166e-06
6:127883040 T C 0.333021 -2.2837e-05
6:127883177 A G 1.054447 -2.8652e-06
6:127887204 T C 0.031497 6.3247e-06
6:127887455 T C 0.105886 3.8389e-05
6:127889999 G A 1.007034 -1.2049e-05
6:127891193 C A 0.036972 7.3787e-06
6:127896807 A G 0.075850 -7.2847e-05
6:127908956 T C 0.105221 -2.2806e-05
6:127911856 T C 0.060072 -4.4464e-05
6:127920925 C T 0.738675 7.9147e-06
6:127922536 G A 0.081231 9.0852e-05
6:127923526 T C 0.554167 5.5233e-06
6:127932962 A C 0.235924 3.2475e-05
6:127949276 A G 1.874685 -1.4091e-05
6:127952182 G A 0.164965 -1.0679e-05
6:127956486 A G 0.076093 5.4704e-06
6:127966048 T C 0.159870 1.7122e-05
6:127969089 G C 0.065762 -1.3353e-05
6:128001107 A C 0.050556 -1.4148e-04
6:128008463 C A 0.098694 -7.8233e-05
6:128021803 C A 0.186520 4.3429e-05
6:128025366 G A 0.891329 5.3012e-06
6:128034773 C A 1.151109 -8.5875e-06
6:128035283 A G 0.045895 1.2383e-04
6:128035339 T C 0.989763 -1.6544e-05
6:128045725 C T 0.260572 -1.6679e-05
6:128058670 T C 0.026196 6.2224e-05
6:128062272 T C 0.114445 -1.0817e-05
6:128062827 C T 1.066843 2.2287e-05
6:128070433 G A 0.798627 4.6343e-05
6:128076144 T C 0.048790 4.1739e-06
6:128096278 T G 0.152609 -4.0766e-05
6:128117602 T G 0.024106 4.0300e-06
6:128121143 C A 0.114896 -1.4562e-05
6:128134516 T C 0.029228 2.3530e-05
6:128135437 T A 0.049079 -8.2176e-06
6:128139452 A C 0.030192 7.3170e-06
6:128149677 T C 0.047109 -6.5350e-05
6:128158459 T C 1.872208 1.5768e-06
6:128170771 G A 0.057021 5.6601e-05
6:128177301 A G 0.831120 -1.1196e-05
6:128181150 T C 0.165053 -1.7365e-05
6:128181556 G A 0.419319 2.8012e-05
6:128185084 C T 1.251075 1.2783e-05
6:128189682 C T 1.940152 -1.6832e-04
6:128200476 C T 0.042821 9.4805e-06
6:128205176 C T 0.061111 -1.4229e-05
6:128207851 C A 0.862844 -3.8819e-06
6:128211078 T G 0.448303 2.9407e-05
6:128212901 G A 0.033512 1.6268e-04
6:128217951 T G 0.218170 -2.6925e-06
6:128228522 T C 0.038748 -1.2866e-06
6:128261368 C A 0.205193 -3.2566e-05
6:128267288 G T 0.034168 9.5110e-06
6:128268564 T C 0.026401 -3.3787e-06
6:128276700 C T 0.932806 6.6311e-05
6:128278798 G A 0.627631 8.0354e-06
6:128280043 A C 0.126552 3.0020e-05
6:128281556 T C 0.850420 3.7498e-05
6:128289511 A G 1.819410 -1.7348e-05
6:128299370 A C 1.718980 -6.8332e-06
6:128306431 G T 0.047294 -2.2398e-05
6:128307495 C G 0.045970 1.5274e-04
6:128313088 G A 0.562781 -2.0200e-04
6:128330249 C T 1.804177 -1.7846e-05
6:128337016 A G 1.728412 -1.5790e-05
6:128339840 G A 1.809484 -1.1181e-05
6:128342080 A G 0.157029 2.4838e-06
6:128343150 A G 0.025859 1.5395e-05
6:128343763 C T 0.490878 1.5956e-04
6:128343842 C T 1.350879 4.3715e-05
6:128344691 G A 0.095415 -2.5847e-05
6:128345371 C T 0.083588 -1.7459e-05
6:128354322 T C 0.044389 -7.9877e-06
6:128355250 C G 0.204434 -7.7179e-05
6:128358819 T C 0.095889 4.9789e-05
6:128363723 C G 0.313747 -1.4610e-05
6:128365434 G A 1.636447 -7.7900e-05
6:128369695 T C 0.036502 -5.4005e-05
6:128369930 A G 0.055233 2.8052e-05
6:128372664 T C 0.022977 -3.2561e-05
6:128387060 C G 0.051393 -3.1017e-05
6:128397007 C T 1.516568 -4.6932e-05
6:128401428 A G 0.024518 2.1430e-04
6:128403745 G A 1.304000 7.4690e-05
6:128415339 A G 0.044003 -1.0390e-04
6:128415684 A C 0.159353 7.8883e-06
6:128431523 T A 0.035164 9.5978e-05
6:128438560 A G 0.041637 3.3294e-05
6:128452825 C T 0.066811 1.7972e-05
6:128461361 A C 0.051075 -3.9465e-05
6:128464559 C T 0.031808 1.1211e-05
6:128471913 C A 0.131995 2.5562e-05
6:128488854 C T 0.080401 -3.0695e-05
6:128494860 C A 0.026300 -5.7360e-05
6:128496557 T C 1.789036 -3.9019e-05
6:128506226 A C 0.116389 -2.0109e-05
6:128528009 C T 0.046797 -8.1940e-05
6:128529217 T C 0.111128 -7.5453e-05
6:128530307 A G 0.507980 -4.5502e-05
6:128547177 G A 0.079255 -4.7732e-05
6:128555380 T C 0.028530 -6.9665e-05
6:128564206 T C 0.037277 -5.0393e-05
6:128565540 A G 0.060043 1.7224e-05
6:128566554 A G 0.022753 -6.7449e-05
6:128571297 T C 0.114426 -1.0486e-04
6:128572824 T C 0.223808 2.7779e-05
6:128587289 C T 0.151343 -2.5353e-05
6:128591818 G T 1.947386 -2.0838e-05
6:128593134 C A 0.404723 6.8926e-05
6:128600320 A G 0.042708 3.2367e-05
6:128615092 A G 0.136380 -3.3220e-05
6:128633846 A G 0.140684 7.1092e-06
6:128635259 C T 0.102592 7.5428e-06
6:128638365 T C 0.132144 -3.8283e-05
6:128640042 C T 0.070008 1.1804e-04
6:128644605 G A 0.034963 2.2842e-04
6:128675242 G T 0.125867 -3.4923e-05
6:128680965 T C 0.047894 -2.7354e-05
6:128696703 G A 0.086262 -1.3717e-05
6:128702489 G A 1.485217 5.7280e-05
6:128706773 G A 0.178630 -2.1861e-06
6:128708815 G T 0.040335 2.5930e-05
6:128709493 C T 1.835879 -2.2675e-05
6:128725698 A G 1.651585 -2.1834e-05
6:128728464 C T 0.122141 -1.8367e-05
6:128740853 C A 0.105130 4.0253e-05
6:128749746 C T 0.162356 -1.1900e-04
6:128760481 G A 0.109690 3.2289e-05
6:128767225 A G 0.053802 2.0414e-05
6:128769900 T G 0.403307 6.0425e-05
6:128771584 C T 0.044217 -1.0304e-04
6:128776685 A G 0.085451 -8.1635e-06
6:128778805 T C 0.063513 -1.6204e-05
6:128792878 C T 0.118619 -4.0416e-05
6:128798025 A G 0.275149 1.3149e-04
6:128799950 G A 0.539450 2.1684e-05
6:128813659 T C 0.112663 -1.3266e-04
6:128832164 T C 0.321226 5.2959e-05
6:128834776 G A 0.032234 2.4970e-05
6:128838075 A G 0.055360 -2.6786e-05
6:128840452 A G 0.075065 -6.8215e-05
6:128848510 C T 0.197546 2.5794e-05
6:128849758 C T 0.264399 -3.0597e-05
6:128856798 T C 0.066798 1.1874e-05
6:128859319 C T 0.170051 -2.5750e-05
6:128862708 C T 0.100297 1.7510e-05
6:128863598 A G 0.041886 2.3320e-06
6:128872604 C A 0.075882 7.0088e-05
6:128879393 G A 0.317068 2.4097e-05
6:128901388 T C 0.076879 3.8837e-05
6:128903269 A C 0.102712 -5.6331e-06
6:128917843 G A 0.036119 3.2824e-05
6:128919783 T C 0.033860 -7.4391e-05
6:128920534 A G 0.040092 -6.3036e-06
6:128921037 A G 0.110703 -3.6329e-05
6:128925006 A G 0.062237 -4.0147e-05
6:128932622 G A 0.186533 4.0461e-06
6:128941517 A G 0.033545 -3.4058e-05
6:128944019 T A 0.196342 3.2179e-05
6:128953255 A G 0.533089 -1.2103e-04
6:128958406 G T 0.426521 -6.7411e-05
6:128969636 T G 0.090849 -5.0372e-05
6:128972998 G A 0.071520 -6.6234e-05
6:128978208 A G 0.031594 -2.3910e-05
6:128989302 A C 1.008403 8.2544e-05
6:128990824 G A 0.103715 -5.4685e-06
6:128994200 C T 0.239618 3.6682e-05
6:129007556 A G 0.079660 -3.3263e-07
6:129008285 G T 0.039559 5.9691e-06
6:129010685 A G 0.066531 1.2170e-05
6:129013159 T C 0.192463 9.3329e-05
6:129016712 G A 0.096165 2.9205e-05
6:129017232 A G 0.132316 4.3339e-05
6:129021991 A G 0.503439 -4.9319e-05
6:129039559 C T 0.359561 -2.9252e-05
6:129051797 C T 0.021364 4.2406e-05
6:129065281 T C 0.230082 -1.1125e-04
6:129067220 A G 0.045798 2.2147e-05
6:129067787 G A 0.061997 7.4258e-05
6:129068404 T C 0.063552 -2.9291e-05
6:129076459 C T 0.135325 -5.2251e-05
6:129085421 T C 0.155452 -1.4460e-05
6:129104303 T C 1.041140 2.4334e-04
6:129105696 A G 0.185329 -9.3121e-05
6:129114809 A G 0.087058 -2.5470e-05
6:129125885 T G 0.101115 4.9118e-05
6:129134320 C T 0.033253 9.9195e-05
6:129137454 T C 0.104435 -1.2068e-08
6:129139128 G A 0.087032 -4.7560e-05
6:129141597 C T 1.183823 2.7805e-04
6:129169599 G C 0.032425 -4.3722e-05
6:129173358 G A 0.053905 6.2256e-06
6:129182417 C T 0.044522 -6.2117e-05
6:129184688 A G 0.087609 3.6439e-05
6:129185534 T G 0.044382 -1.4513e-04
6:129186166 A G 0.145825 -9.4592e-05
6:129186701 A G 0.035005 -9.2901e-05
6:129190200 A G 0.243892 -3.4659e-05
6:129191211 C T 0.043009 -2.5825e-05
6:129199783 T C 0.642276 -4.5908e-04
6:129202650 A G 0.061867 5.6759e-05
6:129206326 A G 0.188682 -1.8641e-05
6:129216384 T C 0.058501 -5.7859e-05
6:129218286 C T 0.046388 7.9130e-05
6:129221906 C T 0.190399 -8.0037e-06
6:129250358 T C 0.100511 6.5589e-05
6:129260576 T C 0.253162 -2.3958e-05
6:129269142 G A 0.033363 9.9671e-06
6:129283592 A G 0.096480 1.3319e-05
6:129293043 A G 1.477995 1.7391e-05
6:129293572 A G 0.188198 -3.3674e-06
6:129298147 A G 0.026248 1.2468e-05
6:129298861 C A 0.039514 -7.5808e-05
6:129309434 C T 1.934413 2.4892e-05
6:129311369 C T 0.054272 3.0917e-06
6:129329144 T A 0.208137 1.2536e-04
6:129332415 G C 1.814570 -3.0331e-05
6:129337036 G A 0.566183 -3.8418e-05
6:129349539 C T 1.371038 4.7780e-05
6:129359812 T C 0.032204 -6.5321e-05
6:129361251 A G 0.264503 -1.7770e-04
6:129365906 A G 0.095107 1.4006e-05
6:129370971 T C 0.032912 -6.4754e-05
6:129371106 T C 0.209231 -2.5554e-05
6:129379146 C A 0.475516 -1.8816e-04
6:129385857 T C 0.044470 1.3175e-06
6:129391940 T G 0.275396 -6.8387e-07
6:129392826 A G 0.044837 2.3536e-04
6:129397910 T C 0.046320 -1.3520e-05
6:129400516 T C 1.929976 2.4387e-05
6:129407198 A C 0.292854 2.2342e-05
6:129408564 G A 1.184333 1.3738e-04
6:129420348 T C 0.185086 7.2219e-06
6:129422405 A C 0.118730 -5.4272e-05
6:129427076 G C 0.120486 -4.6503e-05
6:129439995 G A 0.094214 1.6958e-05
6:129440026 C T 0.398156 -2.8716e-05
6:129455490 A G 0.111644 2.4287e-05
6:129459186 A G 0.037907 2.7021e-05
6:129462285 G A 0.066742 -2.4531e-05
6:129462723 G C 0.745144 6.1607e-05
6:129463617 T C 0.032980 -1.8638e-04
6:129473791 T C 0.081566 -1.1136e-04
6:129511082 T C 0.040948 4.2005e-05
6:129514782 T C 0.162372 -5.3816e-05
6:129517251 A G 0.030961 -3.4948e-05
6:129525072 T C 0.021432 -8.0693e-05
6:129532837 T C 0.062731 -3.1704e-05
6:129533619 G A 0.246245 7.5331e-06
6:129535469 A G 0.140694 -2.4351e-05
6:129550502 A G 0.034067 -1.7219e-04
6:129550615 C T 1.947831 3.1733e-05
6:129551074 A G 0.156588 5.4288e-05
6:129553377 C A 0.162602 -2.8045e-05
6:129555903 A G 0.052468 -8.1686e-05
6:129560060 A G 0.039007 2.9617e-05
6:129562489 A G 0.021519 4.6846e-05
6:129564944 A G 1.525322 4.6400e-05
6:129571272 A G 0.043824 6.8249e-05
6:129571330 A G 0.269878 1.2519e-05
6:129580021 G A 0.284104 1.9560e-05
6:129582079 T G 0.035872 -1.4613e-04
6:129590067 C T 0.059806 -1.1510e-05
6:129592284 T C 0.221172 -1.9596e-05
6:129612808 G A 0.452987 3.5172e-06
6:129613891 G T 0.040491 2.3218e-05
6:129618791 C T 0.034720 -2.9630e-05
6:129619317 A G 0.072831 -1.5705e-05
6:129619410 T C 0.166241 -2.6813e-05
6:129623171 T G 0.284208 -4.8621e-05
6:129635800 A G 0.094993 2.0153e-05
6:129644548 T C 0.161960 2.8499e-05
6:129647450 T C 0.026265 -4.0745e-05
6:129653602 C T 1.509142 -1.3377e-05
6:129657298 C T 0.857719 2.9166e-05
6:129665786 T C 0.160392 -3.1050e-05
6:129673689 C T 0.092893 1.3059e-05
6:129679211 A G 1.763141 -3.9960e-05
6:129687396 A G 0.074292 -3.6662e-05
6:129688428 G A 0.104127 1.3495e-04
6:129692686 A G 0.054058 9.0593e-05
6:129711302 T C 0.074026 1.2210e-05
6:129712349 A G 0.150450 1.9954e-04
6:129714775 T C 1.074818 -6.0963e-05
6:129715399 G A 1.439293 4.5405e-05
6:129715822 T C 0.391006 -1.1920e-05
6:129717246 G T 0.945170 -1.3610e-06
6:129717442 T C 0.455713 7.4783e-05
6:129720241 C T 0.084876 -3.6502e-05
6:129720298 T C 0.020890 -3.2405e-05
6:129720757 C T 0.123916 1.4186e-05
6:129722425 A G 0.912040 -1.1957e-03
6:129732674 G A 0.135121 -5.6149e-05
6:129742466 G A 0.048978 -3.1086e-05
6:129747105 G A 0.024898 -4.0713e-05
6:129753452 G A 0.166802 7.4361e-06
6:129758079 C T 1.921333 6.3215e-05
6:129761361 G A 0.185488 -1.8613e-05
6:129780833 G A 1.164251 -9.2109e-05
6:129781192 A C 0.266106 -1.6519e-06
6:129783563 A T 0.067813 1.2375e-05
6:129793012 T C 0.100846 -6.0242e-05
6:129793363 G A 0.029825 -6.3152e-06
6:129797037 C T 0.795190 -3.6236e-04
6:129802971 G A 0.469586 -1.4253e-04
6:129803080 A G 0.080475 -6.0298e-06
6:129807629 T C 1.442240 -2.0115e-05
6:129812605 C T 0.046680 8.7227e-05
6:129813053 G A 0.122014 1.2577e-05
6:129814998 C T 0.373541 -8.8294e-07
6:129816855 T G 0.028842 -2.5926e-05
6:129820038 G A 0.191590 -3.9070e-05
6:129821582 G A 0.029212 -2.5830e-05
6:129835814 A G 1.734196 1.5098e-05
6:129837320 A C 0.078833 -1.3110e-05
6:129838734 G A 0.152310 9.7780e-06
6:129841230 A G 0.169341 -1.4134e-05
6:129844740 C T 0.649751 -7.6940e-05
6:129847804 C A 1.031672 -2.0376e-04
6:129849264 T C 0.079339 6.8865e-05
6:129853886 C T 0.126847 -9.5628e-05
6:129856375 G A 0.198218 1.5675e-05
6:129861191 G A 0.029286 -3.3002e-05
6:129861392 C T 0.568792 -1.6970e-05
6:129863730 T C 0.027368 1.7574e-07
6:129872544 T C 0.042808 1.6524e-06
6:129876647 A C 0.036258 7.7289e-06
6:129877999 T C 0.627264 -5.5398e-06
6:129879610 G A 0.030322 1.4394e-05
6:129896501 T G 0.425499 -2.5172e-05
6:129899151 A G 0.060361 -5.7469e-05
6:129903503 C T 0.031808 -8.4674e-05
6:129903771 C G 0.031604 -7.5846e-05
6:129913087 A G 0.082841 -2.4181e-06
6:129915407 C T 0.974047 9.6342e-06
6:129922335 A C 0.054607 1.0161e-05
6:129925978 T C 0.281365 2.2370e-05
6:129927604 T C 0.258907 8.5423e-05
6:129929888 G A 0.293792 6.4483e-05
6:129930774 A G 0.037449 4.3410e-05
6:129949705 T C 0.550736 -7.9395e-05
6:129952479 A G 0.185427 -5.7007e-04
6:129953275 A C 0.470816 -1.1062e-04
6:129956520 G A 0.028595 -1.7704e-04
6:129965432 G A 0.060046 -8.2910e-05
6:129974846 A G 0.229442 1.6238e-05
6:129980436 C T 0.875574 -2.9511e-05
6:129982285 G A 0.861186 -4.9082e-05
6:129993162 T C 0.113400 -1.6994e-04
6:129993700 C A 0.106285 1.8315e-05
6:129993895 T G 0.173012 5.1108e-05
6:129997515 G A 0.785868 -1.8560e-05
6:130001506 C T 0.031789 -2.5659e-04
6:130005699 C T 0.077872 -6.2061e-05
6:130007477 C T 0.986572 8.1253e-05
6:130012225 T C 0.609818 5.5323e-05
6:130012270 G A 0.062867 -3.7844e-05
6:130012645 T C 0.498005 -2.2138e-04
6:130014226 A G 0.121995 1.0186e-05
6:130015764 A G 0.169451 3.6636e-05
6:130020950 C T 1.675120 1.0519e-05
6:130023213 G A 0.204947 4.3457e-06
6:130029790 G A 0.023986 -6.0097e-05
6:130029839 A G 0.119363 1.9964e-05
6:130031215 C T 1.727451 -5.0564e-06
6:130031493 C T 0.136584 6.6032e-05
6:130032745 C T 0.318827 1.9854e-05
6:130032765 A C 0.068382 4.8310e-05
6:130035812 C T 0.074299 1.1346e-05
6:130035924 T C 0.418007 1.8665e-06
6:130037920 T C 0.732690 4.8065e-05
6:130041037 C A 0.029686 -2.0676e-05
6:130042832 T C 0.447479 -5.3335e-05
6:130046452 G A 0.193044 -1.6907e-04
6:130046986 T C 0.443986 -7.0063e-06
6:130049545 T G 0.166491 1.5418e-05
6:130050610 C T 0.801052 -6.8526e-05
6:130051925 G T 0.149204 1.1671e-05
6:130052214 G C 0.071439 -1.6476e-04
6:130053669 A G 0.027920 -1.1223e-05
6:130056536 G A 0.227991 3.3777e-06
6:130056581 C T 0.453944 2.8326e-05
6:130056718 T C 0.043603 -1.8895e-05
6:130058210 T C 1.246239 2.7372e-05
6:130061044 A G 0.403450 1.0893e-07
6:130064818 A G 0.118872 3.1433e-05
6:130065289 G A 0.102024 -8.3622e-05
6:130067530 C T 0.118645 4.6200e-05
6:130067644 A G 0.074214 9.4844e-05
6:130071088 C G 0.100359 5.1707e-06
6:130072008 C T 0.167429 -3.5003e-05
6:130072843 C G 1.902316 2.6817e-05
6:130073291 C T 0.934533 2.4099e-05
6:130079059 G A 0.055726 3.3372e-05
6:130079515 A G 0.099690 -2.8003e-06
6:130080159 G A 0.497720 5.0044e-05
6:130080560 G T 0.071445 -4.0801e-05
6:130081673 G A 0.228595 7.3116e-05
6:130084694 C T 0.152232 5.0144e-06
6:130086164 G C 0.326286 -1.2798e-05
6:130089137 C G 0.393288 1.6859e-04
6:130089444 A G 0.021055 -2.0048e-05
6:130090425 C T 0.120658 1.5748e-05
6:130093522 A G 0.277590 3.0743e-05
6:130094622 T C 0.029579 -7.4787e-06
6:130094750 A G 0.040780 9.6234e-05
6:130103056 T C 0.052101 1.3997e-04
6:130106117 C T 1.107856 -2.3985e-05
6:130113532 A G 0.074182 -3.3562e-04
6:130119966 A C 1.644243 -3.4024e-05
6:130125973 A G 0.396706 3.7272e-05
6:130133016 T C 0.189260 -2.3126e-05
6:130142270 G A 1.297194 2.3015e-05
6:130144808 T C 0.274867 -6.7970e-06
6:130149758 C T 1.112329 2.5567e-05
6:130151064 C T 0.236739 3.1887e-05
6:130152520 C A 0.974953 1.6520e-05
6:130155229 T C 0.679381 -3.1270e-05
6:130164789 A G 0.048566 -9.2702e-05
6:130164821 A G 0.190006 -2.7550e-05
6:130169545 C A 1.654191 -2.0815e-05
6:130171525 G A 0.054626 8.1947e-05
6:130179361 T C 0.081079 2.2846e-05
6:130183380 T C 0.044243 -2.8406e-04
6:130183688 T C 0.036586 1.8507e-05
6:130188065 C A 0.294633 3.6568e-05
6:130196752 C G 0.928701 3.6945e-05
6:130211785 C T 0.143517 -3.0278e-05
6:130216510 G A 1.084974 1.1306e-05
6:130251874 C T 0.404164 3.9477e-05
6:130258638 T C 0.436064 6.3282e-05
6:130259198 C A 0.136718 2.7609e-05
6:130260363 G A 0.185157 5.2053e-05
6:130261245 G A 0.067443 5.3471e-05
6:130267413 A G 0.033425 1.6893e-05
6:130269045 T C 0.035609 1.8446e-04
6:130270748 T C 0.443104 -1.0716e-05
6:130272811 T C 0.387776 -4.4153e-05
6:130276574 C G 0.196238 -6.0517e-05
6:130284346 T G 0.057807 -6.1120e-05
6:130289707 C G 0.213434 -6.8154e-05
6:130294438 C T 0.082922 9.6752e-06
6:130294526 C T 0.857427 2.6140e-05
6:130294821 C T 0.032733 1.8095e-05
6:130299975 C T 0.590087 2.2326e-05
6:130304725 A C 0.207800 -1.0105e-06
6:130310945 G C 0.345351 4.6840e-05
6:130311455 C G 1.300096 -1.8707e-05
6:130313725 A G 0.160564 3.5718e-06
6:130316559 G A 1.076772 -7.6236e-05
6:130316654 C T 0.049459 -4.6576e-05
6:130328399 A C 1.197816 -2.6325e-05
6:130334568 A C 0.182622 3.6260e-06
6:130341235 C T 0.527104 4.1397e-05
6:130348472 T C 0.057388 -4.0858e-05
6:130349119 T C 1.518168 4.4719e-06
6:130349515 C A 0.107525 -6.4727e-05
6:130350703 G A 0.295695 2.6472e-05
6:130355340 G A 0.200919 4.9652e-05
6:130364482 T C 1.144426 -2.1562e-05
6:130374102 A C 1.345358 3.3780e-06
6:130382554 G A 0.022013 -2.9385e-06
6:130396545 G T 0.522108 -4.2409e-06
6:130400442 A G 0.090070 2.7233e-05
6:130416291 T C 0.038501 -8.6517e-05
6:130418172 G A 0.287006 5.8901e-05
6:130419638 A T 0.070579 4.2407e-05
6:130425317 G T 0.034820 2.5120e-05
6:130428179 C T 0.450832 2.8837e-05
6:130434930 G A 0.194804 2.2891e-05
6:130444124 T C 0.985053 -4.2050e-05
6:130445031 A G 0.119869 -4.3771e-05
6:130448853 T C 0.065697 1.8179e-05
6:130452600 A C 0.094464 -3.1598e-06
6:130455899 C G 0.725052 2.6022e-05
6:130461076 T C 0.119012 2.9941e-05
6:130461810 C A 0.192739 1.4871e-05
6:130464889 C T 0.152917 -3.5650e-05
6:130466094 G A 0.108110 -2.0403e-04
6:130466676 G A 0.506156 3.9393e-05
6:130471063 G A 0.676379 9.0039e-05
6:130474104 G A 0.055944 2.7435e-05
6:130485558 T C 1.559850 4.2549e-06
6:130487689 T C 1.857966 -4.9515e-05
6:130490969 A G 0.245895 -4.5475e-06
6:130495888 G T 0.040572 5.4801e-07
6:130498028 A G 0.124121 -2.2389e-05
6:130503306 T C 1.174641 -4.4028e-05
6:130504278 A G 0.067940 3.4164e-05
6:130507130 A G 0.047122 -2.4288e-05
6:130507542 T G 0.416810 -3.4748e-06
6:130508976 T C 0.947542 -2.8618e-05
6:130521070 C T 0.455817 3.5214e-05
6:130533734 T C 1.532359 -4.5766e-06
6:130534150 A G 0.606414 1.4775e-05
6:130541488 A G 0.747539 1.1811e-05
6:130543839 A G 0.044759 8.6313e-05
6:130549585 G A 0.148873 -1.3365e-04
6:130556845 T C 0.125533 -6.2212e-05
6:130558871 A C 0.243081 -3.5469e-06
6:130566169 C T 0.044587 -2.6409e-04
6:130569831 T G 0.255827 -1.1816e-05
6:130570400 A C 0.074062 -3.9344e-05
6:130594120 C A 0.495727 -8.4326e-06
6:130596579 G A 0.061929 -3.5155e-05
6:130599832 C T 0.059491 -2.4852e-05
6:130600056 A G 0.574316 -2.5855e-05
6:130604402 G T 0.039423 1.4522e-04
6:130613000 A G 0.574388 -1.8585e-05
6:130615569 A G 0.224294 3.5258e-06
6:130619638 G A 0.035044 -6.5483e-05
6:130649455 G A 0.071267 4.9588e-05
6:130661178 C T 0.023324 -7.8452e-09
6:130664561 A C 0.290972 -3.7903e-05
6:130691526 C T 0.267742 -5.1264e-06
6:130693453 G A 0.022912 -3.4780e-05
6:130698483 A G 0.046784 3.5831e-05
6:130710514 A G 0.070082 -3.1804e-05
6:130754645 G A 0.204908 1.5926e-04
6:130756944 C A 0.635541 -8.4504e-06
6:130759042 T G 0.103880 -6.4634e-06
6:130761798 C T 0.321106 1.6702e-05
6:130761804 T C 0.318360 -3.5653e-05
6:130761867 C T 0.087181 -3.0878e-05
6:130761957 G A 0.266343 1.9332e-05
6:130762287 T G 0.053610 -7.4348e-06
6:130763998 A G 0.026495 -6.0641e-05
6:130769297 G A 0.039416 -1.2764e-05
6:130772152 A G 0.590535 -2.4756e-05
6:130773815 G A 0.728830 2.2138e-05
6:130777635 G C 0.043250 6.1287e-05
6:130777672 G A 0.099891 3.2918e-05
6:130782474 C T 0.074964 -1.6212e-05
6:130782893 G A 0.180886 2.8642e-05
6:130785590 G A 0.975323 -2.6126e-05
6:130787438 C T 1.116289 -2.1143e-05
6:130789541 T C 0.926886 -5.5084e-05
6:130791713 G A 0.263815 6.7832e-06
6:130795738 A G 0.103053 4.4432e-05
6:130804595 C T 0.395060 9.0899e-06
6:130805934 C T 0.092371 -2.9424e-05
6:130806839 A G 0.041049 2.1376e-06
6:130810301 T C 0.053201 3.4173e-06
6:130817076 T G 0.132774 8.7358e-05
6:130818014 T C 0.365868 7.2124e-06
6:130820232 G A 0.107188 1.0420e-05
6:130826788 A G 0.092965 -5.1032e-05
6:130830735 C T 0.290518 1.4678e-05
6:130832818 C A 0.363635 7.5155e-06
6:130841206 T G 0.284941 1.2150e-05
6:130846891 T C 0.470108 1.4564e-05
6:130849907 T A 0.079154 -2.0589e-05
6:130868894 C A 0.420156 -1.3294e-05
6:130868993 A G 0.649254 1.6833e-05
6:130873275 T C 0.040773 4.5103e-05
6:130881550 A G 0.073685 4.8263e-05
6:130883598 C T 0.051367 2.6931e-05
6:130891047 A G 0.069248 -9.0297e-05
6:130893999 T C 0.074594 4.3126e-05
6:130896104 G T 1.801587 -1.1419e-06
6:130896619 G A 1.188461 -1.3528e-06
6:130903951 A G 0.038894 5.8365e-05
6:130913854 G A 1.395167 -6.6960e-06
6:130914161 G A 0.223068 8.3767e-05
6:130915036 A G 0.049024 8.7957e-06
6:130918753 G A 0.149113 -1.9844e-04
6:130921428 C T 0.052419 -6.3180e-05
6:130922149 C T 1.829510 -6.7789e-05
6:130923487 A G 0.035956 7.4888e-05
6:130924497 G A 1.868959 -7.2909e-05
6:130925595 A G 0.022467 -1.0984e-05
6:130927407 T G 0.153349 6.5592e-05
6:130927624 C T 0.104004 5.1956e-06
6:130941233 T C 0.062185 -6.1582e-05
6:130943247 G T 0.220679 -3.3039e-05
6:130956724 T C 0.052692 -4.2433e-06
6:130962268 T C 0.141353 -4.4922e-06
6:130964437 G A 1.919424 1.9689e-05
6:130967588 G A 0.263445 -1.2114e-05
6:130969493 G A 0.405028 -4.8709e-05
6:130979564 T C 0.111164 3.4116e-05
6:130983313 C G 0.078145 2.8848e-05
6:130993977 A G 0.890222 -7.5682e-05
6:130996367 C T 0.036018 2.2795e-05
6:131006728 C T 0.118191 -1.7413e-06
6:131020856 T C 0.522355 5.8785e-06
6:131034807 C T 1.272864 -4.9027e-05
6:131044101 G T 0.082393 1.7050e-04
6:131045693 A C 0.305448 2.5934e-06
6:131045721 T C 0.037875 -3.2840e-05
6:131046209 C A 0.407481 1.3919e-05
6:131047028 C A 0.060942 7.4607e-06
6:131047237 C T 0.213301 -2.6498e-05
6:131051390 T C 0.074535 6.9324e-05
6:131051544 T C 1.973784 -1.2022e-05
6:131059453 G A 0.120323 -3.8955e-06
6:131066354 T C 0.035087 1.1559e-04
6:131069462 T G 0.052653 3.5320e-05
6:131079572 G A 0.030997 -1.6374e-04
6:131090082 A G 0.100771 -4.9263e-05
6:131092537 G A 0.244795 3.3854e-06
6:131100459 A G 0.053870 -1.3719e-06
6:131100525 A G 0.640556 -2.0778e-05
6:131111501 C T 0.028163 -4.9382e-05
6:131112116 C A 0.815855 1.8603e-04
6:131131650 T C 0.153615 3.5972e-05
6:131131934 T C 0.308174 -6.4555e-05
6:131137002 C G 0.287551 2.2494e-05
6:131148737 A G 0.593752 4.2090e-05
6:131150164 T C 0.299794 1.5659e-04
6:131153681 A G 0.024220 -3.7354e-05
6:131167937 C T 0.726581 6.8788e-05
6:131179302 G C 0.095497 -2.3424e-05
6:131194481 T C 1.391136 1.2137e-04
6:131210019 G A 0.045067 -1.2156e-05
6:131215821 G A 0.155316 3.8935e-05
6:131246798 T C 0.022230 2.2081e-05
6:131256364 G T 0.054318 -1.0403e-06
6:131258259 A G 0.072640 5.5046e-05
6:131268756 C T 0.069053 1.5293e-05
6:131274857 A G 0.069991 1.0397e-05
6:131279281 C T 0.052409 1.3862e-05
6:131297514 C T 0.056440 -3.3873e-05
6:131307182 G T 0.750428 4.2460e-05
6:131307552 T C 0.026352 -3.5449e-05
6:131325448 A G 0.095013 -7.4892e-05
6:131327956 A G 0.750898 -4.4949e-06
6:131345517 C G 0.460848 -4.2752e-06
6:131351103 C T 0.288788 -4.1573e-07
6:131356655 T C 1.527295 1.2748e-05
6:131388024 T C 0.458437 -6.3354e-06
6:131391212 A G 0.356588 6.9244e-06
6:131394204 G A 0.070686 2.1683e-05
6:131394493 T C 1.861436 8.3911e-05
6:131400203 C T 0.035700 1.0201e-04
6:131404919 C T 0.490780 7.0647e-06
6:131405141 C T 0.547185 2.3491e-05
6:131405604 G A 0.020974 8.3702e-06
6:131425441 T C 0.044405 -6.6424e-06
6:131426405 A G 0.050462 -3.2639e-05
6:131437678 C G 0.108557 -4.3927e-05
6:131438561 T C 0.494841 1.2357e-05
6:131439716 A G 0.565527 1.7184e-05
6:131443843 C A 0.935793 -3.5897e-05
6:131452054 C G 0.157039 -1.9450e-05
6:131455518 A T 0.071958 2.8420e-05
6:131457657 G A 0.316591 -2.2393e-05
6:131457785 G T 0.728314 1.5832e-05
6:131459186 C T 0.234434 4.4232e-05
6:131467107 C G 1.289135 -2.6220e-05
6:131468158 G T 0.532518 -8.6939e-05
6:131472148 G A 0.557438 1.2354e-06
6:131476528 G A 0.205320 5.3940e-05
6:131485761 G A 0.088703 5.7942e-05
6:131490472 C T 0.903033 3.0187e-05
6:131493218 G A 0.049134 1.3181e-04
6:131499639 G A 0.260092 -7.4558e-05
6:131505745 G A 0.921148 -4.3481e-05
6:131520655 A G 0.703290 -7.6118e-06
6:131520691 G A 0.047167 -1.4449e-05
6:131538629 G A 0.023587 2.5152e-05
6:131539851 C T 0.080852 -3.3299e-05
6:131541438 A G 0.274471 1.2620e-04
6:131549060 C T 0.690384 -2.0587e-05
6:131550149 A G 0.166572 -7.7692e-05
6:131584810 A G 0.289197 3.0312e-05
6:131587157 G A 1.881546 9.9754e-06
6:131590766 A G 0.020649 -1.9233e-05
6:131609166 A G 0.994180 3.0350e-05
6:131624690 A G 0.039147 3.2307e-05
6:131626163 G T 0.288706 6.1979e-05
6:131631440 A G 0.077333 -3.2013e-05
6:131638103 A G 0.026518 -3.1144e-05
6:131639635 A G 1.070222 5.6322e-06
6:131650385 G C 0.760843 -2.2662e-05
6:131671255 T G 0.112047 -4.7629e-06
6:131675492 G T 0.245291 -2.1705e-04
6:131684994 G A 0.113248 -3.9500e-06
6:131689859 T C 0.053409 -1.1135e-05
6:131690212 A C 0.035356 -2.6126e-05
6:131691964 A C 0.217579 -1.8090e-05
6:131697244 T C 0.104588 2.3093e-05
6:131699334 C T 0.110349 -3.8523e-05
6:131708393 C T 1.881926 7.5942e-06
6:131708697 C T 0.747672 -2.9305e-06
6:131730467 C T 0.206342 -1.9617e-05
6:131730507 C T 1.258992 7.2514e-06
6:131730900 T G 0.034574 3.4133e-05
6:131731067 T C 0.029293 -3.4202e-06
6:131737654 A G 1.766108 2.7238e-05
6:131738064 T C 0.133611 -4.3982e-05
6:131741303 T C 0.043659 -7.7362e-05
6:131753677 C A 0.193642 8.7852e-07
6:131760040 T C 1.899482 4.4710e-05
6:131763378 T C 1.217008 -3.0461e-05
6:131770904 G A 0.041682 8.0344e-05
6:131772874 C G 0.030523 -1.0625e-05
6:131780927 A G 0.066596 3.8025e-05
6:131783628 G A 0.190876 -7.9032e-05
6:131791871 C A 1.652679 -1.3320e-05
6:131805384 G A 0.643762 3.7884e-05
6:131809920 C T 0.558149 1.2219e-04
6:131811469 T C 0.800312 7.2094e-05
6:131812366 C T 1.928019 -4.2595e-05
6:131816346 C T 0.468800 6.4793e-05
6:131819408 T C 0.073419 -2.1812e-05
6:131823710 T C 0.024687 -1.5042e-05
6:131824481 T C 0.176657 -3.2897e-05
6:131831213 T C 0.107191 -5.8548e-05
6:131844438 T C 0.090060 1.6961e-05
6:131853921 T C 0.063256 -8.0571e-05
6:131857907 C T 0.249391 9.0758e-08
6:131869385 T C 0.028413 -1.2247e-04
6:131869783 C T 0.435262 1.2950e-04
6:131882313 T C 0.020000 4.5780e-05
6:131889124 T C 0.061715 2.1303e-05
6:131891820 G A 0.619332 2.1122e-04
6:131898208 C T 0.336085 8.3398e-04
6:131898555 C T 0.043389 -9.1739e-06
6:131899608 C T 0.078511 -2.4086e-05
6:131904719 T C 0.239767 2.8122e-05
6:131918737 A G 0.057787 1.3909e-05
6:131924746 C A 0.021010 2.3484e-05
6:131940484 C T 0.377637 1.9578e-04
6:131940896 T C 0.073299 -5.1312e-06
6:131945474 C T 0.087239 -2.9144e-06
6:131958485 C A 1.466389 7.7318e-05
6:131969391 T C 0.345231 2.1160e-04
6:131973579 G A 0.032003 5.5134e-06
6:131974983 C T 0.210429 3.6929e-06
6:131978117 T G 0.033087 -4.6880e-05
6:131979652 T C 0.196670 3.8302e-07
6:131991532 T G 0.160233 1.4321e-05
6:131996046 A G 0.030244 3.0317e-06
6:131999582 A G 1.269358 1.3002e-04
6:132000015 T C 0.026771 -1.8733e-05
6:132003445 A G 0.036375 -7.9823e-06
6:132005180 T C 0.059874 -4.5955e-06
6:132010683 T C 0.052315 5.7336e-05
6:132011439 G A 0.118272 1.8756e-05
6:132011859 T C 0.036440 -2.7165e-05
6:132038868 C A 0.110427 1.0681e-05
6:132039779 C T 0.049459 -1.0871e-05
6:132040362 T C 0.035765 2.2468e-05
6:132047523 G A 0.026644 4.7911e-06
6:132049507 A G 0.135484 -5.4519e-06
6:132052798 T C 0.122368 3.8722e-05
6:132055621 C T 1.058135 5.9150e-05
6:132061420 A G 0.314513 4.9574e-05
6:132065058 T C 0.341077 4.5316e-05
6:132067478 A G 0.057281 -3.8322e-05
6:132071193 A G 0.426011 3.5176e-05
6:132075060 A C 0.265691 -4.3979e-05
6:132077640 C A 0.024093 -2.4747e-05
6:132087027 C T 0.065084 -2.1605e-05
6:132090061 G A 0.027556 1.7890e-05
6:132093502 T C 0.152693 -7.1069e-06
6:132093691 A C 0.445561 -2.5274e-06
6:132097906 C T 0.129054 8.8829e-06
6:132101233 A G 0.073555 -2.0792e-05
6:132110882 A G 0.076217 -1.0038e-04
6:132113403 C T 0.556617 2.7353e-05
6:132124599 T C 0.996835 1.6542e-06
6:132126687 T C 0.165848 -9.0370e-06
6:132131601 G A 1.192707 6.2298e-06
6:132132739 C A 0.842889 2.1720e-06
6:132134751 T C 1.184898 9.8463e-06
6:132136025 A G 0.201516 1.9790e-05
6:132138138 T C 0.119184 -2.3541e-05
6:132138991 G A 0.078599 5.1886e-05
6:132147405 C T 0.552278 -4.2382e-05
6:132149076 T C 0.043373 2.9954e-06
6:132151046 G A 0.207809 -4.6352e-05
6:132153305 C T 0.196121 1.7330e-05
6:132154988 G A 0.046885 -1.8651e-06
6:132157149 T C 0.279313 -1.0162e-04
6:132163617 C T 0.779273 -3.8864e-06
6:132165007 G A 0.184132 -1.5628e-05
6:132167676 G T 0.505763 8.0924e-05
6:132172368 C A 0.277947 -1.4074e-04
6:132174630 T C 0.277028 -1.1950e-04
6:132193395 C A 0.133764 -3.2172e-07
6:132206079 T C 0.068761 4.6340e-05
6:132209701 C T 0.062474 2.2778e-05
6:132209893 C T 0.048122 -2.0754e-05
6:132212752 T G 0.100810 2.4760e-05
6:132212808 T C 0.461273 -1.0166e-04
6:132213727 T C 0.039926 -5.1187e-05
6:132217687 T C 0.186527 4.5040e-07
6:132233105 G A 0.039024 9.1957e-06
6:132234103 G A 0.172609 -3.1226e-05
6:132234745 C T 0.468833 9.1019e-06
6:132244672 G A 0.604271 3.7506e-06
6:132247604 T G 0.053172 -4.2933e-05
6:132253980 A G 1.562463 -8.4925e-05
6:132255318 A G 0.287145 -7.4004e-06
6:132257023 A C 0.094533 -2.5023e-05
6:132258024 C T 0.354105 -4.3435e-05
6:132259721 A G 0.171149 2.7832e-05
6:132261012 C T 0.021549 1.6211e-05
6:132264494 T A 0.185985 -8.4380e-07
6:132267318 C T 0.053737 -6.0845e-05
6:132268993 A C 0.097402 1.5912e-05
6:132269042 C A 0.268550 9.0946e-05
6:132271689 A G 0.030698 8.9788e-05
6:132273991 C G 0.574781 4.9148e-05
6:132276904 G A 0.384596 -1.3833e-05
6:132279840 A G 0.857735 -2.9657e-05
6:132282311 C A 0.486068 -1.8765e-05
6:132292374 T G 0.044941 6.4648e-05
6:132301180 A G 0.041309 1.8102e-05
6:132314204 A G 0.839511 3.5507e-06
6:132315883 G A 0.062007 -8.6229e-05
6:132338996 A G 0.485470 1.0767e-06
6:132339226 T C 0.054545 -5.6762e-05
6:132370154 A C 0.104640 -5.1575e-05
6:132385732 T C 0.311712 2.9698e-04
6:132387419 C T 0.248754 -3.6808e-05
6:132389920 T C 0.043467 -6.2541e-06
6:132397756 T C 0.242896 -4.4530e-05
6:132409570 C T 0.469018 8.9585e-05
6:132410126 T C 0.150074 -1.6836e-05
6:132425242 C T 1.223074 3.1690e-05
6:132441519 T C 0.039764 -1.6693e-04
6:132445009 T C 0.031909 -1.3142e-04
6:132447160 T G 0.030659 6.0268e-05
6:132447995 C T 0.182905 -4.7975e-05
6:132452724 C G 0.126263 -2.1712e-04
6:132459667 A G 0.696422 8.5285e-05
6:132461660 C T 0.150217 1.2152e-04
6:132466782 A C 1.080079 5.2808e-04
6:132482287 A G 0.678443 7.7859e-05
6:132486893 T C 0.036336 1.3433e-04
6:132488665 A G 0.140210 -1.5602e-05
6:132497424 A G 0.113874 -2.7849e-05
6:132518355 G A 0.958737 1.7873e-06
6:132534652 A G 0.288038 8.5630e-06
6:132537834 T G 0.718210 -8.9485e-06
6:132541955 C T 0.542015 1.7577e-05
6:132547110 A C 0.044691 2.7768e-05
6:132555904 A G 0.308979 6.1662e-06
6:132558888 T C 0.377500 2.3080e-05
6:132569582 A G 0.026304 -3.1807e-05
6:132579403 A G 0.194044 3.1368e-05
6:132588250 C T 0.130038 6.1699e-05
6:132590308 A C 0.056041 -7.1330e-05
6:132602513 T C 0.060108 1.3957e-04
6:132606778 A G 0.101456 1.0542e-04
6:132618101 G A 0.116191 2.7736e-06
6:132636820 G C 0.109106 3.4261e-05
6:132640030 A G 0.428709 -6.9104e-06
6:132644516 T G 0.022181 2.1933e-05
6:132645195 T C 0.022074 -2.4226e-05
6:132654831 T C 0.409465 1.5535e-05
6:132655724 T C 0.257119 3.5620e-05
6:132664918 T C 0.047914 4.9365e-05
6:132668135 T C 0.035184 7.6419e-06
6:132689495 T C 0.375420 2.8587e-05
6:132694751 G A 0.561827 3.2651e-05
6:132697582 A G 0.413103 3.2371e-05
6:132705804 G A 0.182888 7.0520e-05
6:132713938 T C 0.456018 -4.8011e-05
6:132716758 G A 0.126159 4.3374e-05
6:132724240 T C 0.037161 3.8167e-05
6:132724799 G A 0.077655 1.2049e-04
6:132725224 A G 0.343926 -4.2439e-05
6:132735020 T G 0.249985 1.2143e-05
6:132735474 A C 0.073523 8.4576e-05
6:132742756 A G 0.092949 4.4413e-06
6:132750292 G T 0.764946 -2.1662e-05
6:132752173 T C 0.075061 -1.1107e-05
6:132759583 A G 0.069550 -2.0827e-05
6:132762317 C T 0.367419 -2.7619e-05
6:132765640 T C 0.449894 5.1238e-06
6:132765669 C A 0.365589 -4.7534e-04
6:132766737 A G 0.327431 -5.6942e-05
6:132773984 T C 0.204641 8.4585e-05
6:132774168 C G 0.033084 -7.9755e-06
6:132776049 C A 0.049666 -3.3906e-05
6:132777512 A C 0.025515 -4.3732e-05
6:132784791 A G 0.089950 -4.4987e-05
6:132788323 A C 1.156984 -2.2609e-05
6:132792409 C A 0.078674 -5.3025e-05
6:132793059 C T 0.407115 -1.6981e-05
6:132799096 C T 1.145329 -2.1232e-05
6:132802001 C T 0.153505 1.8710e-05
6:132806055 A G 0.050656 -2.5924e-05
6:132811325 T C 0.032214 2.9137e-05
6:132817897 T C 1.549980 -2.0092e-05
6:132817967 T G 1.740054 -3.8463e-05
6:132819991 A C 0.192129 -8.1989e-05
6:132820448 T C 0.168029 -8.8139e-05
6:132827638 C T 0.033477 -8.7722e-05
6:132835568 G T 1.810653 -6.4736e-05
6:132836237 G A 0.370970 -5.2129e-05
6:132836473 T C 0.526799 -1.3910e-05
6:132840339 A G 0.249228 2.3579e-05
6:132846989 G A 0.633866 2.8487e-05
6:132854027 A C 0.405304 3.3747e-06
6:132857085 C G 0.046236 -7.0321e-06
6:132859437 T C 0.192668 2.8778e-05
6:132859770 T C 0.031597 -9.1843e-05
6:132860260 A G 0.094750 4.2260e-05
6:132869107 T C 0.028423 3.6968e-05
6:132869220 G A 0.274630 4.6846e-05
6:132869459 G A 0.042798 -1.1798e-04
6:132870318 G C 0.044947 -1.1908e-05
6:132874814 C A 0.147354 4.7605e-05
6:132875673 T C 0.107149 -1.5760e-05
6:132879437 C A 0.053795 -1.4852e-06
6:132883329 G A 0.155017 -3.1051e-05
6:132883749 T C 0.316406 5.1212e-05
6:132887224 A G 0.074497 -5.9676e-06
6:132887345 G A 0.912222 2.2155e-05
6:132889069 G T 0.056736 -2.1910e-05
6:132889668 C A 0.029222 3.1210e-05
6:132892253 A G 0.159860 1.4801e-06
6:132892332 A G 0.141255 1.8838e-05
6:132892506 G T 0.315623 1.4280e-05
6:132893004 C T 0.055194 -5.9567e-06
6:132897858 A G 1.448216 -8.7853e-05
6:132899017 T C 0.304607 -3.7191e-05
6:132905187 A C 0.228507 1.3932e-05
6:132907913 A G 0.549126 -2.0627e-05
6:132910612 A G 1.303822 -2.3526e-05
6:132911719 T C 0.169977 -1.6181e-06
6:132915398 A C 0.160288 1.1488e-05
6:132916741 T C 0.056642 2.2168e-05
6:132926287 G C 0.080595 -2.0517e-05
6:132926598 T C 0.034548 -4.3265e-05
6:132929276 C T 1.094581 4.8392e-05
6:132930379 C A 0.035414 7.3237e-05
6:132930849 G C 0.029877 8.1931e-07
6:132932753 A G 0.110778 6.2444e-05
6:132933795 A C 0.021503 1.0374e-04
6:132933801 A C 1.587705 1.8920e-05
6:132934168 T G 0.029666 9.5468e-06
6:132936503 C T 0.027651 -3.4243e-05
6:132938817 A G 0.040218 9.7621e-05
6:132938842 T C 0.041646 5.8344e-05
6:132940293 T C 0.558052 3.5834e-06
6:132942026 C A 0.271108 -3.0966e-05
6:132943233 G A 0.120051 1.1954e-04
6:132943436 T C 1.056570 -3.0759e-06
6:132952134 C G 0.064918 8.9886e-06
6:132952247 A G 0.196365 -9.0791e-06
6:132962853 T C 0.037290 -1.2395e-05
6:132963041 T G 1.191198 3.2276e-05
6:132963630 G T 0.056557 5.1373e-05
6:132965208 G T 0.466658 -1.0646e-05
6:132965886 T C 0.033629 -4.9014e-05
6:132967300 A G 0.030526 -3.8244e-05
6:132971656 C T 0.093792 3.4730e-05
6:132980526 A G 0.664698 -1.6524e-05
6:132983195 A G 0.036219 -1.7137e-05
6:132993780 G A 0.111362 -2.8232e-05
6:132998348 C G 0.160269 3.9007e-05
6:133002808 C A 0.053964 1.5577e-05
6:133003705 G C 0.111488 -4.7520e-06
6:133010979 G A 0.028021 -4.6041e-05
6:133013544 C T 0.069904 -4.0102e-05
6:133014413 T C 0.033399 -5.5369e-05
6:133017042 G A 0.653000 3.0575e-06
6:133018545 A G 0.113225 -8.9166e-07
6:133019682 G A 0.517409 -5.9402e-06
6:133029662 G A 0.048225 -3.0273e-05
6:133034582 T C 0.025706 -1.2221e-05
6:133035098 A G 0.730356 -9.5365e-06
6:133037861 T G 1.032146 4.9393e-06
6:133045040 T C 0.106587 1.8023e-05
6:133045902 G A 0.617881 -2.9750e-05
6:133052616 T C 1.053276 -1.0860e-05
6:133055170 A C 0.956630 -1.7655e-05
6:133055471 C T 0.097019 2.5479e-05
6:133062916 A G 0.057609 -1.8850e-04
6:133065049 C T 0.174566 -1.9454e-04
6:133069286 A G 0.046249 -6.3035e-05
6:133069465 A G 0.294818 2.8094e-06
6:133072571 T C 0.034080 -6.8403e-05
6:133073173 T C 0.286869 5.4593e-05
6:133073844 T C 0.063539 -8.5315e-06
6:133075997 A C 0.655061 -1.7141e-05
6:133076919 T C 0.035038 8.6955e-05
6:133077621 G A 0.064045 3.0740e-05
6:133084359 T G 0.173258 7.4990e-05
6:133085417 C T 0.223012 5.7979e-05
6:133086367 G A 0.090946 1.2387e-05
6:133087081 A G 0.519262 1.4215e-05
6:133096583 C T 0.104406 -1.5711e-04
6:133101624 C T 0.233139 1.2349e-04
6:133105120 T C 0.101157 2.3169e-05
6:133111999 A G 0.048540 -3.4826e-05
6:133112970 A G 0.070871 3.3516e-05
6:133113066 G C 0.097298 2.3526e-05
6:133114454 C A 0.121933 3.6208e-05
6:133119564 A C 0.048524 9.7387e-06
6:133132145 C T 0.097181 -9.4380e-05
6:133135807 T C 0.847385 6.9650e-06
6:133136029 C T 0.140246 1.1202e-04
6:133138249 C T 0.749765 -2.4712e-07
6:133146796 A C 0.237540 1.1375e-04
6:133147365 C T 0.054224 6.2826e-07
6:133150656 G A 0.106182 -2.8866e-04
6:133156682 C T 0.095354 -7.2912e-05
6:133161888 C T 0.817056 4.4630e-06
6:133174752 A G 0.021071 7.3188e-05
6:133177955 T C 0.047096 2.9927e-05
6:133186584 A C 0.025129 9.8595e-05
6:133210008 A G 0.111118 -2.2180e-05
6:133210387 T C 0.120317 4.1891e-05
6:133212579 G C 0.317490 -1.6118e-06
6:133223799 C T 0.145195 4.4941e-05
6:133227669 A G 0.506133 7.9080e-06
6:133228716 A G 0.242020 3.4584e-05
6:133228839 A G 1.252240 -3.0677e-05
6:133233661 T C 0.163342 4.6847e-06
6:133238787 G T 0.226872 -3.1120e-05
6:133245634 T C 0.065330 3.2208e-05
6:133253270 G A 0.334040 -2.8860e-05
6:133256560 T G 0.100268 -8.7913e-05
6:133270770 C T 0.026291 -3.2794e-05
6:133273268 C T 0.850981 -4.3612e-06
6:133279136 A G 0.029793 2.2268e-05
6:133297183 A G 1.022542 -2.5358e-05
6:133313831 T A 0.143488 -3.9880e-05
6:133316674 T C 0.080852 2.3969e-06
6:133321775 G A 1.936844 -6.8897e-05
6:133326830 T C 0.085029 1.7979e-06
6:133328902 C G 0.041484 6.7892e-06
6:133340139 A G 1.349373 -3.5858e-05
6:133350867 C T 0.352239 7.0123e-05
6:133356413 C A 0.047151 -1.2620e-05
6:133358040 T C 0.058398 3.3440e-05
6:133369016 A G 0.082601 1.0874e-05
6:133370646 C T 0.072059 7.3221e-05
6:133375779 A G 1.889096 -2.7939e-05
6:133383469 G A 1.740389 -1.1979e-05
6:133387672 T C 0.060903 3.3847e-04
6:133388049 A G 0.020439 -9.8816e-06
6:133406341 T C 0.035177 -8.3888e-05
6:133417504 A G 0.084390 2.0920e-05
6:133418773 A G 0.384703 6.2047e-05
6:133427627 T C 0.034226 6.1922e-05
6:133430029 T C 0.023366 1.1782e-04
6:133452425 G A 0.277113 -1.1520e-05
6:133459372 G A 0.431925 1.9385e-05
6:133471799 C A 0.077174 6.2989e-07
6:133481191 A G 1.030663 -6.7402e-05
6:133481877 A G 0.032815 -4.5869e-05
6:133490073 T C 0.432302 2.3292e-05
6:133503584 C T 0.021545 -4.0904e-05
6:133514893 T G 0.171110 -4.7121e-05
6:133518764 C T 0.189224 -1.6652e-04
6:133535509 C T 0.455347 -3.1925e-05
6:133549172 A G 0.902621 -1.2199e-05
6:133552230 T C 0.041974 1.0726e-05
6:133575653 T G 0.383736 3.1927e-05
6:133594060 T C 0.029799 -2.0159e-06
6:133598239 A G 0.202184 -4.7222e-04
6:133600272 T C 0.345692 -1.8961e-05
6:133610598 A G 0.689284 -2.4950e-05
6:133615365 T C 0.294646 -4.5942e-05
6:133622107 A C 0.378413 -3.9342e-05
6:133631190 A G 0.244567 3.8828e-05
6:133631233 A G 0.025973 -1.1425e-05
6:133636902 G A 1.059401 1.2765e-05
6:133642693 T C 0.107253 -5.7404e-05
6:133643144 G A 0.023658 -1.5505e-05
6:133646494 A G 0.090618 3.7934e-05
6:133662884 T C 0.213226 -6.8288e-05
6:133663589 T C 0.639179 7.5492e-05
6:133664767 T C 1.103591 -5.0342e-06
6:133667302 T C 0.044019 -1.2999e-05
6:133671586 G A 0.325886 -6.2136e-05
6:133682788 A G 0.093728 1.2121e-04
6:133699222 C T 0.384164 -8.7008e-06
6:133704826 A G 0.326863 -1.2880e-05
6:133711721 A G 0.257547 1.6439e-07
6:133714427 T C 1.511316 2.0839e-05
6:133715888 A G 0.227784 -2.8706e-05
6:133718114 A G 0.035294 2.4694e-05
6:133723789 A G 0.084185 9.0303e-06
6:133727249 G A 0.172369 4.1618e-05
6:133746648 A C 1.076648 -2.1336e-05
6:133748106 T G 0.028202 5.5969e-05
6:133763529 A C 0.031649 -8.7745e-05
6:133765016 C T 1.823519 -3.5156e-05
6:133773294 G A 0.034272 5.8257e-05
6:133778909 T C 0.417160 3.1999e-05
6:133785281 A G 0.137204 -4.2326e-05
6:133788110 A C 0.104724 -5.8368e-05
6:133790493 A G 1.521859 5.4575e-06
6:133796586 T C 0.639887 3.2174e-05
6:133801500 C T 0.047099 1.2718e-05
6:133826229 T G 0.071627 2.3141e-05
6:133827354 G A 1.114302 1.3821e-06
6:133829957 G A 0.150148 -5.4512e-05
6:133834776 G A 0.026222 3.7077e-05
6:133839213 G A 0.055720 -3.2810e-05
6:133847686 C T 0.295886 -4.6780e-06
6:133851377 G A 1.420906 -2.8202e-05
6:133860345 G A 0.178614 4.3376e-05
6:133863172 T C 0.592606 -1.4008e-05
6:133864250 C T 0.842802 -4.5607e-05
6:133865078 T C 0.335108 -3.1494e-05
6:133865411 T C 0.188588 -3.1131e-06
6:133867802 A G 0.460692 8.0003e-05
6:133869760 T C 0.040254 4.5935e-05
6:133870528 G A 0.119028 3.1522e-05
6:133874968 C T 0.044814 -5.4910e-05
6:133886684 G A 0.270436 3.9831e-05
6:133895031 C G 0.275214 3.6422e-06
6:133897107 C T 0.670683 -3.2549e-05
6:133899091 A G 0.365436 -5.9592e-05
6:133899447 C T 0.736536 -1.6677e-04
6:133901864 G T 0.027219 1.3698e-04
6:133920967 A C 0.058488 2.0908e-05
6:133931770 T C 1.225758 9.1106e-05
6:133946317 G A 0.311011 4.3915e-05
6:133949368 G A 0.048875 5.1637e-05
6:133956851 G A 0.699940 2.2640e-05
6:133958425 G T 0.064711 -1.3981e-05
6:133958661 A G 0.059939 3.2029e-05
6:133959308 A C 0.063214 -1.6750e-05
6:133968126 G A 0.029098 -9.2150e-06
6:133968448 C T 0.031137 1.4768e-04
6:133969370 A C 0.036343 2.6044e-05
6:133969969 T C 0.438488 -1.0130e-05
6:133980619 T C 0.164988 3.9613e-05
6:133983882 T C 0.118285 -6.5153e-05
6:134002849 A G 0.024366 -3.4011e-05
6:134011483 T C 0.034918 3.1045e-05
6:134013272 G A 0.485578 -1.5613e-06
6:134022512 T C 0.042652 -5.2409e-05
6:134041479 G A 0.039507 5.2568e-05
6:134052042 A G 0.031750 2.0414e-06
6:134062451 C A 0.057281 3.1780e-06
6:134062884 A G 0.381441 9.7223e-05
6:134063360 A G 0.033574 7.7180e-06
6:134069785 G A 0.303793 -1.0848e-03
6:134086126 T C 0.135088 5.8739e-05
6:134091966 T G 1.626352 -1.5374e-05
6:134098282 A C 0.083770 -5.7966e-04
6:134101494 T G 0.662929 -1.7574e-04
6:134107112 C T 0.023470 2.9320e-05
6:134126507 G A 0.047119 -7.7143e-05
6:134126682 A G 0.060877 -2.5484e-05
6:134129836 C T 0.031432 3.2032e-05
6:134132238 T C 0.241656 1.7836e-04
6:134133046 G T 0.635421 4.2487e-05
6:134152592 A G 0.035414 1.0772e-05
6:134158800 C T 0.778432 2.7438e-05
6:134170048 T C 0.172917 1.6483e-04
6:134174616 T C 0.083873 7.5051e-05
6:134196674 A C 0.582087 -6.2608e-04
6:134202815 T G 0.037190 -1.5375e-05
6:134203517 A G 0.759422 5.3642e-05
6:134210598 G C 0.023181 -1.5147e-04
6:134211457 T C 0.145101 5.9380e-05
6:134214525 G C 0.747438 -2.9237e-04
6:134217445 A C 0.043883 2.3240e-05
6:134218111 A G 0.070559 -2.2483e-05
6:134225561 G A 0.043169 1.0461e-04
6:134226321 T C 0.138438 1.7255e-04
6:134229247 A G 0.033707 2.8911e-05
6:134229319 G A 1.520632 -1.3018e-05
6:134234093 G A 0.030549 1.8988e-05
6:134250693 G C 0.858923 -2.7281e-05
6:134251493 A G 0.058988 8.4336e-05
6:134263065 G A 0.050238 1.4005e-04
6:134268822 A G 1.330606 6.5032e-05
6:134279955 T G 0.037631 1.6130e-05
6:134281641 A G 0.079401 1.6502e-05
6:134283215 T C 0.039033 -1.0207e-04
6:134286600 T C 0.020322 1.1202e-05
6:134288661 G A 1.167802 6.2387e-05
6:134304023 T C 1.130515 5.0000e-05
6:134304936 G A 0.158389 2.7771e-05
6:134308187 G T 0.179510 2.6711e-06
6:134310874 G A 1.184898 7.3992e-05
6:134314963 C T 0.150707 1.2075e-04
6:134317317 A G 1.120826 5.5166e-06
6:134317921 G A 0.136513 9.6378e-06
6:134319447 A G 1.469209 -1.3486e-05
6:134320488 G A 1.289102 3.1721e-05
6:134323740 A G 0.085162 5.2899e-05
6:134325029 A G 0.382427 -1.0310e-04
6:134331058 G A 0.827699 -1.0223e-04
6:134331555 T C 0.022308 7.8568e-05
6:134331737 T G 0.418932 2.3726e-06
6:134340736 A C 0.386420 -4.2970e-04
6:134341363 A G 0.033045 -6.6593e-05
6:134345361 C A 0.359204 -9.1273e-05
6:134357523 G A 1.018478 -9.0950e-05
6:134358890 A G 0.047933 -1.7078e-04
6:134362930 A G 0.041536 -1.0412e-05
6:134363477 C A 0.028553 7.6420e-05
6:134364428 T C 0.992480 1.7556e-05
6:134369786 C T 0.053097 -1.4665e-06
6:134373918 G A 0.029832 -1.6568e-04
6:134374673 A G 1.163362 1.7976e-05
6:134375588 A G 0.500706 2.7535e-05
6:134378252 T G 0.041955 6.4151e-05
6:134390443 C T 0.044580 1.5964e-05
6:134390650 A T 0.302550 -1.0629e-05
6:134400890 G A 0.120193 -5.3110e-05
6:134405747 C T 0.194180 -2.5917e-05
6:134409616 T C 0.066986 5.1416e-05
6:134413537 G A 0.357231 3.0635e-05
6:134415132 T C 0.051877 3.3804e-05
6:134418468 C A 0.630228 -3.3844e-05
6:134418727 T C 0.136562 4.2696e-05
6:134420487 G A 0.733417 5.0039e-06
6:134427482 G A 0.083637 -5.0156e-05
6:134427657 C T 0.539467 -5.4784e-05
6:134428278 A G 0.079787 -6.6966e-06
6:134430223 G A 0.566455 -1.1156e-04
6:134434529 T C 0.034317 4.8093e-05
6:134435705 G A 0.201506 -1.5659e-04
6:134436451 T G 0.079758 7.2836e-06
6:134438949 A G 0.190272 -1.3906e-04
6:134447959 G A 0.375199 2.1447e-05
6:134451654 G A 0.578072 -1.0948e-05
6:134462070 T C 0.036602 -4.5671e-05
6:134462566 C G 0.078326 1.3338e-04
6:134464514 C T 0.058362 2.0569e-04
6:134464929 G A 0.381308 -7.2881e-06
6:134466478 C T 0.044343 8.2336e-05
6:134467621 G A 0.024590 -4.7416e-06
6:134468877 C G 1.174673 -9.3172e-06
6:134469171 T C 0.657596 2.9833e-05
6:134469853 C T 0.287291 -1.4659e-04
6:134477529 G A 0.020886 5.4271e-06
6:134478897 T C 1.604667 -1.1080e-04
6:134483116 C A 1.622318 -1.0641e-04
6:134485676 A G 0.033486 8.5967e-05
6:134486904 C T 0.243986 -3.0310e-05
6:134487125 G A 0.380769 3.4786e-05
6:134487694 T C 0.226846 6.2600e-07
6:134489246 G A 1.934861 7.0041e-07
6:134489307 T C 0.031643 5.6907e-05
6:134492635 C T 0.051319 -8.4872e-05
6:134493397 A G 0.194060 2.5200e-06
6:134498520 A G 0.203119 -4.5278e-05
6:134504801 C T 0.028222 -3.4487e-05
6:134506513 C T 1.342106 3.6562e-06
6:134510806 A G 1.149090 9.9260e-06
6:134516019 A C 0.618017 3.4931e-05
6:134517687 T C 1.213256 -3.1596e-05
6:134527431 T C 0.047661 -4.7431e-05
6:134531405 C T 0.042471 -3.0307e-06
6:134534382 A G 0.172729 -5.0176e-05
6:134538114 A G 0.051468 -1.4273e-05
6:134538725 G C 0.027579 -8.3159e-06
6:134540527 G T 0.089291 -3.9716e-05
6:134543944 C A 1.720697 9.5823e-06
6:134545386 G A 0.154608 -1.6723e-04
6:134548927 C A 0.165959 -1.0461e-05
6:134549716 C T 0.091602 -3.0898e-05
6:134550654 A G 0.167799 7.0826e-06
6:134557207 C T 1.220974 8.3016e-05
6:134557250 T C 0.052250 1.9393e-07
6:134559412 G A 0.149895 -1.2049e-04
6:134560518 T C 1.772502 1.7746e-05
6:134570331 G C 0.364534 2.0571e-05
6:134571178 A C 0.203028 -6.7151e-05
6:134572840 C A 0.209958 1.8894e-05
6:134576511 C T 0.035703 5.3561e-05
6:134578136 A C 1.257927 1.8976e-05
6:134581016 A G 0.174174 -1.6125e-05
6:134582371 A G 0.044188 -2.4317e-05
6:134582426 T C 0.798280 -8.6219e-06
6:134583160 C G 0.040737 5.8555e-05
6:134583262 C T 0.021763 -5.5066e-05
6:134589331 G A 0.199562 -3.5696e-05
6:134599247 C T 0.133452 -1.0010e-05
6:134601375 G C 0.171210 2.9585e-05
6:134607381 T C 0.039416 -5.7649e-05
6:134609291 C A 0.447904 -8.1702e-06
6:134613932 G A 0.170529 1.4888e-05
6:134616949 G A 0.934695 4.2965e-06
6:134627600 C T 0.442023 1.2172e-05
6:134630459 T C 0.034652 -3.0790e-05
6:134635553 A G 0.047320 -2.8479e-06
6:134644725 A G 0.227810 2.5179e-05
6:134650016 G A 0.858897 3.5424e-05
6:134655786 A G 0.038540 2.9917e-05
6:134657104 T C 0.350746 3.5743e-05
6:134665752 T C 0.069190 2.6096e-06
6:134666311 G A 0.201834 1.8072e-05
6:134684539 G A 0.283942 -1.1327e-04
6:134685715 C G 0.145893 2.6379e-05
6:134689772 T G 0.061055 1.0086e-04
6:134690787 C T 0.049731 -2.9204e-05
6:134692578 A G 0.967705 -2.3571e-06
6:134697996 C T 0.595794 -1.0993e-04
6:134705986 G A 0.080154 1.2077e-05
6:134706885 A G 0.198952 2.3393e-05
6:134707457 A C 0.164238 5.3753e-05
6:134715654 C T 0.830896 4.3748e-05
6:134718414 G A 0.063454 -3.2979e-05
6:134718528 T C 0.078070 6.0567e-05
6:134718883 A G 1.441163 2.5114e-05
6:134721958 A G 1.640539 4.7557e-05
6:134724422 C T 0.365640 7.1506e-05
6:134727620 A G 0.865240 7.9262e-06
6:134731217 T G 0.027410 -4.3039e-05
6:134731278 G A 0.058855 -2.5300e-05
6:134732879 A G 0.048157 -6.7725e-05
6:134736314 G A 0.259293 3.6792e-04
6:134737409 A G 1.367406 2.0469e-05
6:134737675 G A 0.629731 3.7825e-05
6:134737993 C T 0.028121 -8.2745e-06
6:134738088 A G 0.807287 5.5582e-05
6:134738772 C T 0.101491 -6.1122e-05
6:134738903 T C 0.063185 4.0547e-05
6:134742161 A G 0.253367 -2.7935e-05
6:134743910 C T 0.029527 -4.5048e-06
6:134749096 G A 0.265166 1.3049e-06
6:134749220 T C 0.220266 4.5810e-05
6:134754453 T C 0.414927 4.1366e-05
6:134757976 C T 0.035314 -7.6107e-06
6:134759714 A G 0.112530 7.1512e-05
6:134769976 G A 0.092381 -4.2560e-05
6:134775479 A G 0.978078 -8.5602e-04
6:134775632 G A 1.394878 -1.0002e-04
6:134777308 A G 0.056908 -7.7437e-05
6:134780275 C T 0.414986 5.5181e-05
6:134787204 C T 0.241247 -1.1976e-05
6:134789810 C T 0.187452 -5.3503e-06
6:134799650 T C 0.694205 1.7972e-06
6:134800145 G A 0.055713 4.5880e-05
6:134809080 C A 1.223168 -6.8656e-05
6:134812488 A C 0.446658 -6.0199e-05
6:134822264 T C 1.553742 -6.3642e-05
6:134823156 T C 0.059167 -2.3160e-05
6:134834538 A G 0.874665 9.9869e-07
6:134834750 T C 0.419825 -2.9025e-05
6:134840631 A G 0.058271 -5.1519e-05
6:134844761 C T 0.024385 6.0103e-05
6:134848078 G A 0.088375 -1.3426e-04
6:134848355 T C 0.031958 -1.7550e-05
6:134854571 C A 0.046252 5.4692e-05
6:134855708 G T 0.195404 -7.0162e-05
6:134855889 T C 0.082329 1.8646e-05
6:134859579 G A 1.945182 -7.1102e-05
6:134862110 T C 1.010403 -1.2614e-05
6:134866218 C T 0.055509 -1.0048e-05
6:134872726 T C 0.070842 4.4963e-06
6:134877551 T C 0.060030 3.8550e-05
6:134881331 C A 0.020523 3.7467e-05
6:134884553 G A 1.372632 9.1650e-06
6:134887380 C T 0.196319 -2.4872e-04
6:134888114 A G 0.096688 2.7363e-05
6:134888225 G A 0.042863 -4.9143e-05
6:134898361 C T 0.061874 -4.5635e-05
6:134903308 T C 1.586949 3.4400e-05
6:134911038 G A 1.329350 1.0184e-05
6:134911612 G T 0.053451 -1.2554e-05
6:134913281 T C 0.115140 2.9400e-05
6:134919354 G A 0.231328 4.4792e-05
6:134929492 T C 0.055648 -4.3964e-05
6:134944611 C T 0.048527 -3.7267e-05
6:134944719 T C 0.022665 3.9952e-06
6:134950868 C T 0.028206 3.8310e-05
6:134951776 A G 0.096149 -2.4769e-05
6:134969128 A C 0.289031 2.3464e-05
6:134971901 A G 0.179932 -1.1255e-04
6:134974702 A G 0.180970 2.2815e-05
6:134995150 C T 0.034064 4.1132e-06
6:134995651 C A 0.256294 -8.4488e-05
6:134997346 C T 0.773735 -9.5716e-06
6:134999783 T C 0.046765 9.3207e-05
6:135010546 C T 0.091991 1.7059e-05
6:135014966 A G 0.316795 9.0748e-05
6:135016648 T G 0.128535 -9.4511e-05
6:135025753 G A 0.763394 2.7008e-05
6:135026108 A G 0.089433 -5.1555e-05
6:135034167 G A 0.042221 -9.2158e-06
6:135045825 A G 1.461737 -3.7963e-05
6:135047306 T C 0.032383 8.8027e-06
6:135048564 G A 0.418407 4.0410e-05
6:135050804 G A 0.051059 -1.0930e-05
6:135052032 A G 0.997270 1.3335e-04
6:135059558 C T 0.538895 -8.3126e-05
6:135062455 C T 0.056918 1.3492e-04
6:135062846 G A 0.934342 -5.2459e-05
6:135064993 G T 0.024710 -2.9748e-05
6:135071826 A G 1.603145 1.1044e-05
6:135073902 G A 0.400081 8.2599e-06
6:135080028 G A 0.035356 -5.7783e-06
6:135080608 T C 0.047229 -1.7932e-05
6:135087658 A G 1.242341 -5.0478e-05
6:135092828 A G 0.212032 4.3161e-05
6:135097111 T C 0.021860 1.6782e-05
6:135099531 C T 0.180110 -5.5582e-06
6:135108517 T C 0.049141 1.7436e-05
6:135120835 T C 0.135140 9.8881e-05
6:135128858 A G 0.791804 -9.8340e-06
6:135131878 C T 0.069060 -9.2871e-06
6:135134270 G A 0.369503 -1.0717e-05
6:135138990 A C 1.432928 -7.7288e-05
6:135140649 C T 0.399146 1.2337e-05
6:135142385 C T 0.611354 -1.7349e-05
6:135143748 G A 1.269728 -6.4155e-05
6:135150679 G T 0.161320 2.5223e-05
6:135150995 C T 0.023408 6.5255e-05
6:135161585 A G 0.022279 -1.0796e-05
6:135168723 T C 1.527396 -6.2865e-05
6:135171723 G T 0.020786 -7.5079e-05
6:135177189 G C 0.035434 -3.2004e-05
6:135178202 T C 0.062140 -9.7669e-05
6:135181210 C G 0.074493 -2.5236e-04
6:135183233 C A 0.175397 1.2925e-04
6:135185868 A C 0.499505 -1.4498e-05
6:135199710 C T 0.175115 1.6517e-04
6:135205646 T C 0.146192 -8.4903e-06
6:135207781 G T 0.105279 -5.8643e-06
6:135210375 T G 0.853597 1.6854e-05
6:135216600 A G 0.107282 3.2296e-07
6:135218451 G C 0.137542 1.1889e-04
6:135219215 A G 0.060650 5.2705e-05
6:135231513 A G 1.072056 -1.8036e-04
6:135233686 G A 0.063162 -1.0303e-04
6:135233909 G A 1.202197 -8.1463e-05
6:135237359 A G 0.130051 5.9421e-05
6:135239758 C G 0.037044 -1.6692e-04
6:135240768 T C 0.135601 1.0503e-04
6:135253523 A G 0.027706 5.2526e-05
6:135254292 C T 0.041546 -9.4717e-06
6:135281795 T C 0.869741 1.3228e-04
6:135282656 C T 0.872059 1.4761e-04
6:135286230 C T 0.234054 4.6689e-05
6:135292118 C T 0.706561 -1.4180e-04
6:135296684 C T 0.023642 4.2620e-05
6:135302256 G A 0.040822 3.4941e-05
6:135327455 A G 0.117613 2.8936e-05
6:135333467 T C 0.042545 1.3804e-05
6:135337655 A G 0.127831 1.8498e-04
6:135346351 A G 0.124010 -4.0058e-05
6:135348611 C T 0.058842 -7.0244e-05
6:135352088 T C 0.988916 1.3246e-04
6:135354100 G T 0.083159 3.3993e-06
6:135357790 T C 0.025060 -2.0976e-05
6:135366132 T C 0.757374 6.3880e-05
6:135371329 C T 0.989166 1.4106e-04
6:135388458 A G 0.058031 -6.7152e-05
6:135388494 G A 0.044876 -1.8634e-05
6:135394443 T G 0.047333 1.9941e-05
6:135395122 G A 0.181746 -3.6621e-05
6:135399119 G A 0.061504 9.6057e-05
6:135409038 C T 1.948159 4.4149e-06
6:135411228 C T 0.518820 -1.9386e-08
6:135414793 G A 0.307499 1.7841e-05
6:135417460 T G 0.197157 2.7614e-04
6:135418635 T C 0.525205 -1.0827e-05
6:135422296 T A 0.547825 -1.0364e-05
6:135427144 A C 0.547480 -1.1758e-05
6:135427817 A G 0.544962 -1.2314e-05
6:135430093 A G 0.146997 -4.6558e-05
6:135432552 C T 0.480560 -3.9827e-05
6:135435501 C T 0.520946 -2.0979e-05
6:135441748 T C 0.109667 -3.2575e-05
6:135444492 G T 0.113916 1.4875e-04
6:135445179 C A 0.467012 1.5445e-04
6:135447369 C A 0.086499 -8.0485e-06
6:135452152 A G 0.390259 -2.8683e-05
6:135470667 A C 0.055155 4.3627e-05
6:135482819 C A 0.791347 7.7718e-05
6:135494875 C T 0.472669 2.7612e-04
6:135495020 A C 0.028462 9.2634e-05
6:135498086 T C 0.035836 -1.6590e-05
6:135506442 A G 0.148571 2.7815e-06
6:135507394 C T 0.236304 -6.5152e-05
6:135509578 G A 0.028021 -1.0528e-05
6:135521082 T C 0.124514 3.5316e-05
6:135525396 T G 0.810085 2.2968e-05
6:135526239 A G 0.104023 -2.6692e-05
6:135532832 G A 0.114085 2.3552e-05
6:135538592 A G 1.129914 3.2792e-06
6:135539103 A G 0.064298 -1.4922e-05
6:135540380 A G 1.033632 -3.8769e-05
6:135541194 T C 0.401633 -1.7218e-05
6:135541395 A G 0.455733 1.5337e-05
6:135542497 C T 0.031825 1.8652e-05
6:135543837 C T 0.045009 -2.7235e-05
6:135545995 G A 0.022006 -5.9802e-06
6:135546838 A G 0.041562 -6.3165e-05
6:135550343 T C 0.339924 1.1474e-05
6:135556261 T C 0.041189 -1.2383e-04
6:135559215 C T 0.041023 -1.7326e-05
6:135560962 A C 0.341933 -7.5784e-07
6:135568672 A G 0.134770 2.6717e-06
6:135571184 G A 0.068573 -3.4809e-05
6:135572094 C T 0.040578 -6.4700e-06
6:135575744 C G 0.402814 1.2383e-05
6:135577682 C T 0.045061 2.7934e-05
6:135578882 T C 0.030977 1.4269e-05
6:135581241 T C 0.242740 2.8410e-05
6:135583623 C A 0.718934 1.3732e-07
6:135585359 C T 0.062899 -2.2983e-05
6:135585488 T C 0.146676 -6.3154e-05
6:135588826 A G 0.249783 -5.3051e-05
6:135590247 G A 0.068541 -6.9287e-05
6:135597263 T C 0.073344 -7.6529e-05
6:135602883 G A 0.080641 -7.7336e-05
6:135603740 C T 0.046645 8.1178e-05
6:135606565 A G 0.148217 -3.6796e-05
6:135617601 G A 0.136870 -4.9910e-05
6:135623584 T C 1.856862 -3.4382e-04
6:135623833 T C 0.388224 -3.3393e-05
6:135642089 T G 0.037144 2.5302e-05
6:135646692 C T 1.833347 -1.5946e-04
6:135662372 C T 1.136828 2.9290e-05
6:135664650 A G 0.077463 2.0090e-04
6:135666526 C A 0.047281 -5.9579e-06
6:135668989 G A 0.039991 -3.7557e-06
6:135680371 C T 0.021587 -1.2771e-04
6:135692847 T G 1.111420 2.7767e-05
6:135697074 C A 0.038232 5.0881e-05
6:135704848 C T 0.029962 6.8213e-05
6:135716008 C T 0.050397 -2.4376e-05
6:135727060 C T 0.091430 6.0969e-05
6:135731737 C G 0.050510 -2.4371e-05
6:135737654 T C 0.093942 5.0742e-05
6:135739355 A C 0.738697 -2.3085e-05
6:135740033 C T 0.085266 -9.5848e-05
6:135751024 A G 0.056687 -5.3250e-06
6:135754208 G A 0.037488 1.7792e-05
6:135761233 C A 1.089031 2.4677e-05
6:135773148 A G 0.081115 -4.1864e-05
6:135783556 C T 0.027083 -1.4523e-05
6:135784705 T G 0.059358 1.5512e-04
6:135796882 A G 0.049095 -3.7844e-04
6:135809811 C T 1.866392 2.3624e-05
6:135828782 C T 0.046366 -2.2275e-06
6:135836962 C T 1.261903 2.2438e-05
6:135860303 G A 0.126831 3.5354e-06
6:135860414 A G 1.092124 3.2499e-05
6:135899086 C T 0.091284 3.4591e-05
6:135908614 A G 0.060611 1.4368e-07
6:135912103 T C 0.082549 6.7587e-05
6:135923448 C T 0.045346 9.0688e-05
6:135933837 T C 0.035385 -5.4016e-06
6:135945108 T G 0.784252 -4.1681e-05
6:135949564 A G 0.062688 -4.9187e-05
6:135952009 A G 0.827599 -7.9556e-06
6:135953052 A G 0.035807 -7.1374e-05
6:135955178 C A 1.902611 3.3161e-04
6:135955739 G T 0.044512 9.1206e-06
6:135955786 A G 0.083763 3.5222e-06
6:135960479 G A 0.916883 -1.5961e-04
6:135961927 C T 0.031494 -6.0176e-05
6:135964063 G T 0.056337 6.3294e-05
6:135977877 C A 0.656836 -1.7093e-05
6:135987692 C T 0.044499 8.1644e-05
6:136001003 A C 0.057609 4.1999e-05
6:136001034 G A 0.718999 -3.9147e-06
6:136011482 G A 0.032110 2.4300e-05
6:136019320 C T 0.203327 -5.3280e-05
6:136036989 C T 0.020958 9.9526e-05
6:136050022 T C 0.020299 3.2667e-05
6:136051149 G T 0.040007 3.9719e-05
6:136053695 A G 0.189383 1.3333e-04
6:136062937 A T 0.059563 -3.2829e-05
6:136064543 G T 0.110696 8.9043e-05
6:136065858 A G 0.053084 -3.7659e-05
6:136065927 T C 0.169246 -4.5653e-05
6:136075548 T C 0.083685 -1.6312e-05
6:136077929 T G 0.031049 7.4476e-05
6:136097900 G T 0.684120 5.8150e-05
6:136099601 G T 0.044240 -8.2223e-07
6:136099892 C A 0.085668 4.9841e-05
6:136100939 C T 0.025216 6.4373e-05
6:136112825 G A 0.125932 1.8314e-05
6:136121559 C A 0.194145 1.7415e-04
6:136125776 C T 0.058420 5.0857e-05
6:136128354 T G 0.035638 2.6956e-05
6:136133659 C T 0.553365 9.5409e-05
6:136140996 T C 0.129301 9.8513e-05
6:136142578 C A 0.062237 1.7905e-05
6:136144488 G A 0.166861 6.6469e-05
6:136145710 A G 0.062721 8.4304e-06
6:136146508 G A 0.149486 2.1424e-04
6:136147101 A G 0.020964 -4.5941e-05
6:136161857 C G 0.052737 -1.9862e-04
6:136164800 T C 0.235203 -1.1496e-05
6:136167435 G A 0.061455 6.5121e-05
6:136171077 A G 0.376124 3.3297e-05
6:136185497 G A 0.129892 9.9434e-05
6:136191942 T A 0.049994 -1.7772e-05
6:136198824 T C 0.059391 -2.2038e-06
6:136199714 T C 0.055028 -1.3881e-05
6:136201372 T G 0.043526 2.5879e-05
6:136201954 A C 0.118694 5.9191e-06
6:136202662 G A 0.055269 -1.0975e-05
6:136204505 G A 1.094705 -4.6966e-05
6:136205255 A C 0.736562 -5.8550e-06
6:136207302 A G 0.050452 3.3706e-05
6:136213506 G A 1.277898 -8.2474e-06
6:136213915 T G 0.185157 4.6860e-05
6:136219886 A G 0.045178 5.5771e-05
6:136220416 T C 0.739976 -1.0855e-05
6:136224420 C T 0.039319 6.2411e-05
6:136225316 C T 0.973174 -1.1646e-04
6:136228219 A G 0.290362 -2.5321e-06
6:136232680 G A 0.386014 -8.8703e-06
6:136233226 T C 0.361178 -9.7742e-06
6:136235568 G A 0.757883 -5.8546e-05
6:136241577 C T 1.264347 -6.3158e-05
6:136242215 T C 0.272504 -1.0970e-07
6:136244220 C A 0.262591 -1.5394e-05
6:136248286 G A 0.184992 -1.9679e-05
6:136255480 T C 0.044308 1.9256e-04
6:136258623 C A 1.400772 -4.8564e-05
6:136260580 G A 0.464889 -5.9343e-06
6:136264826 T C 0.056242 -2.8864e-05
6:136275745 G A 0.067414 4.9166e-07
6:136276416 A G 0.089544 -3.0909e-05
6:136276813 T C 1.703867 -2.3307e-05
6:136280015 A G 0.736649 -1.7947e-05
6:136281434 A G 0.026417 -1.1945e-04
6:136296146 G A 0.163459 8.4282e-06
6:136298343 G T 0.196563 -3.8386e-06
6:136303107 T C 0.716639 1.5635e-05
6:136309108 T C 0.022224 2.6849e-05
6:136312829 T C 0.033467 -3.0887e-05
6:136315839 C T 0.046372 -9.7235e-05
6:136337623 A G 0.059712 -1.5633e-05
6:136338310 T A 0.048573 -9.1226e-05
6:136340592 A G 1.703556 -1.0611e-05
6:136344578 T G 0.275250 -4.6997e-05
6:136346028 C A 0.068394 -9.3311e-06
6:136348362 T C 0.089726 -3.5059e-05
6:136350619 A G 0.736383 -8.4187e-05
6:136358126 A G 0.310719 -3.9310e-05
6:136359446 C A 0.573479 -1.0343e-04
6:136366975 T C 0.071952 -5.0087e-05
6:136367577 A G 0.546792 -7.1997e-05
6:136369126 A G 0.020834 1.1716e-05
6:136372462 C T 0.023032 -6.5893e-06
6:136372622 C T 0.874662 -2.3472e-05
6:136387286 T C 0.745150 -8.3701e-06
6:136392700 A C 1.957273 -6.5981e-05
6:136393805 G A 0.784011 1.1485e-06
6:136404872 C G 0.193606 -1.5927e-05
6:136410269 C G 0.083095 -1.0241e-04
6:136410563 T C 0.023045 -2.6256e-05
6:136418925 A G 0.049686 -1.5350e-04
6:136419645 C T 0.021045 -6.2291e-05
6:136424959 A C 0.084305 -5.0294e-05
6:136438039 G A 0.046502 -2.9699e-05
6:136465572 C A 0.756669 -3.0985e-05
6:136475578 T C 0.671556 3.4892e-04
6:136475960 A G 0.053870 -4.8636e-05
6:136479795 T C 0.105412 1.5340e-05
6:136481405 C T 0.085545 4.5004e-05
6:136491026 C T 0.048248 -1.3133e-05
6:136498497 C A 0.150080 3.0788e-05
6:136500778 C A 0.024814 -3.6501e-05
6:136501828 A G 1.269423 1.2309e-05
6:136511472 G A 0.029371 1.0190e-04
6:136516257 C T 0.029147 8.5857e-05
6:136517455 G C 0.024093 4.9997e-05
6:136523909 A G 0.021454 3.8012e-05
6:136524637 T G 0.031396 5.5796e-05
6:136526525 A G 0.040040 1.5888e-04
6:136553778 G T 0.047635 -8.7255e-06
6:136573195 A G 0.148951 -8.9991e-05
6:136587019 C G 0.296772 1.0842e-04
6:136592669 G T 0.044931 -2.7227e-05
6:136594187 T C 0.085639 -5.5962e-06
6:136595752 G T 1.512355 -9.2773e-06
6:136604793 A G 0.028073 -3.3916e-06
6:136618144 G T 0.024648 3.4406e-05
6:136626597 T C 0.022698 -7.8666e-06
6:136634432 T C 0.056164 -2.4705e-05
6:136638515 C T 0.023519 4.8835e-05
6:136648978 G A 0.047962 -7.2827e-05
6:136666703 C T 0.022964 -1.1246e-04
6:136670956 A G 0.039812 -6.4649e-07
6:136686366 T C 0.151840 -1.0439e-05
6:136687065 T C 0.062140 -6.4613e-05
6:136706699 C G 0.033055 1.9856e-04
6:136718850 C G 0.045285 4.2153e-04
6:136735606 A T 0.038082 -7.2244e-05
6:136736714 T C 0.038998 3.0183e-06
6:136741690 T C 1.664240 -4.8058e-05
6:136743135 A G 1.408270 -2.6527e-05
6:136744590 G A 0.027784 5.3414e-05
6:136745873 C T 1.681563 -5.8500e-05
6:136750613 T C 0.022762 -1.0044e-05
6:136753218 C T 0.789935 -1.8536e-05
6:136788134 A G 0.060137 -3.6529e-05
6:136790177 C T 0.146013 -3.0777e-05
6:136791053 A G 0.040763 -6.9492e-06
6:136794348 C T 0.024006 3.2670e-05
6:136810255 T C 0.048988 -7.8786e-06
6:136826297 G A 0.046080 -3.7551e-05
6:136840679 C T 0.025976 2.5802e-05
6:136844133 G A 0.024327 -4.1958e-05
6:136844323 T C 0.298856 4.1362e-05
6:136846617 A G 0.038751 7.9765e-06
6:136851114 C T 0.085081 -7.5481e-05
6:136859415 C T 0.069128 -2.2839e-05
6:136860731 C T 0.217417 2.9612e-05
6:136865580 T C 0.201487 1.2330e-05
6:136874014 C T 0.287817 -1.0262e-05
6:136882518 C T 0.063120 -5.4942e-05
6:136882616 T C 0.066366 2.9979e-05
6:136882717 A G 0.037352 4.2026e-05
6:136883011 A C 0.023811 8.5271e-06
6:136888192 G A 0.140567 7.3121e-06
6:136888889 G A 0.044980 -4.6823e-05
6:136891074 T C 0.282929 -2.6214e-05
6:136892486 T C 0.036401 -6.4480e-05
6:136892633 T C 0.056126 -6.2667e-05
6:136913664 T C 0.045152 -6.3235e-05
6:136918854 C T 0.022675 -4.3084e-06
6:136918990 T C 0.039598 -6.9416e-05
6:136927833 A G 0.088570 -5.1714e-05
6:136934086 G A 0.035720 1.4984e-04
6:136934980 T C 0.026836 -1.5000e-05
6:136939818 G A 0.360509 -9.4054e-06
6:136940576 T C 0.024061 -8.2525e-06
6:136946053 A G 0.050017 8.7613e-06
6:136957575 T C 1.232506 -3.2488e-05
6:136961927 A G 0.073474 -1.4153e-04
6:136962550 A C 0.043857 -3.8310e-05
6:136962608 C T 1.288486 -3.5811e-06
6:136963562 T C 0.088099 -5.1808e-05
6:136971568 T C 0.261578 4.8145e-06
6:136973316 A C 1.167669 1.5685e-05
6:136975466 C T 0.051322 -6.4761e-05
6:136977568 C T 0.340353 7.3379e-06
6:136985212 A G 0.068781 8.9528e-06
6:136989243 A C 1.100975 2.1763e-05
6:136990283 C T 1.020890 3.3626e-05
6:136996982 C T 0.153826 6.2922e-05
6:137001334 T C 0.065856 -3.1222e-06
6:137004636 A G 0.062101 1.3914e-05
6:137007284 A C 0.129723 -7.3824e-06
6:137015857 T C 0.045035 9.3341e-06
6:137026266 G T 0.964232 -7.5265e-05
6:137029821 C T 1.027456 5.4732e-05
6:137037524 C T 0.025417 1.4075e-06
6:137050896 C T 0.975508 2.7328e-05
6:137058722 A G 0.050455 3.3049e-05
6:137061563 A G 0.125575 -2.6010e-06
6:137063780 T C 0.039173 -1.3698e-05
6:137068600 T A 0.031016 -1.3268e-05
6:137076468 G A 0.981879 1.3477e-05
6:137078065 A G 0.036982 5.6681e-05
6:137087967 C T 0.237664 -8.5044e-07
6:137091343 A G 0.050962 4.0725e-05
6:137116019 C T 1.243415 -3.2506e-06
6:137117268 A G 0.157961 -9.5050e-05
6:137134513 A G 1.181606 5.0529e-06
6:137141771 C T 0.032208 3.3451e-05
6:137147715 T C 0.110988 -1.1318e-05
6:137177603 G A 0.062607 3.1592e-05
6:137179387 A G 1.257508 8.4528e-06
6:137201999 A G 0.268946 -2.0329e-05
6:137209279 T C 0.068914 5.8841e-05
6:137209591 G A 0.275863 -1.5464e-05
6:137211488 G C 0.253354 -3.2923e-05
6:137222387 A T 0.105873 7.1868e-06
6:137228094 A G 1.110839 8.8733e-06
6:137240904 G A 0.157942 -4.6604e-06
6:137245534 C G 0.063601 -4.2982e-05
6:137247843 T G 0.029040 1.3632e-05
6:137255569 C T 0.034756 2.6644e-05
6:137256310 C T 1.165738 1.2484e-06
6:137258842 T C 0.053266 -8.9617e-05
6:137259725 A G 0.378046 -5.7694e-06
6:137265770 C T 0.121625 -1.5577e-04
6:137266179 G A 0.089333 -1.2674e-05
6:137268106 T C 0.979854 4.8835e-05
6:137269297 C T 0.103598 -4.0327e-05
6:137271663 A G 0.166987 -8.5145e-05
6:137276242 G A 1.008712 1.8444e-05
6:137277890 C T 0.043321 -7.4750e-05
6:137282117 C T 1.205161 -3.9477e-05
6:137284578 T C 0.271540 1.5010e-05
6:137286377 C T 0.118262 -1.7438e-04
6:137288483 G T 1.413720 3.1978e-05
6:137301298 T C 0.924293 1.8934e-04
6:137306056 C G 0.467976 3.1901e-04
6:137306519 C T 1.325763 1.9394e-05
6:137312797 A G 0.039121 -6.0833e-05
6:137316259 T C 0.037034 2.5099e-05
6:137321336 A C 0.064282 -1.5331e-06
6:137321372 C T 0.050202 2.8421e-05
6:137323213 A G 0.533069 5.0940e-05
6:137323710 A G 0.149447 -3.1423e-05
6:137326103 A G 1.461134 -6.0199e-05
6:137326635 A G 0.561898 -3.6872e-05
6:137327201 T C 0.118752 -1.0506e-04
6:137327814 T C 0.853013 -2.2811e-05
6:137328326 T C 0.109018 -1.2753e-04
6:137340604 T C 1.448803 -1.5080e-04
6:137341012 T C 0.633908 -9.2328e-06
6:137346672 C G 0.476496 8.8128e-05
6:137347788 C T 0.050247 -9.3904e-05
6:137347852 A G 0.110518 -2.2643e-06
6:137363918 A C 0.104779 -4.1553e-05
6:137367655 G A 0.746348 8.9122e-05
6:137374351 C T 0.809325 2.8048e-05
6:137378880 T C 0.102812 -3.5516e-05
6:137381415 G A 0.040273 6.2843e-05
6:137388849 T G 0.089369 1.4035e-05
6:137401347 A G 0.052594 2.4017e-05
6:137403527 G A 0.901306 6.5089e-06
6:137404957 C G 0.227891 -5.7629e-05
6:137406548 T C 0.050358 -3.4342e-07
6:137406985 T G 0.033327 -4.2387e-05
6:137416785 G A 0.024181 -7.9373e-05
6:137420820 C G 0.220007 3.8778e-05
6:137422752 C T 1.285636 -3.0934e-05
6:137424287 G A 0.048128 -7.5639e-05
6:137439066 T C 0.162998 6.3615e-06
6:137439849 C A 0.039293 7.1552e-05
6:137447327 C T 0.907382 2.7966e-05
6:137448533 T C 0.047245 -3.3145e-05
6:137452908 G A 0.482364 1.3895e-05
6:137459905 T C 1.878339 8.0449e-05
6:137466087 T C 1.612451 -3.2454e-05
6:137470201 A C 0.024453 -2.9657e-05
6:137475858 C T 0.933264 1.1115e-05
6:137476538 A G 0.142699 1.7438e-04
6:137477313 A G 0.038654 1.5758e-04
6:137478021 A G 0.033029 -2.9246e-05
6:137481612 A C 0.288586 -1.4908e-05
6:137482840 G A 0.068891 -5.4185e-05
6:137484893 A G 0.323540 -2.9512e-05
6:137486982 T C 0.169668 -2.9070e-07
6:137488325 G A 0.038560 9.8088e-05
6:137495548 G A 0.038894 -1.1774e-05
6:137496408 C T 0.042743 2.6295e-05
6:137497742 A G 0.085685 3.8604e-05
6:137504592 G A 0.061835 -5.5430e-05
6:137512277 T C 0.035888 6.5268e-05
6:137514790 T C 1.013415 -3.3417e-05
6:137519780 C T 0.234285 6.6572e-05
6:137521772 T C 0.080722 3.2141e-06
6:137531031 T C 0.470754 3.5300e-05
6:137534020 C T 0.100050 8.7376e-05
6:137536455 A G 0.316746 1.5143e-05
6:137541075 T C 1.056281 1.3266e-04
6:137546106 G A 0.382846 2.3526e-05
6:137547038 A G 1.378808 6.4757e-06
6:137548611 T C 0.049154 2.3203e-05
6:137552949 C T 1.684549 2.8668e-05
6:137554245 T C 0.230306 3.5779e-05
6:137561408 C T 0.040299 -5.6912e-06
6:137564065 C A 0.197069 -6.9594e-05
6:137564801 T C 1.493546 3.9823e-06
6:137570062 G A 0.148100 2.8539e-05
6:137580222 C A 0.171045 -1.6714e-05
6:137581311 A G 1.300988 -6.8996e-06
6:137582042 T C 0.110618 4.2909e-05
6:137585334 C A 0.065081 -1.4330e-05
6:137587469 C T 0.206433 1.7387e-04
6:137588259 G A 0.155572 2.0233e-04
6:137590186 T G 1.679109 5.9082e-05
6:137599336 A G 0.343537 6.0493e-05
6:137600964 T C 0.094117 4.1366e-05
6:137604329 G T 0.069647 2.0389e-05
6:137605627 C T 0.493030 1.7724e-04
6:137607358 T C 1.260598 -2.1078e-05
6:137610609 A G 0.067943 1.3321e-04
6:137611236 A G 0.052773 -5.7509e-05
6:137612554 C T 0.738178 2.4886e-05
6:137614546 T C 0.297606 3.0906e-05
6:137617942 A G 1.131300 -8.6361e-06
6:137621553 T G 0.271533 8.8772e-05
6:137623319 C T 0.054233 -1.1312e-04
6:137623819 T C 0.099466 2.2136e-05
6:137635497 T C 1.236589 3.9561e-05
6:137637919 G A 0.471257 -5.3655e-05
6:137646068 A G 1.688122 -8.8929e-05
6:137646339 T C 1.956150 -2.9776e-05
6:137646372 G T 0.168250 -1.0272e-04
6:137650094 T C 0.525056 4.1759e-05
6:137654309 A C 0.066106 -1.6657e-04
6:137659276 T C 0.029209 -7.6733e-06
6:137660612 A G 0.101907 5.7320e-06
6:137661261 A G 0.029783 8.5654e-05
6:137664631 T G 0.786167 -7.1549e-06
6:137670137 T C 0.032883 4.7068e-05
6:137670808 T C 0.779130 -2.7318e-05
6:137679234 G A 1.968127 -1.3569e-05
6:137679580 A G 1.936253 -5.3310e-05
6:137680900 C T 0.075113 1.7114e-04
6:137681707 G A 1.161752 4.7890e-05
6:137684841 C A 0.041289 6.2834e-05
6:137687230 A C 0.101089 -3.8698e-05
6:137688658 T C 0.122375 -5.5446e-05
6:137689061 C T 0.066415 1.4598e-05
6:137689267 T C 0.058797 9.5278e-05
6:137690979 A G 0.457700 1.6601e-05
6:137703813 T C 0.073714 3.7679e-06
6:137705354 T C 0.063984 -2.7926e-05
6:137706252 A G 0.088667 -1.8240e-05
6:137709574 G A 1.936675 1.1178e-04
6:137709655 G A 0.324750 -1.0759e-04
6:137711600 T C 0.111177 -1.2027e-04
6:137716562 C T 0.107577 2.1853e-05
6:137725764 T C 0.104150 -9.5888e-05
6:137731944 G A 0.042428 -5.2956e-05
6:137732402 A G 0.071592 5.4373e-05
6:137735758 C A 0.435246 -2.2750e-06
6:137753201 T C 0.021948 1.1868e-05
6:137759854 A G 0.349178 1.8678e-04
6:137762568 G A 0.040147 -3.4998e-05
6:137765014 C G 0.066389 3.0677e-05
6:137767125 G A 0.358250 -5.4651e-05
6:137768850 T C 0.038076 3.2582e-06
6:137775610 T C 0.033172 1.4950e-06
6:137778762 C T 0.048930 -4.3347e-05
6:137794935 T C 0.116795 3.3613e-07
6:137796462 T G 0.345543 2.9723e-04
6:137799725 T C 0.045155 -6.4837e-05
6:137799952 T G 0.029241 3.2508e-06
6:137801137 A G 0.152797 1.3664e-06
6:137801943 A G 0.209536 -7.5852e-05
6:137803217 A G 0.045333 -8.4721e-06
6:137805165 T A 0.037472 1.4963e-05
6:137809472 A G 0.034609 -2.6482e-05
6:137811295 G T 0.263776 -8.9565e-06
6:137815872 G C 0.970973 -3.7492e-06
6:137817810 T C 0.099336 8.1736e-06
6:137818341 A G 0.039868 -6.5528e-05
6:137822114 C G 0.042484 9.7563e-05
6:137826217 A G 0.106393 3.8552e-05
6:137830540 A G 0.306922 1.0740e-04
6:137833814 C T 0.067148 -1.5722e-04
6:137840005 G A 0.077736 9.5641e-04
6:137840573 T G 0.091433 -4.8336e-05
6:137843610 T G 0.039368 -8.6755e-05
6:137844906 G A 0.020659 6.0884e-05
6:137851233 G A 0.325280 -6.2607e-05
6:137855815 C A 0.411383 -9.6594e-05
6:137859823 G A 0.032341 -2.2707e-05
6:137862028 T C 0.848177 2.1906e-04
6:137873321 G T 1.124608 8.4396e-06
6:137873723 T C 0.295665 -1.0870e-05
6:137882632 C A 1.462357 1.0455e-04
6:137883233 A G 0.290952 6.5087e-05
6:137883980 A G 0.933258 1.0188e-05
6:137889729 A C 1.547841 8.3838e-05
6:137890588 A G 0.079599 4.4933e-05
6:137894701 T C 0.086100 -3.0186e-07
6:137899538 A C 0.021169 2.4582e-05
6:137899748 C T 0.518035 4.8623e-05
6:137902750 T C 0.298749 5.9042e-06
6:137908054 T C 0.293556 5.3859e-05
6:137910872 G T 0.068807 1.0268e-05
6:137922391 T C 0.067986 9.8850e-05
6:137924662 G T 1.244389 -1.6140e-05
6:137925101 C T 0.382716 -1.9872e-04
6:137930302 T C 0.123186 5.7572e-05
6:137939612 C T 0.043220 -1.1301e-04
6:137941096 A G 0.269300 -6.6229e-05
6:137944679 G T 0.039033 -2.8848e-06
6:137947897 G A 0.505169 3.9945e-05
6:137951776 A G 0.257245 -2.8327e-05
6:137955032 C T 0.354654 1.5482e-04
6:137962946 C A 1.958351 -7.9772e-05
6:137967214 A G 0.534660 3.8407e-05
6:137973832 T C 0.445635 4.7348e-05
6:137983981 C A 0.044830 1.1636e-04
6:137984201 C A 0.057524 -3.0598e-05
6:137989828 A G 0.194472 -4.9697e-06
6:137994980 T C 1.047469 2.4203e-05
6:138000176 T C 0.287898 -3.9467e-07
6:138002061 A G 0.358906 -1.2574e-05
6:138002637 T C 0.538993 2.2299e-05
6:138006504 A G 0.444905 5.4371e-05
6:138009208 A G 0.044447 4.4835e-05
6:138012035 T G 0.035947 -8.6582e-05
6:138017298 T G 1.961103 -3.4908e-05
6:138020210 T C 0.026664 -1.5010e-05
6:138022082 C T 0.058547 -9.7146e-05
6:138024039 T C 0.027501 -8.8950e-05
6:138027772 A G 1.801172 1.1102e-05
6:138033071 C T 0.024278 -5.6385e-05
6:138033618 A G 0.740596 -5.1338e-05
6:138033789 G A 0.194778 -1.0389e-05
6:138039984 A G 0.045814 -3.5174e-05
6:138059230 T A 0.027339 -4.5128e-05
6:138066984 A G 0.038913 7.8670e-05
6:138067890 C T 0.058748 -1.0758e-06
6:138072312 G A 0.041429 -1.9781e-05
6:138078785 T C 1.016115 -3.1831e-06
6:138082329 C T 0.043483 1.0368e-04
6:138087506 A G 0.058105 -8.7201e-05
6:138089530 C T 0.034064 -5.1614e-05
6:138091056 G A 0.241637 1.3236e-05
6:138092422 A C 0.043915 -2.0148e-05
6:138098853 C T 0.045700 1.6630e-05
6:138098933 C T 0.362249 -5.8279e-06
6:138101705 A C 0.042240 1.8970e-05
6:138106080 A G 0.022389 1.9845e-05
6:138109198 A C 1.748724 -1.0598e-04
6:138113689 C G 0.047985 -7.7812e-05
6:138119593 T C 1.747831 -1.5602e-04
6:138121506 T C 0.027907 3.2610e-05
6:138126734 A G 0.123605 2.1772e-05
6:138128750 T C 0.088512 -6.1298e-05
6:138132130 C T 0.059962 1.7150e-04
6:138132516 G T 0.062792 5.4559e-05
6:138138705 A G 0.170688 -3.1528e-05
6:138140946 C A 0.071621 -9.4141e-05
6:138142754 A G 1.748182 2.9611e-05
6:138150434 T C 0.347685 3.3639e-04
6:138150853 A G 0.099404 -6.2825e-05
6:138157037 A G 0.161096 3.0684e-05
6:138158316 C A 0.062572 -2.5292e-04
6:138166893 T C 0.145400 -2.7370e-05
6:138196066 G T 0.067804 1.8646e-04
6:138197329 T C 0.095876 -7.2989e-05
6:138199417 T G 1.350684 3.7310e-04
6:138223087 C T 0.040883 -3.4139e-05
6:138240225 T C 0.075165 1.2894e-05
6:138241185 G A 1.851861 1.3059e-05
6:138242998 G A 0.300057 -6.3614e-05
6:138243931 T G 0.137243 1.8709e-05
6:138244943 T C 1.207004 2.6369e-06
6:138247479 C G 0.042909 1.3390e-05
6:138249877 A G 0.081517 1.5638e-05
6:138252834 C T 0.066139 -1.1989e-05
6:138253577 C T 1.269446 -1.0400e-05
6:138254916 T C 0.036622 -5.8843e-05
6:138264707 G A 0.089940 -5.4939e-06
6:138266685 C T 0.245395 -5.9742e-05
6:138268261 C T 0.879826 1.0835e-04
6:138273051 A G 0.025927 -1.4924e-05
6:138279369 A G 0.279881 4.8306e-04
6:138283265 T C 0.511066 2.6794e-06
6:138285462 A G 0.386154 -8.1233e-06
6:138287723 A G 0.031224 -2.1430e-04
6:138290081 C T 0.723829 -2.4212e-05
6:138290146 T C 0.890368 3.4038e-05
6:138294602 T G 0.081955 3.0470e-05
6:138298368 A G 1.618939 5.4141e-05
6:138299093 C T 0.529846 1.3370e-05
6:138301512 A G 1.523783 -9.4013e-06
6:138303670 A G 0.035940 -2.5067e-05
6:138304291 A G 0.162434 -3.0130e-05
6:138304350 G A 0.049241 -1.9739e-05
6:138304835 A G 0.350691 1.6685e-04
6:138311218 C G 0.106922 7.7323e-07
6:138312040 C G 1.331927 4.7940e-05
6:138317003 A G 0.552115 2.6945e-05
6:138318199 C T 0.963738 1.8782e-05
6:138322513 C T 0.092377 2.3540e-05
6:138323272 T C 0.301342 -1.0103e-05
6:138326355 A G 0.250108 -3.2168e-05
6:138328499 C A 0.051095 1.5606e-05
6:138328878 G A 1.103737 3.5662e-05
6:138332533 T C 1.835599 4.1465e-05
6:138333084 A G 0.266674 -4.4765e-06
6:138333842 G A 0.189380 5.3156e-05
6:138333989 A G 0.022795 5.1721e-05
6:138335743 C G 0.120229 -7.1738e-05
6:138337772 T G 0.094081 3.2753e-05
6:138337903 T C 0.416664 1.9378e-06
6:138338207 G A 1.256164 7.9226e-06
6:138342997 T C 1.321875 -2.9621e-05
6:138344100 C T 0.142716 -3.1578e-05
6:138346440 A G 0.178364 2.8489e-05
6:138353188 A G 0.325529 3.9901e-05
6:138355717 G A 0.401048 -4.3222e-05
6:138357290 T C 0.182165 -5.3602e-05
6:138366236 A G 0.049436 -7.4249e-05
6:138366274 C A 1.459254 -4.8393e-06
6:138366505 A C 0.380996 5.4695e-05
6:138374293 A G 0.315932 -1.1091e-05
6:138374378 T C 0.025476 8.4055e-05
6:138386049 A G 0.072182 -4.4497e-05
6:138388934 T C 0.145338 -3.5440e-05
6:138389689 A G 0.030546 -6.1616e-05
6:138391562 A G 0.853065 -1.0165e-05
6:138408768 G A 0.324981 -1.6449e-06
6:138410348 G T 0.098853 9.3292e-06
6:138412888 A G 0.157724 -3.0601e-05
6:138413333 C G 1.080368 1.5979e-05
6:138413990 T C 0.132018 -5.2968e-05
6:138414334 G A 0.436976 1.6665e-05
6:138417118 G T 1.130041 -1.0234e-04
6:138417415 C T 0.971739 -9.5772e-06
6:138421231 C T 0.058050 8.7057e-05
6:138426274 A G 0.152755 -6.3619e-05
6:138428979 A G 0.060605 -1.8627e-06
6:138429600 A G 0.059284 2.6629e-05
6:138431353 C T 0.809585 -7.3147e-06
6:138435778 T C 0.142687 -9.2911e-06
6:138436280 A G 0.033753 -5.4232e-06
6:138436608 G A 0.459264 -2.7425e-07
6:138441386 G A 0.473682 1.2872e-06
6:138444360 A G 0.406456 -1.0250e-05
6:138448923 T C 0.239994 4.6785e-05
6:138450767 A C 0.062964 -7.2074e-05
6:138457735 A G 0.141317 4.3272e-05
6:138458420 T C 0.237089 7.6935e-06
6:138463769 G A 0.074996 1.1555e-04
6:138464711 G A 0.708824 -3.9270e-06
6:138466581 T G 0.024116 9.8987e-05
6:138466741 A G 0.241809 1.3559e-05
6:138466990 C T 0.097022 5.0492e-05
6:138476175 C T 0.187173 -8.6743e-06
6:138477031 C A 0.890333 -4.8443e-05
6:138477061 G C 0.243016 -4.3777e-05
6:138480663 G C 0.041529 1.1623e-05
6:138481591 T C 0.150246 2.7954e-05
6:138484125 G T 0.148857 -4.7145e-06
6:138487933 A G 0.101634 -3.7920e-05
6:138488960 C T 0.202726 7.8022e-05
6:138490036 C T 0.074331 1.5468e-04
6:138491807 A G 0.038261 1.9711e-05
6:138504631 A G 0.118902 9.2132e-06
6:138519929 G A 0.225784 2.3040e-05
6:138526089 A G 0.040244 2.4578e-05
6:138536701 G A 0.167088 2.4991e-05
6:138539315 G A 0.134050 -1.6384e-05
6:138548271 T C 0.033607 1.6694e-04
6:138556565 T C 0.020455 -8.9704e-05
6:138558718 G A 0.209448 2.8943e-05
6:138570785 T G 0.032376 2.0274e-04
6:138573589 A C 0.159211 -5.6995e-05
6:138576102 T C 0.032350 -1.5102e-05
6:138578252 T C 0.036677 2.2278e-05
6:138578618 T C 0.101517 -7.8151e-05
6:138583156 G A 0.260283 5.1010e-06
6:138594745 T C 0.022084 -2.0020e-06
6:138596496 G A 0.020247 -1.0477e-05
6:138599242 G A 0.115283 -1.5944e-05
6:138599285 G A 0.598186 -6.9310e-06
6:138600948 C G 0.099391 8.8524e-05
6:138601391 A G 0.097980 -9.7251e-06
6:138608212 T C 0.089638 -4.1700e-05
6:138614236 T C 0.092968 -1.1948e-05
6:138615148 A G 0.216063 -5.0173e-05
6:138616018 C T 0.123488 3.1278e-05
6:138620751 G A 0.080375 2.4936e-05
6:138625379 G C 0.026515 4.6776e-05
6:138631576 A G 0.102111 -4.8481e-06
6:138632141 G T 0.026485 -2.2610e-05
6:138634241 A C 0.024613 6.3130e-05
6:138638738 A G 0.021701 -5.1135e-06
6:138638815 G A 0.219345 2.1922e-05
6:138643235 C G 0.109807 -6.4000e-06
6:138654907 A G 0.115954 8.7905e-06
6:138657683 C A 0.114734 4.1843e-05
6:138661816 T C 0.053474 7.5039e-05
6:138669611 C T 0.184505 4.7734e-05
6:138670534 T C 0.027427 -7.5657e-05
6:138674754 C T 0.583794 9.1582e-06
6:138683219 A G 0.038267 7.8955e-05
6:138692199 G A 0.045256 8.7515e-05
6:138696398 G A 0.881559 1.4414e-05
6:138701225 G A 0.034106 1.0201e-04
6:138704539 C T 0.118905 2.8857e-05
6:138716301 G A 0.041617 -2.6583e-05
6:138720609 T C 0.030609 3.5087e-05
6:138722520 C A 0.111180 1.4030e-05
6:138725857 C A 0.109453 1.2875e-05
6:138732578 C A 0.035823 2.0684e-05
6:138734029 C A 0.032545 1.6048e-05
6:138734312 G A 0.114692 -3.8404e-05
6:138735398 T C 0.049507 -5.9638e-05
6:138747618 A C 0.105883 7.3885e-06
6:138754056 T C 0.020497 1.0105e-04
6:138754081 A G 0.021964 4.4406e-05
6:138756614 C G 1.471637 1.0833e-06
6:138756793 T A 0.207628 1.2541e-05
6:138765656 G A 0.076749 -1.0709e-05
6:138769686 C T 0.076989 -1.6656e-04
6:138772011 T C 0.031795 6.2877e-05
6:138782021 G A 0.399163 -1.0462e-05
6:138783360 A G 0.025184 2.0286e-05
6:138784953 C T 0.023782 -1.3104e-05
6:138791843 A G 0.039410 -1.4583e-05
6:138791872 C G 0.021172 4.5724e-05
6:138799574 G A 0.126935 1.8019e-05
6:138807577 C T 0.172966 2.2908e-05
6:138808835 C T 0.083354 -1.0396e-04
6:138811501 G C 0.021451 7.6409e-05
6:138812727 G A 0.123722 -3.3524e-05
6:138812819 T G 0.087408 7.0806e-05
6:138815916 A G 0.023662 6.2500e-05
6:138817584 T C 0.054519 7.9404e-05
6:138818186 A G 1.961145 3.9799e-05
6:138819510 T C 1.118811 2.5301e-05
6:138822472 C T 0.407280 1.1424e-07
6:138823991 A G 0.493241 1.4520e-05
6:138824122 C T 0.057554 -1.4938e-04
6:138825015 G T 0.261231 3.2877e-05
6:138826139 C T 0.926997 -6.3045e-06
6:138827576 C T 0.026648 -8.5582e-05
6:138829155 G A 0.106240 1.8483e-05
6:138829574 C G 0.180652 1.4434e-05
6:138839284 G T 0.024408 1.1069e-05
6:138841157 C T 0.617128 2.1627e-06
6:138856401 T G 0.032487 1.0374e-05
6:138857425 G A 0.029387 -3.2477e-06
6:138861255 A G 0.765348 -2.0078e-05
6:138872447 G A 0.049699 -1.5178e-05
6:138872645 T C 0.556036 -5.5202e-06
6:138874116 C T 0.038206 1.7071e-05
6:138874625 T C 0.059735 -3.4563e-05
6:138885346 G A 0.409062 -4.1749e-05
6:138898702 G C 0.155377 -3.3128e-05
6:138901408 C T 0.138811 -1.5837e-05
6:138905615 T G 0.389604 -1.1662e-04
6:138910585 G A 0.069550 1.7675e-05
6:138911847 C T 1.654808 -3.8249e-05
6:138914474 A G 0.523702 -3.7249e-04
6:138915437 T C 0.082004 3.8405e-05
6:138918043 T G 0.039984 2.7499e-05
6:138927053 A G 0.032211 -1.3952e-05
6:138929434 T C 0.410607 6.6398e-05
6:138933464 G T 0.111862 8.3400e-06
6:138935301 C T 0.485584 4.6114e-05
6:138961124 A G 0.398507 4.3581e-05
6:138961307 A G 0.109109 -2.0598e-06
6:138966514 A G 0.041588 -1.4056e-04
6:138970945 G A 0.024466 2.4628e-05
6:138971281 G C 0.168328 -1.0130e-05
6:138971643 C T 0.064775 -9.9038e-06
6:138972185 T C 0.141865 5.5672e-07
6:138986886 T C 0.084218 -6.5724e-05
6:138993785 A G 1.408621 -7.4674e-05
6:138996154 C T 0.967159 -1.5661e-05
6:139008552 A G 0.210046 -3.7741e-05
6:139019029 G A 0.404346 -6.6487e-05
6:139024757 A G 0.025901 6.1162e-05
6:139025468 T C 0.980964 -2.3439e-05
6:139035052 T C 0.065408 -3.1043e-05
6:139035790 G A 0.109067 1.8982e-05
6:139038844 T C 0.342583 -6.8574e-04
6:139039029 A G 0.583632 -9.9990e-05
6:139042933 G A 1.858855 -7.2228e-05
6:139047627 A G 0.041344 6.0226e-05
6:139058418 T C 1.288041 -1.8231e-05
6:139067372 G A 0.486113 -1.9596e-05
6:139067429 T C 0.116613 2.3130e-05
6:139079776 T C 1.050575 7.3907e-06
6:139087892 C T 0.468148 -3.3571e-05
6:139094937 T C 0.081949 3.7215e-05
6:139097232 T C 0.045859 -4.7827e-06
6:139099401 C T 0.383654 3.0195e-05
6:139102366 C T 0.065356 2.2683e-05
6:139118841 G C 0.050358 -5.2665e-05
6:139127111 T G 0.516273 -6.3216e-05
6:139131173 A C 0.057427 -1.6800e-05
6:139134112 T C 0.537295 4.7201e-05
6:139134558 T C 0.799481 -1.9878e-05
6:139138995 T C 0.049384 2.8314e-05
6:139147183 T G 0.111109 3.6431e-05
6:139151784 A G 0.520959 3.2350e-05
6:139152705 T C 0.140392 3.1923e-05
6:139154506 C T 0.047028 -1.2140e-04
6:139158129 A G 0.855204 -6.4364e-05
6:139164462 T C 0.060102 -1.2539e-04
6:139166277 T C 0.054136 4.4626e-05
6:139166887 T G 0.043779 -8.9043e-05
6:139173776 G A 1.064496 -1.4693e-05
6:139178664 T G 0.043428 3.6957e-05
6:139186457 T C 0.657875 9.2849e-05
6:139189712 C T 0.046577 3.5557e-05
6:139192374 A G 1.279362 1.1300e-04
6:139196524 A G 1.833305 -3.7671e-05
6:139196617 T C 0.064220 -1.4234e-04
6:139197609 A G 0.616316 -2.2804e-05
6:139201764 C T 0.857223 9.0968e-06
6:139207910 T C 1.304163 1.2048e-05
6:139208291 T C 0.027044 2.1555e-05
6:139220712 T C 0.387504 -3.0574e-05
6:139227806 C T 0.035155 -1.1789e-05
6:139244123 G A 0.332962 -4.0505e-05
6:139247022 C T 0.344761 -1.7541e-05
6:139251654 T G 0.042221 7.0615e-05
6:139258739 C T 0.033629 1.2470e-04
6:139259764 A G 0.035418 8.0198e-05
6:139269758 C T 0.046353 1.8867e-05
6:139290302 T C 0.050400 -3.6299e-05
6:139294201 G T 1.230530 -2.1848e-05
6:139301773 A C 0.039601 5.5255e-05
6:139302752 T C 0.033895 -1.9843e-05
6:139319717 C T 0.159360 -1.5510e-04
6:139324875 G A 0.094591 7.6550e-05
6:139328660 T C 0.482338 2.3040e-05
6:139330699 T C 0.038426 5.8313e-05
6:139335528 T C 0.090823 3.0853e-05
6:139335595 T C 0.414979 1.7531e-05
6:139341150 G A 0.795927 1.4471e-05
6:139343346 G A 0.924296 -1.0269e-05
6:139351479 G A 0.268411 1.1309e-05
6:139352800 G T 0.973434 -4.9022e-06
6:139354482 A G 1.854529 -8.9082e-06
6:139354738 T C 0.107081 1.8073e-04
6:139358158 G A 0.037832 -3.1819e-05
6:139361937 T C 0.742128 2.2296e-05
6:139362272 C A 0.032389 2.7709e-06
6:139367313 A G 0.756001 -3.4997e-05
6:139369594 T C 0.701053 9.7897e-06
6:139373687 C T 0.044675 6.0836e-05
6:139375875 G C 0.024518 -6.5718e-05
6:139376879 C A 1.866496 -5.4022e-05
6:139380556 T C 0.220649 -7.9734e-05
6:139386710 T C 1.483120 -2.6322e-05
6:139388312 T C 1.618848 -3.1921e-06
6:139400444 T C 0.046226 -2.7527e-05
6:139403783 G A 1.841809 -8.1577e-05
6:139416974 T C 1.237274 -9.7546e-05
6:139419411 G A 0.452542 2.1240e-06
6:139420878 T C 0.153933 8.2095e-05
6:139423100 A G 0.101813 1.7499e-04
6:139426909 C T 0.260559 4.1057e-05
6:139431395 T C 0.581295 4.5336e-05
6:139458954 A G 1.248339 1.6331e-05
6:139461813 T C 0.100229 -1.8384e-05
6:139482036 C T 1.147928 -2.1133e-05
6:139496471 C T 0.083231 -3.5006e-05
6:139506515 T C 1.333498 1.0064e-05
6:139507198 T C 0.039819 -1.9125e-05
6:139521459 T C 0.113251 -1.9914e-05
6:139522283 G A 0.090693 2.5715e-04
6:139528139 C G 0.382794 1.8776e-05
6:139529521 T C 0.117013 7.7771e-05
6:139538211 A C 0.210549 2.6641e-05
6:139540103 G A 1.563797 6.0459e-05
6:139552366 G A 1.490459 6.8621e-05
6:139553628 T C 1.371616 3.4319e-05
6:139554253 C G 0.071777 -2.8929e-05
6:139558112 T C 0.032230 -7.8949e-05
6:139560140 A C 0.037242 -4.2528e-05
6:139561124 C T 0.047125 5.6968e-05
6:139564988 T C 0.548289 2.0066e-05
6:139570296 C A 0.745705 1.9465e-05
6:139575064 G T 0.193288 3.6751e-06
6:139576736 T C 0.291686 1.9657e-05
6:139579400 A G 0.084902 -1.7274e-04
6:139579887 A G 0.070585 4.7974e-05
6:139581461 T C 0.099012 1.2471e-05
6:139583914 A C 0.035642 1.3281e-05
6:139591891 C T 0.221101 1.9092e-05
6:139591915 A G 0.043526 -5.6582e-05
6:139593772 C T 0.345929 3.3249e-05
6:139597597 A G 0.080011 1.1486e-05
6:139602317 C T 0.570048 1.7344e-05
6:139614981 A G 0.080151 -4.9356e-05
6:139616485 C G 0.574274 1.9715e-05
6:139619311 T C 1.319252 3.8718e-05
6:139619321 G T 0.178030 8.8432e-05
6:139620339 C T 0.029072 -4.8000e-05
6:139621090 T C 1.142735 4.7645e-07
6:139630138 G A 0.220477 9.5889e-05
6:139630458 C T 0.639618 -1.2788e-05
6:139632859 A G 0.859099 7.6842e-05
6:139637874 T C 1.790957 8.8044e-05
6:139638052 G A 0.314458 1.6861e-05
6:139639073 G A 0.045882 -3.6813e-05
6:139645295 C T 0.603450 5.4513e-05
6:139647813 A G 0.097613 1.1071e-04
6:139648282 G A 0.844665 -1.9523e-05
6:139648353 T C 1.718577 4.5313e-05
6:139648812 T C 0.605355 1.1142e-05
6:139651545 C T 1.416904 -1.6741e-05
6:139656078 G A 0.280170 -1.5631e-05
6:139658946 C T 0.071760 -5.5162e-05
6:139662346 A G 0.080177 5.4615e-06
6:139669746 C G 0.046083 -5.6232e-05
6:139671136 T C 0.575501 1.4093e-05
6:139672412 G A 0.767218 2.6021e-05
6:139672470 T C 1.341365 3.8639e-05
6:139680928 T C 0.074282 9.5111e-05
6:139688467 A G 0.796745 -6.8862e-05
6:139689848 G A 0.025885 1.8157e-05
6:139689963 C A 0.040663 -3.1421e-05
6:139693085 C A 0.059478 -2.3740e-05
6:139694042 A G 0.061189 -5.7776e-06
6:139695061 T G 0.390925 -4.7822e-05
6:139696837 A G 0.037826 -5.2482e-05
6:139700288 T G 0.438290 -8.1452e-05
6:139704543 G A 0.165728 2.2308e-05
6:139707585 C T 0.323433 1.9853e-05
6:139707899 T C 0.035401 4.0991e-06
6:139708049 G T 0.178224 3.6491e-05
6:139708902 C T 1.043123 -4.5619e-05
6:139714492 G A 0.531829 4.7108e-05
6:139715198 A C 0.375913 -1.5942e-04
6:139715589 C T 0.045398 -2.7181e-05
6:139716713 C A 0.026174 -1.4988e-04
6:139721842 A G 0.837956 -1.2877e-05
6:139721916 A C 0.054389 6.4384e-05
6:139722555 A G 0.382694 -1.3062e-04
6:139729678 G A 1.054081 -8.3178e-05
6:139733049 T G 0.163511 -1.3168e-05
6:139737920 A C 0.184008 -1.0776e-04
6:139740907 T C 0.380107 -1.1141e-04
6:139750321 C T 0.089664 -9.1858e-05
6:139752560 G C 0.033068 -2.3907e-05
6:139754787 G C 0.022837 3.0574e-05
6:139755638 A G 0.033457 2.0164e-05
6:139759781 C A 1.391204 -1.2848e-05
6:139759808 T C 0.167471 1.7073e-06
6:139760330 C T 0.529531 -6.2600e-05
6:139761815 C T 0.041133 -1.2563e-04
6:139764573 C T 0.066885 1.4594e-04
6:139765240 A C 0.199189 9.4008e-08
6:139768839 T C 0.083789 2.7743e-04
6:139780057 A C 0.200623 -3.3174e-05
6:139781227 T C 0.334803 2.0284e-05
6:139781494 G A 0.321596 2.2365e-05
6:139781667 G A 0.106763 -1.7604e-06
6:139786837 G A 0.033733 -3.0341e-06
6:139789685 C A 0.347471 3.7481e-05
6:139794850 C T 0.126636 2.3986e-04
6:139794956 A G 0.206151 1.0751e-05
6:139796329 A C 0.075129 -4.1514e-06
6:139800950 A C 0.096477 2.7992e-05
6:139802231 C G 1.716951 -5.2940e-05
6:139802926 C T 0.035311 -3.8848e-06
6:139806747 C A 0.645973 4.8300e-06
6:139809331 C A 1.198819 5.1363e-06
6:139819973 C T 0.990117 1.3903e-05
6:139820958 T C 0.352596 -8.3853e-05
6:139822389 A C 0.042860 3.5613e-05
6:139834012 G T 1.256648 -4.6572e-05
6:139835475 G A 0.077788 -9.5852e-05
6:139835689 T C 1.180629 -2.1739e-05
6:139836272 G A 0.399260 1.4741e-06
6:139838419 A C 1.044967 -3.2060e-05
6:139840693 C A 1.107554 -1.5475e-05
6:139853463 T G 0.731599 -2.3597e-05
6:139854972 C T 1.194210 -2.5170e-05
6:139860412 G T 0.696246 -9.4896e-07
6:139861705 C T 0.250988 2.8199e-05
6:139868379 C T 1.136055 1.7134e-05
6:139870700 A G 0.067405 7.9014e-06
6:139872970 A G 0.178318 5.2377e-05
6:139876608 A G 0.988841 2.3910e-05
6:139894702 A G 0.078904 5.0383e-05
6:139898448 T C 0.321187 -2.9070e-04
6:139898858 T C 0.131618 1.9410e-05
6:139899272 C T 0.397251 -2.9843e-05
6:139899693 G A 0.913400 -3.7266e-05
6:139900706 A G 0.318265 -2.8928e-05
6:139907278 G A 0.226615 4.3268e-05
6:139911322 T C 1.499774 1.9513e-06
6:139916131 T G 0.142696 2.9465e-06
6:139945700 A G 1.339830 -4.0656e-05
6:139949213 G T 0.064655 2.0848e-05
6:139950129 C T 0.126276 -3.4772e-05
6:139959892 T C 1.146987 -1.7121e-05
6:139963526 C T 0.129051 7.0947e-05
6:139964113 A G 0.025297 2.4314e-05
6:139965660 G A 0.812305 1.1929e-05
6:139967027 T C 0.363125 3.7252e-04
6:139972195 T C 0.029598 -3.4955e-05
6:139972521 T C 0.280241 -1.5304e-04
6:139976251 G A 0.042552 -2.8591e-05
6:139976629 A G 0.060248 5.4941e-05
6:139979348 A G 0.070667 6.9260e-05
6:139980642 T C 0.035570 3.3297e-05
6:139988450 G A 0.189013 2.4363e-05
6:140001648 A G 0.272789 9.5307e-06
6:140006094 T G 0.064461 9.4909e-05
6:140011970 G A 0.027342 8.8272e-06
6:140017022 A G 1.245262 -2.0163e-05
6:140021255 T C 0.051552 -1.5496e-04
6:140024345 C T 0.501641 3.5126e-05
6:140026048 T C 0.082724 -1.1013e-05
6:140035112 A G 0.036677 1.9780e-05
6:140055904 T C 0.081368 1.4275e-04
6:140058258 A C 0.376368 4.0242e-05
6:140060416 C T 0.051757 -3.8189e-05
6:140073614 G A 0.456830 2.9097e-05
6:140078092 A G 0.081020 7.5376e-06
6:140083416 T G 0.246310 -2.1796e-05
6:140095895 C T 0.096811 -1.7025e-05
6:140097111 T C 0.061455 1.1956e-05
6:140099836 A G 0.723316 1.0371e-05
6:140107444 A G 0.112469 5.3530e-05
6:140118907 T C 0.213132 -1.7191e-04
6:140120377 T G 0.154663 3.7322e-05
6:140144919 G A 0.216313 -1.5735e-04
6:140145298 C T 0.048414 2.9767e-05
6:140152003 T G 0.227384 1.1250e-05
6:140158506 C T 1.239189 -6.9373e-06
6:140158828 C T 0.608757 -1.9669e-05
6:140161215 A C 0.229436 2.8182e-05
6:140163298 A G 0.062659 -4.0564e-04
6:140163816 A G 0.101394 -1.2586e-06
6:140164286 G T 1.568941 7.6770e-06
6:140172490 A G 1.797131 3.5991e-05
6:140177592 G A 0.331693 1.5830e-06
6:140178239 A G 0.030643 1.0160e-04
6:140181559 T C 0.113984 3.8264e-05
6:140181718 G A 0.026764 -1.2269e-04
6:140192492 T C 1.152317 -2.8184e-06
6:140194296 A G 0.389221 1.8410e-05
6:140197462 T C 0.170022 5.5905e-05
6:140201178 A G 0.125010 -2.2587e-04
6:140204611 A C 0.162239 2.0297e-05
6:140213355 T C 0.107869 5.1551e-05
6:140214924 T C 0.066294 2.6012e-05
6:140217735 T C 0.068641 1.0510e-04
6:140230907 T G 0.111819 7.8231e-05
6:140235160 A G 1.284153 2.9954e-05
6:140236322 A C 0.096301 -4.1601e-06
6:140241272 A G 0.540781 -9.7871e-06
6:140248355 C T 0.071452 1.6014e-05
6:140249098 C T 0.116876 5.6718e-05
6:140251134 C T 0.030750 6.1725e-05
6:140253023 C T 0.109456 5.1986e-05
6:140258264 T A 0.023996 7.1367e-06
6:140263343 T C 1.477619 7.1388e-05
6:140265162 T C 0.409760 -1.1784e-04
6:140314606 A C 0.146354 3.9930e-05
6:140330218 A G 0.020322 -6.2307e-05
6:140330827 C A 0.102274 -1.1928e-05
6:140356144 G T 0.023305 6.3118e-06
6:140365271 T C 0.033727 7.5947e-05
6:140369781 T C 1.449689 1.7584e-05
6:140371060 T C 0.234308 3.6304e-05
6:140373746 A C 0.299550 5.6530e-05
6:140382413 A G 0.044402 -6.3079e-06
6:140383733 G T 1.368896 3.8220e-05
6:140400705 T C 0.108850 1.4886e-04
6:140407952 C A 0.096250 2.7213e-05
6:140431078 A G 0.396446 -1.1416e-04
6:140462920 C T 0.238858 -1.0471e-04
6:140464613 A C 0.027576 -1.2524e-04
6:140471158 C T 0.022117 2.7746e-05
6:140471380 T C 0.022746 -1.1633e-05
6:140489252 C T 0.301511 6.2028e-05
6:140531399 T C 0.043068 -5.0315e-06
6:140535667 T C 0.028196 -5.0138e-05
6:140536443 G A 0.072452 -1.2801e-04
6:140545157 G T 0.086081 -3.8309e-05
6:140561026 A C 0.396952 -1.0715e-04
6:140561339 T C 0.069063 -1.9159e-04
6:140571022 A C 0.030429 1.2249e-04
6:140573526 G A 0.505370 2.5952e-05
6:140576858 A G 0.119006 1.6174e-05
6:140578615 G C 0.035564 2.8472e-05
6:140596984 T C 0.108418 -1.8314e-04
6:140618628 C T 0.049533 -2.0504e-05
6:140637233 T C 0.048248 2.4109e-05
6:140658873 A C 0.509583 -4.5958e-05
6:140669773 G A 0.055898 4.9373e-05
6:140676823 T C 0.031325 4.6372e-05
6:140680670 A G 0.041266 -1.5384e-04
6:140688539 A C 0.069466 -1.1737e-05
6:140690085 T C 0.485341 -3.3020e-05
6:140702211 T G 0.500868 -4.7571e-05
6:140705319 T G 0.038118 -1.0813e-06
6:140706014 G T 0.025009 -5.2972e-05
6:140708840 A C 0.039501 4.7784e-06
6:140708938 G A 0.062390 4.3004e-06
6:140721928 C T 0.045122 -1.5806e-05
6:140736265 G A 0.049118 5.2895e-05
6:140751070 A G 0.155783 6.2210e-06
6:140751113 C T 0.066210 -2.5264e-05
6:140755588 G A 0.097908 2.7061e-05
6:140763908 C T 0.072887 6.4095e-06
6:140776369 A G 0.135296 4.4353e-06
6:140780824 G T 0.560619 8.2711e-07
6:140815862 A C 0.460601 -1.2043e-04
6:140852595 G A 0.060601 1.6309e-05
6:140859280 A G 1.916305 1.8718e-05
6:140866447 C T 0.147795 2.1263e-05
6:140886788 G A 1.953748 2.3183e-04
6:140890348 T C 0.055347 5.8248e-05
6:140893638 C T 1.521248 -1.3548e-06
6:140901139 T C 0.060975 -3.7806e-05
6:140936121 C T 0.458333 8.8421e-06
6:140941310 T C 0.054100 3.6471e-05
6:140954932 T C 1.145121 2.7153e-06
6:140955988 C T 0.223934 -2.6328e-06
6:140956864 T C 0.183366 -2.0305e-05
6:140956890 A G 0.081903 6.9691e-05
6:140960748 A C 1.146085 1.4018e-06
6:140963878 A G 0.076931 7.9669e-05
6:140989331 G A 0.041714 3.9498e-06
6:141005338 C A 0.068797 -1.1495e-04
6:141012567 T C 0.024067 -1.3554e-04
6:141016529 T C 0.218134 4.6623e-06
6:141042647 T G 0.037660 3.3431e-06
6:141051480 T G 0.184829 -3.1238e-05
6:141051626 G A 1.198312 -5.3550e-06
6:141054141 A C 0.074185 1.1479e-04
6:141058627 T C 0.580519 2.0974e-07
6:141061742 T C 0.399828 6.2144e-06
6:141061932 G A 1.953443 2.9126e-04
6:141062374 G T 0.087048 -1.1964e-04
6:141068479 A G 0.080251 1.6385e-05
6:141072208 A C 0.119794 1.6729e-05
6:141087211 T C 0.698113 -9.3320e-06
6:141094597 A G 0.082075 3.3879e-05
6:141112719 T G 0.126669 7.7764e-06
6:141126683 C T 0.114250 1.6616e-05
6:141133003 C T 1.241549 3.9940e-06
6:141149970 G C 0.073782 9.6101e-05
6:141150491 A G 0.271692 -7.9642e-05
6:141151470 G A 1.068463 1.6962e-05
6:141155114 A C 0.098376 1.3790e-05
6:141172935 T C 1.355764 -2.2275e-05
6:141187255 C T 0.685493 8.6034e-06
6:141200608 G A 0.232519 -1.1662e-04
6:141214296 G A 0.192080 1.4141e-05
6:141219442 A C 0.485496 8.6809e-06
6:141222224 C T 0.576640 -4.8170e-06
6:141222516 C T 0.143673 7.5473e-05
6:141230113 T C 0.402369 3.3874e-05
6:141233620 A G 0.598562 -1.2329e-05
6:141247108 G A 0.042000 1.0971e-04
6:141250549 T C 0.043600 -1.3398e-05
6:141259076 C T 0.092316 -4.0038e-05
6:141259938 T G 0.100047 -8.9716e-05
6:141261069 G A 0.036359 1.7217e-04
6:141277505 C A 0.196946 6.1997e-05
6:141301098 C T 0.038235 7.9107e-05
6:141305547 C G 1.955014 6.8174e-05
6:141312506 C A 0.044772 -3.4744e-05
6:141315220 G A 0.081881 3.9680e-04
6:141319683 T C 0.114617 5.9352e-07
6:141320046 T G 1.386744 -3.0138e-05
6:141321615 A G 0.052055 -4.4782e-05
6:141326877 A G 0.037388 -2.4093e-05
6:141327566 C T 0.127857 1.4649e-05
6:141338767 C T 0.573748 -1.1865e-05
6:141354226 A G 0.081563 1.0070e-05
6:141354371 A G 0.175641 3.6214e-05
6:141357894 T G 0.073977 -1.9714e-06
6:141378728 C T 0.323407 -5.0474e-05
6:141383177 T C 0.037709 -6.4736e-05
6:141389153 C T 0.029540 -3.8249e-05
6:141389559 T C 1.478735 -2.3002e-04
6:141391074 T C 0.049848 -7.0435e-05
6:141427124 A G 0.128324 2.9744e-05
6:141440293 G T 1.267586 -3.3496e-05
6:141449641 G A 0.051896 -4.0885e-05
6:141453145 C T 0.617141 -6.4102e-06
6:141454143 G A 0.049053 -8.8024e-07
6:141457362 C T 0.120096 1.3240e-03
6:141479970 C T 1.339038 2.2666e-04
6:141494388 T C 0.735095 1.4052e-05
6:141495465 A G 0.285386 7.1909e-06
6:141501357 T G 0.047362 -1.5972e-05
6:141518945 T C 0.533891 2.5755e-04
6:141543032 A G 0.112822 -3.2928e-05
6:141547588 T C 0.060962 -6.6417e-05
6:141553150 G A 0.057184 -5.3346e-07
6:141576305 G A 0.042883 -7.7727e-05
6:141580707 T G 0.044535 -3.9745e-05
6:141591793 T G 0.079041 3.3024e-06
6:141602993 T C 0.187478 6.7245e-05
6:141612410 G A 0.022191 9.6080e-06
6:141614184 T C 0.046583 7.5356e-05
6:141647675 T C 0.066032 -3.9464e-05
6:141662952 T C 0.084058 9.1024e-04
6:141674279 T C 0.032905 8.6987e-05
6:141675963 C T 0.135582 -1.1678e-04
6:141680888 A G 0.085376 -1.0051e-04
6:141696465 T C 0.809802 -2.0097e-05
6:141705482 A G 0.745134 -1.7695e-07
6:141709422 G T 1.559775 2.6816e-05
6:141726719 G A 0.036658 5.5177e-05
6:141727767 C T 0.673276 6.6404e-06
6:141748163 T C 1.906724 1.9709e-06
6:141749079 T C 0.392502 4.8420e-05
6:141764804 G A 1.082854 5.7984e-05
6:141766970 T C 0.053935 -1.2586e-05
6:141768914 C A 1.924254 1.0779e-05
6:141793547 T C 0.049121 -1.1540e-04
6:141817808 T C 0.148448 -3.6673e-06
6:141820659 A G 0.269985 5.5574e-05
6:141825220 T G 0.101842 3.8020e-05
6:141834147 C T 0.043837 -1.1321e-04
6:141847807 G A 0.100531 7.2361e-05
6:141849049 C T 0.550444 1.3011e-05
6:141855647 G C 1.954871 -9.3243e-05
6:141880882 C T 0.024535 3.1135e-05
6:141944180 A G 0.025557 -8.8700e-05
6:141944588 G A 0.128444 -4.4719e-05
6:141949380 T C 0.026670 2.5873e-05
6:141968455 A C 0.042360 -9.1217e-05
6:142016195 G A 0.529421 -3.3326e-05
6:142022151 T C 0.035100 2.6809e-05
6:142025150 G A 0.029825 7.2199e-05
6:142027189 A G 0.042185 -1.1414e-04
6:142027355 A C 0.554290 1.8073e-06
6:142037511 T C 0.523079 1.7850e-05
6:142042031 A G 0.086207 -9.2443e-07
6:142056254 T G 0.281712 -2.3995e-05
6:142065789 C T 0.162580 3.1179e-05
6:142074024 G A 0.101167 2.1485e-05
6:142074315 T G 0.150389 -1.5715e-05
6:142074954 C T 0.107788 -1.9582e-05
6:142083423 A G 0.506259 2.4729e-05
6:142099500 G A 0.024811 3.1974e-06
6:142119463 T C 0.067638 9.9089e-05
6:142124062 A G 0.031201 -3.6963e-05
6:142125281 T G 0.435265 -6.1051e-05
6:142126300 T C 0.026213 2.6813e-05
6:142127809 C T 1.882156 9.1913e-06
6:142128435 G A 0.144465 -2.5236e-05
6:142131691 A C 0.035067 -3.3072e-05
6:142161916 A G 0.460196 -8.6822e-05
6:142174821 A G 0.851838 1.6150e-04
6:142177136 C G 0.037946 -3.7761e-06
6:142191527 T G 0.174092 1.2362e-05
6:142195879 A C 0.192149 4.1602e-05
6:142202594 A G 0.034032 -4.3961e-05
6:142234189 C A 0.151690 1.7067e-05
6:142245981 C T 0.522245 8.1236e-05
6:142247600 A C 0.343595 6.2340e-05
6:142260262 T C 1.073143 2.9172e-05
6:142268774 C A 0.124942 3.7738e-05
6:142274618 A C 0.083283 4.1009e-06
6:142276494 A G 0.513322 -1.2063e-05
6:142278707 C T 0.053620 -9.9036e-06
6:142279673 C A 0.044791 3.1888e-05
6:142287111 A C 0.738756 7.2871e-05
6:142301831 G A 0.702241 5.4827e-06
6:142306361 T C 1.957477 -7.6687e-06
6:142307100 G T 0.033610 -1.6633e-04
6:142307735 T C 0.184495 9.1225e-05
6:142313437 C T 0.122027 4.1087e-05
6:142328285 G A 1.918548 -6.9137e-05
6:142330999 G A 0.614859 -1.2423e-05
6:142332081 G T 0.434778 -5.3023e-05
6:142336801 A G 0.399062 -2.2140e-05
6:142345692 C G 0.405696 -2.4576e-05
6:142355079 C T 0.176546 3.9288e-05
6:142355290 T G 0.466249 -4.1687e-05
6:142361029 T G 0.116484 -1.4711e-04
6:142361852 T C 0.115033 -6.6300e-05
6:142379132 A G 0.058303 8.0158e-06
6:142391059 T G 0.093231 -1.9278e-05
6:142395799 A G 0.110479 1.7010e-05
6:142400020 T G 0.067171 -2.5967e-05
6:142410112 A G 0.879024 -6.1311e-05
6:142413993 A G 0.021097 -1.3297e-04
6:142418713 A G 0.052065 1.2153e-05
6:142419667 A G 0.164605 4.1110e-05
6:142432422 C T 0.151203 8.9235e-05
6:142433051 C T 0.041523 -6.6413e-05
6:142434511 T C 0.129126 1.8893e-05
6:142438579 G A 0.039215 -6.7830e-05
6:142439814 A C 0.905730 4.6706e-05
6:142452712 G C 0.108772 -5.6168e-05
6:142455731 A C 0.453711 2.3355e-05
6:142456041 G C 0.039228 1.5048e-06
6:142484818 A G 0.111462 5.9662e-05
6:142520393 C T 1.028897 2.9759e-05
6:142521244 A C 0.070456 2.0000e-05
6:142524070 T C 0.047820 -8.3284e-05
6:142541994 C A 1.897970 1.0114e-04
6:142543600 G A 0.022341 1.0994e-05
6:142560307 C T 0.554731 1.5078e-06
6:142561251 T G 1.536296 4.4797e-05
6:142567840 A C 0.076340 -7.2402e-06
6:142568452 T C 0.304448 -1.6291e-05
6:142570211 G A 1.797063 1.1223e-05
6:142570474 T C 0.413119 6.2229e-05
6:142581122 A G 0.071306 5.3609e-05
6:142590441 A C 1.868907 4.5012e-05
6:142600250 C T 0.885146 -2.2208e-05
6:142606915 G T 0.311495 -4.9565e-06
6:142612594 T C 0.034814 1.6088e-05
6:142615415 C T 0.023168 -8.3507e-05
6:142624329 A G 0.089966 -9.8423e-05
6:142627278 T C 0.124426 -3.6583e-05
6:142634047 T G 0.157461 -4.6970e-05
6:142637621 G A 0.025979 5.4681e-05
6:142641606 C T 0.310352 9.1146e-05
6:142644384 T A 0.024989 5.5609e-05
6:142644587 G T 0.024788 4.0483e-05
6:142646596 A G 0.026456 4.1327e-05
6:142647378 T C 0.063010 5.8758e-05
6:142651188 A C 0.031302 -8.7972e-05
6:142651678 T A 0.027754 4.7295e-05
6:142654042 T C 0.098492 2.1094e-05
6:142666356 T C 0.065824 4.3382e-05
6:142670353 A G 0.114750 -1.4319e-04
6:142677214 G A 0.051341 5.8441e-05
6:142677878 G A 0.060300 8.8603e-05
6:142679572 A G 0.568003 5.7841e-06
6:142680533 G A 0.157961 1.2040e-05
6:142682079 A G 0.025145 5.0924e-05
6:142688969 G A 0.055126 -7.5796e-05
6:142691549 C A 0.382220 5.6685e-05
6:142697372 C G 0.025421 5.4593e-05
6:142697654 G A 0.025749 3.8183e-05
6:142698253 G A 0.060832 1.0724e-04
6:142708664 A G 0.026427 5.9376e-05
6:142709588 G A 0.026067 4.6742e-05
6:142718063 T C 0.025752 4.8265e-05
6:142719728 A G 0.163502 -2.2486e-04
6:142721816 A G 0.024778 5.6710e-05
6:142725182 C G 0.058122 -1.0466e-04
6:142732972 A G 0.026180 6.0543e-05
6:142740845 C T 0.035502 -6.7323e-05
6:142741617 A G 0.023931 -1.7439e-05
6:142745978 T C 0.043220 -3.2104e-05
6:142752518 T C 0.024622 4.6199e-05
6:142753338 A G 0.383278 4.4090e-05
6:142753975 T C 0.024875 5.2762e-05
6:142757338 A G 0.049001 7.3449e-05
6:142777064 G A 0.574654 3.0538e-06
6:142778364 G C 0.072461 1.5467e-05
6:142778611 A T 0.071293 1.0902e-05
6:142778663 T C 0.054496 5.4437e-05
6:142779395 G A 0.076483 -3.9353e-06
6:142782164 G T 0.025304 -1.4210e-05
6:142797289 A G 0.585644 5.0084e-06
6:142816909 T G 0.022876 -2.1373e-05
6:142830668 T C 0.024541 4.7500e-05
6:142842360 A C 0.372463 7.3008e-05
6:142846769 T C 0.042756 -6.2019e-05
6:142852897 A G 0.036956 -1.6152e-05
6:142853144 G A 0.581593 1.3613e-06
6:142854024 G A 0.205735 -9.7405e-05
6:142869350 G A 0.178468 3.9567e-05
6:142869437 A G 0.054636 -2.3041e-05
6:142873390 G A 0.029384 -3.1910e-05
6:142875529 A G 0.061906 6.5458e-05
6:142877015 C G 0.087908 6.0034e-05
6:142883247 T C 0.046800 5.6576e-05
6:142885219 T G 0.062133 -5.0245e-05
6:142886037 T C 0.062000 5.9801e-05
6:142891399 G A 0.063630 6.2691e-05
6:142896371 C T 0.074841 2.1891e-05
6:142906964 T G 0.088012 5.9670e-05
6:142909049 T G 0.837187 6.2989e-05
6:142911971 G T 0.074519 3.0476e-05
6:142913335 A G 0.102128 -1.8717e-04
6:142914317 T C 0.074578 2.6733e-05
6:142915372 G T 0.023730 -2.4987e-05
6:142919081 G A 0.074396 3.0632e-05
6:142919461 T C 0.066804 2.9932e-06
6:142921976 G A 0.074299 3.2047e-05
6:142927252 G A 0.395547 1.7981e-05
6:142928331 A G 0.048456 -6.2584e-05
6:142928350 G A 0.049086 -5.4568e-05
6:142929965 G T 0.049962 -7.9425e-05
6:142932504 T C 0.075860 3.7870e-05
6:142936702 C T 0.050494 -4.3450e-05
6:142937069 G A 0.049446 -5.5407e-05
6:142937358 T C 0.049215 -5.3303e-05
6:142938389 A G 0.048839 -7.2703e-05
6:142940262 A C 0.048913 -7.4291e-05
6:142941867 G A 0.051065 -7.3835e-05
6:142942217 C T 0.049128 -6.5032e-05
6:142943613 C T 0.049261 -7.5508e-05
6:142944380 C G 0.093708 -5.1593e-06
6:142946384 T C 0.076674 5.3235e-05
6:142946986 C G 0.047933 -6.4447e-05
6:142950569 G A 0.057869 -3.2999e-05
6:142951546 G C 0.078453 4.5261e-05
6:142954209 A G 0.057833 -3.6558e-05
6:142954284 A C 0.052347 3.3564e-06
6:142958516 A T 0.077843 5.2027e-05
6:142962694 G A 0.028124 -7.2158e-05
6:142963633 A G 0.070413 2.6179e-05
6:142965187 C T 0.711404 1.8105e-05
6:142965507 T A 0.077934 5.1407e-05
6:142966006 G A 0.048388 -7.5580e-05
6:142968249 T C 0.061653 8.4212e-06
6:142969352 T G 0.136455 -7.7887e-06
6:142975001 A G 0.297626 4.7226e-06
6:142986080 T C 0.091053 -1.7433e-04
6:142999869 T C 0.075626 -2.8845e-05
6:143001607 T C 0.041464 -1.6398e-05
6:143001765 G T 0.287752 5.4990e-05
6:143005980 G A 0.024888 -4.4015e-05
6:143007481 A G 0.030419 -2.5435e-06
6:143008615 A C 0.103965 5.1203e-05
6:143016691 G T 1.951171 -3.4639e-06
6:143020752 A G 0.313893 1.4232e-04
6:143031228 A G 1.801133 9.1925e-06
6:143031271 G A 0.244204 3.0879e-05
6:143031464 A G 0.293848 4.6606e-05
6:143031681 T C 0.882686 -1.2033e-04
6:143033056 C T 0.431549 1.9237e-04
6:143033429 T C 1.864805 3.0465e-05
6:143035667 C A 0.088271 3.5015e-06
6:143041741 G T 0.127522 5.9254e-05
6:143042753 C A 0.029601 -6.3722e-05
6:143042815 T G 0.198806 1.5328e-05
6:143043853 C T 0.031597 -2.4882e-05
6:143043970 T C 0.065305 -2.0391e-05
6:143044550 A G 1.841169 -1.5756e-04
6:143052398 T C 0.578919 1.9907e-05
6:143057916 T C 0.036729 5.2080e-05
6:143059208 C T 0.020766 -3.7190e-05
6:143062584 G T 1.240092 1.5479e-04
6:143065213 T C 0.057719 -3.7795e-05
6:143066785 C A 0.024940 1.1299e-04
6:143070505 T C 0.102361 -3.4890e-05
6:143077771 T C 0.036424 -2.8158e-05
6:143078228 A C 0.532495 -1.5908e-05
6:143081847 G A 1.373836 8.6503e-05
6:143083179 G A 0.380360 6.5388e-06
6:143088126 A G 0.155832 7.9813e-05
6:143091263 G A 1.940749 6.6793e-05
6:143091769 A G 0.351190 7.0414e-06
6:143092151 C T 0.052980 -4.8262e-05
6:143092754 A G 0.034889 -6.0195e-05
6:143098876 C T 1.377822 -2.5649e-05
6:143101562 A G 1.607124 -1.4047e-05
6:143107963 G A 0.301115 -3.6418e-05
6:143109149 A G 1.247128 -2.4033e-05
6:143115851 G A 0.144173 -1.1207e-04
6:143117026 C T 0.338814 -6.5612e-05
6:143120108 A G 0.124020 -4.1989e-05
6:143122866 C T 0.186014 -6.1839e-05
6:143128291 A G 0.105260 1.2119e-05
6:143136296 G A 0.312277 -1.4274e-05
6:143141692 G A 0.076045 -1.1324e-04
6:143149185 C T 0.066551 1.6927e-06
6:143161092 C T 0.582505 -5.2512e-06
6:143164041 A G 0.182960 -2.6189e-05
6:143167005 T G 0.069323 1.2676e-04
6:143172697 T C 0.058550 -4.8299e-05
6:143176781 A G 0.077840 5.9370e-05
6:143178233 A C 0.020938 4.0863e-05
6:143179264 T C 0.070222 1.0813e-04
6:143184898 C T 0.375420 -4.7086e-05
6:143188033 A G 0.603359 2.9312e-05
6:143188247 A G 0.604297 2.6238e-05
6:143194088 C T 0.068187 5.7572e-06
6:143197351 C G 0.158948 -1.0885e-04
6:143205435 T C 0.302683 6.5736e-05
6:143209237 A T 0.711939 7.6517e-06
6:143213699 A G 0.124822 -7.9183e-06
6:143214829 C T 0.473993 2.0261e-05
6:143217593 A G 0.020620 5.2090e-05
6:143220829 G A 0.030513 -1.1516e-05
6:143222368 A C 0.033986 -3.4781e-05
6:143224345 C T 0.054519 -6.8338e-05
6:143228163 A G 1.114552 -5.2291e-05
6:143230608 A G 0.041984 -4.3021e-05
6:143232380 A G 0.262757 -8.8219e-04
6:143234506 G A 0.187942 -1.2387e-05
6:143235478 T C 0.021347 8.5500e-06
6:143250403 T C 1.906071 1.4426e-05
6:143252002 A C 0.104779 -8.9389e-05
6:143252487 C A 1.318201 -9.0350e-05
6:143260600 A G 0.410318 -6.1181e-05
6:143270247 G A 1.819465 -4.3008e-05
6:143272285 C T 0.094948 5.1185e-05
6:143277615 T C 1.154420 -1.5368e-04
6:143281740 G A 0.150136 -7.2840e-05
6:143285023 C T 0.067849 -6.8347e-06
6:143286922 T C 0.977468 -4.2817e-05
6:143292031 T C 1.096019 -1.5550e-05
6:143295084 A C 0.271147 -4.8150e-05
6:143297507 G T 0.306879 2.5320e-05
6:143305594 A C 0.152716 5.1936e-05
6:143312083 C T 0.968912 -2.3758e-06
6:143312232 T C 0.542651 -5.1663e-06
6:143322667 T C 0.079820 2.3547e-05
6:143332403 T G 0.120635 5.4955e-06
6:143333813 G A 0.191305 3.4248e-05
6:143340590 C T 0.311829 1.2107e-05
6:143341968 T C 0.469732 2.9027e-05
6:143343666 A C 0.110346 2.2006e-05
6:143345696 A G 1.204210 6.1025e-05
6:143361775 C T 1.762570 9.4189e-05
6:143361908 G A 0.033032 4.5547e-05
6:143375040 A G 0.130424 -1.6184e-04
6:143375887 C T 0.202769 -3.6759e-06
6:143381469 A C 0.065061 -1.0265e-04
6:143384304 G T 0.061611 -8.6072e-05
6:143392635 T C 0.355523 4.0693e-06
6:143392761 A G 0.061494 -4.9973e-06
6:143395032 C A 0.110304 -6.6990e-05
6:143400624 A G 0.196378 1.6539e-05
6:143403881 A G 0.034217 -2.3690e-04
6:143411259 T G 0.042175 -3.0970e-05
6:143419907 T C 0.081180 -2.0717e-04
6:143426755 G A 0.026550 2.7858e-05
6:143447597 A G 0.025859 -4.7024e-05
6:143461992 A G 0.029147 3.6744e-05
6:143463622 T G 0.022821 -9.6566e-07
6:143471523 G T 0.040952 -2.2376e-04
6:143474009 A G 0.034015 6.3878e-05
6:143477339 G T 0.086285 -2.5437e-05
6:143477980 C T 0.040591 -1.0315e-04
6:143481743 C T 0.987738 2.7349e-05
6:143487277 G T 0.439355 -3.8066e-05
6:143489182 A G 0.029621 3.4716e-05
6:143510857 G T 0.061478 -2.3309e-05
6:143514381 C T 0.354134 -6.0129e-06
6:143518336 G A 0.377458 9.3681e-05
6:143528263 A G 0.663448 3.1357e-05
6:143539806 C A 0.834360 -2.2827e-05
6:143544740 A G 0.193843 1.3358e-05
6:143557508 C T 0.065473 3.4099e-06
6:143557754 T C 0.061588 3.3341e-04
6:143560996 A G 0.081803 -1.4013e-05
6:143564590 T C 0.039293 -1.9281e-05
6:143565199 T C 0.164316 2.5662e-05
6:143567249 A G 0.103945 -8.9668e-07
6:143567731 T C 0.856450 -3.8534e-04
6:143568188 A G 0.031458 4.5129e-05
6:143579199 T C 0.054792 2.5815e-06
6:143580001 A G 0.037820 -4.6319e-05
6:143581036 G A 0.214590 -5.1074e-06
6:143589803 G T 0.025310 1.1086e-04
6:143589920 C T 0.265318 -1.6179e-04
6:143594567 G A 0.864730 -1.1463e-04
6:143609638 A G 0.117636 -6.0696e-05
6:143617470 C T 0.051283 5.4667e-05
6:143617983 C T 0.525273 -1.5442e-05
6:143644803 C T 0.023483 8.8208e-05
6:143662887 G A 0.037839 -1.0326e-04
6:143666489 G A 0.032766 2.0608e-05
6:143690019 T G 0.098642 -4.2195e-05
6:143691574 T G 0.819277 -2.2262e-05
6:143701797 G A 0.038732 -5.5669e-05
6:143702013 G A 0.043302 -1.5444e-04
6:143703756 G A 1.674714 2.2387e-05
6:143714240 C T 1.319262 4.6844e-05
6:143715468 A G 0.026700 2.0631e-04
6:143716837 C T 0.040909 5.5413e-05
6:143721486 G A 0.818374 -3.6985e-05
6:143721573 C T 0.246132 -3.9334e-05
6:143721737 G A 0.755916 -2.2436e-06
6:143722679 C T 0.097853 8.8550e-06
6:143725397 C A 0.318473 3.6877e-06
6:143725635 C A 0.519061 1.6267e-05
6:143725775 C T 0.122537 4.5240e-05
6:143726634 C T 0.158675 7.0795e-05
6:143727174 G A 0.469261 3.7301e-05
6:143727723 G A 0.188620 -1.9518e-05
6:143727962 A G 1.821873 2.7732e-04
6:143733856 C T 0.042409 -1.4859e-04
6:143733871 A C 0.060900 1.8961e-05
6:143745045 C T 0.045557 2.7830e-05
6:143748722 C T 1.000010 4.9836e-05
6:143762746 T C 0.577387 1.2444e-05
6:143772311 T C 0.423532 3.8056e-05
6:143785485 G A 0.236907 5.4345e-05
6:143793879 A G 0.048037 1.1326e-05
6:143815303 T G 0.117675 -2.0163e-05
6:143816859 T C 0.681115 9.2172e-06
6:143823112 A G 0.434668 7.1575e-05
6:143823157 C T 0.437089 7.3170e-05
6:143823527 G T 0.023496 -4.0788e-05
6:143825104 T G 0.525318 5.8630e-05
6:143827102 C T 0.418868 6.1135e-05
6:143834441 C T 0.041997 4.1645e-05
6:143834669 T C 0.282945 -6.5356e-05
6:143837161 T G 0.724419 3.0183e-05
6:143838433 A G 1.629676 -9.3915e-06
6:143843362 C T 0.201315 4.8615e-05
6:143844825 C T 0.824077 2.0172e-04
6:143853352 A G 0.036365 3.7545e-05
6:143858683 G A 0.403019 1.0931e-04
6:143860599 A C 0.221467 9.9186e-06
6:143865741 A G 0.033081 -7.5977e-06
6:143868683 A G 0.075061 4.7742e-05
6:143872763 A G 0.028384 -1.6776e-04
6:143876563 G C 0.035560 9.4918e-05
6:143882549 A G 0.077707 -1.5616e-06
6:143887165 A G 1.308966 1.7204e-06
6:143892174 A G 1.444025 3.7387e-07
6:143898543 G A 0.487869 -4.0390e-06
6:143898845 A G 1.316964 -6.1133e-06
6:143899056 A G 0.822837 4.6574e-06
6:143902661 T C 0.112436 -2.5865e-05
6:143905897 A G 0.494088 -6.1388e-06
6:143909411 G A 1.491287 -6.8356e-05
6:143913165 A G 0.885866 -3.2859e-05
6:143921181 A C 0.178870 -1.1786e-04
6:143929450 A G 0.055947 -7.2170e-05
6:143939548 C T 1.677122 8.7884e-07
6:143939639 A G 1.521187 2.3446e-05
6:143943314 C T 1.222019 4.3903e-05
6:143947136 A G 0.090397 -2.0197e-05
6:143961577 G A 0.628430 1.9817e-05
6:143981043 C A 0.020312 -7.3331e-06
6:143985106 C T 0.333287 -1.6533e-05
6:144005970 G A 0.041893 6.9485e-05
6:144011765 A G 0.025557 1.6008e-06
6:144012742 G A 0.063438 -3.2183e-05
6:144012842 G A 0.949629 -1.2852e-06
6:144013059 T C 1.838329 9.2434e-05
6:144019077 A G 0.462581 -3.1349e-05
6:144027987 C T 0.027268 2.6575e-05
6:144030149 C T 0.380194 -2.9351e-05
6:144030748 T G 0.047330 8.6605e-05
6:144031193 G T 1.142800 3.3872e-05
6:144034269 T C 0.255775 -1.5661e-05
6:144034840 C T 0.054441 -4.1810e-05
6:144034848 C T 1.232555 1.7525e-05
6:144036993 G A 0.509492 3.3001e-05
6:144038594 C T 0.036154 1.4742e-05
6:144041537 T C 1.094542 2.3184e-05
6:144047881 C T 0.703507 3.9446e-05
6:144048299 A C 0.122764 -5.8601e-06
6:144056863 T C 0.505643 1.4679e-05
6:144057385 C T 0.291705 1.3126e-05
6:144064310 T C 0.098713 -1.0911e-04
6:144065262 C T 0.957412 4.2637e-05
6:144065508 T C 0.074435 3.9089e-05
6:144072118 C T 0.781551 3.2074e-05
6:144072670 T G 0.032256 -1.1140e-05
6:144079854 G A 1.323670 1.1831e-04
6:144081609 T C 0.292251 4.1136e-05
6:144083053 G A 0.178890 -1.3326e-04
6:144083385 A G 0.139230 3.3302e-05
6:144090172 A C 0.071040 -6.0760e-05
6:144091132 G A 0.038826 2.2743e-05
6:144096896 T C 0.147851 -2.9124e-05
6:144098290 T C 0.053412 -4.1948e-05
6:144100865 G A 1.370509 5.2076e-05
6:144101387 G A 0.605362 4.9542e-05
6:144104039 T A 0.257645 -2.4759e-05
6:144112350 C T 0.039832 2.7286e-06
6:144117122 G T 0.030322 2.5214e-05
6:144125035 A G 0.657330 -5.9202e-06
6:144126211 T C 1.261715 -4.5514e-06
6:144133213 T G 0.257320 -2.0559e-05
6:144133948 G T 0.730554 9.6174e-06
6:144136099 C T 0.579253 1.3810e-06
6:144142629 C A 1.979919 2.6165e-05
6:144145797 C A 0.480826 3.2487e-05
6:144146512 C G 0.060741 -4.7641e-05
6:144150831 C T 0.329950 4.2661e-05
6:144154978 A G 0.106081 1.1274e-05
6:144179827 T G 0.063821 5.6960e-06
6:144179993 G A 0.036537 4.2627e-05
6:144185414 T C 1.255830 -7.0964e-07
6:144187313 T C 0.076061 7.3096e-05
6:144188805 G A 0.511849 5.2151e-05
6:144205695 G C 0.097924 -9.5220e-05
6:144207531 C A 0.356961 2.5274e-05
6:144216973 A G 0.115055 -4.3122e-06
6:144227228 C G 0.127766 -1.8265e-05
6:144240484 T C 0.209409 -9.4654e-06
6:144243285 A G 0.172710 1.0152e-05
6:144257270 T C 1.160795 1.1115e-05
6:144257639 C A 0.078856 6.4027e-06
6:144265966 G A 0.077022 -7.4514e-05
6:144267126 C A 0.069936 7.0918e-05
6:144267183 A G 1.072147 3.5162e-05
6:144268094 C A 0.911547 1.3340e-05
6:144268954 T G 0.873523 -7.2355e-06
6:144270001 T C 1.598082 -7.4534e-05
6:144270816 A G 0.118256 -4.4388e-05
6:144272474 C T 1.183736 -3.5065e-05
6:144274210 C T 0.343018 -3.6567e-05
6:144277758 A G 0.021714 8.5550e-06
6:144278262 C T 1.395544 3.5874e-06
6:144281385 G A 0.362103 -3.1684e-05
6:144286687 A C 0.071585 3.0884e-05
6:144288923 A G 0.079823 2.8791e-06
6:144289690 A G 0.928730 6.6654e-05
6:144291150 T G 0.273838 -6.8106e-06
6:144292493 G A 0.092705 1.6928e-05
6:144301219 G T 0.066100 4.2351e-05
6:144323292 A C 0.046450 5.1579e-05
6:144324214 C G 0.038550 -3.4610e-06
6:144328671 T C 0.090144 -2.4026e-04
6:144328705 A G 0.030614 7.1828e-05
6:144334264 G A 0.507989 -8.1175e-05
6:144334593 T C 0.036401 -8.7166e-05
6:144344129 C T 0.065746 -4.4123e-05
6:144344161 A T 0.701793 -1.0594e-05
6:144368546 A G 0.411477 -2.7133e-05
6:144372182 C T 0.092854 1.4146e-05
6:144376152 G C 0.162129 -4.3855e-05
6:144376805 A G 0.154803 -3.5744e-05
6:144378113 T C 0.021824 3.1847e-05
6:144384404 T C 0.284571 -4.5899e-06
6:144398956 G A 0.167802 -1.0429e-04
6:144408770 G A 0.085341 -2.1390e-05
6:144409135 A G 0.171476 -4.8535e-05
6:144411338 A G 0.091313 1.2572e-05
6:144411565 C G 0.240225 9.0202e-06
6:144411812 G A 0.038637 -9.3868e-05
6:144415443 A G 1.047515 -1.1702e-04
6:144417730 T G 0.440968 -1.0388e-05
6:144422766 T G 0.153761 7.2308e-05
6:144429119 A G 0.034363 6.2078e-05
6:144434871 C T 0.370318 -1.6505e-04
6:144446518 C T 0.804184 -5.5595e-05
6:144447038 T C 0.033081 1.6786e-05
6:144447391 G T 0.039530 -6.1397e-06
6:144447427 A G 0.530784 1.9943e-05
6:144455052 G T 0.449180 -3.0991e-05
6:144460720 C T 0.087411 -4.2208e-05
6:144464404 C T 0.072052 7.1769e-05
6:144464500 C G 0.040987 -8.8539e-06
6:144466861 G A 0.556965 1.8473e-05
6:144467434 A G 0.050838 -7.7385e-05
6:144472540 G C 0.028391 1.6596e-04
6:144475485 T C 0.103562 -7.5876e-06
6:144481945 G A 0.069329 7.1773e-05
6:144481985 G A 0.077535 8.5175e-05
6:144486284 C T 0.097259 1.3657e-05
6:144493180 G A 0.090712 5.5849e-05
6:144493496 T C 0.832636 1.9092e-05
6:144499653 A C 0.087970 -1.0802e-04
6:144499815 C A 0.071371 -3.5608e-05
6:144508698 A G 0.087603 -4.6659e-05
6:144512298 G C 0.040351 -2.7995e-05
6:144517191 G A 0.024223 -1.7271e-06
6:144521966 A G 0.066551 -5.0412e-05
6:144523661 T G 0.744595 -3.0739e-05
6:144529712 T G 0.081371 7.5469e-05
6:144529804 T C 0.079738 7.9263e-05
6:144533305 T C 0.143887 2.6814e-05
6:144538888 G A 0.051809 8.3248e-06
6:144545415 G A 0.047956 -3.1428e-06
6:144554054 G T 0.307957 2.6456e-05
6:144556920 C T 0.840883 -2.0381e-05
6:144562530 A G 0.053964 8.6403e-05
6:144566035 A C 0.046560 9.4735e-06
6:144577426 G A 0.026975 -1.8595e-04
6:144583206 T G 0.029299 1.5825e-05
6:144585977 C A 0.078041 2.0427e-06
6:144588926 C T 0.774790 -1.3633e-05
6:144598943 T C 0.068161 6.2340e-04
6:144603621 G C 0.057317 -1.3018e-04
6:144607880 A G 0.823798 6.8107e-05
6:144612231 T C 0.127071 1.5834e-04
6:144620688 C T 0.179769 4.7499e-05
6:144625124 A G 0.166725 -2.5538e-05
6:144632344 G C 0.098359 -1.0576e-05
6:144636711 G C 0.051137 -8.0926e-06
6:144641358 G A 0.219134 2.8241e-05
6:144656275 C A 0.026229 3.7077e-05
6:144660881 A G 1.187520 4.6384e-05
6:144668135 T C 1.860352 4.6056e-05
6:144671163 T C 0.036505 9.0017e-06
6:144671259 G A 1.244749 -3.9223e-05
6:144685731 C T 0.137724 -2.6310e-05
6:144686774 G A 1.421127 -4.9044e-05
6:144705970 T C 0.047745 -6.2228e-05
6:144706359 G A 0.038930 -1.9781e-05
6:144707203 G T 0.145669 -2.1062e-05
6:144712746 C T 1.342553 -1.9560e-05
6:144716626 C G 0.108275 -6.3177e-05
6:144728332 G T 0.032675 1.9477e-05
6:144731033 G A 0.037242 -4.6286e-05
6:144740319 A G 0.991983 -3.0872e-05
6:144743015 A G 0.028647 4.2672e-07
6:144747242 G A 0.270410 1.4635e-04
6:144749359 G A 1.882471 -3.7163e-05
6:144751070 A G 0.257959 5.0525e-05
6:144758799 G A 0.484227 6.3775e-05
6:144767491 G A 0.150833 -1.8304e-05
6:144770620 A G 0.116136 2.2760e-05
6:144771494 T C 0.096947 -2.3963e-05
6:144771730 C T 0.497691 -3.2860e-05
6:144771845 G A 0.622535 -8.5233e-06
6:144778972 C T 0.110985 -2.1157e-05
6:144779056 A G 0.024489 6.6836e-05
6:144780581 C T 0.040309 1.1353e-04
6:144782903 A C 0.021084 -3.4341e-05
6:144784334 A G 0.052020 1.7493e-05
6:144787247 T C 0.148857 3.2499e-05
6:144788759 T C 0.046833 -1.0167e-04
6:144792380 G T 0.026862 -2.7267e-05
6:144796083 T C 0.099820 -4.4942e-05
6:144803855 G A 0.502329 1.7432e-04
6:144831355 C A 0.388864 -8.9258e-06
6:144831624 C A 0.025560 2.4986e-05
6:144854342 A G 0.029939 2.3201e-05
6:144860448 A G 0.021445 2.1427e-05
6:144864501 A G 0.198273 9.6280e-06
6:144870040 C T 0.458450 4.0238e-04
6:144878694 A G 0.046749 7.3398e-05
6:144880548 A G 0.080199 7.6158e-05
6:144886153 T C 0.129856 -4.8051e-05
6:144892127 G A 0.378737 1.6221e-04
6:144909719 T C 0.035963 3.0805e-07
6:144924136 G A 0.022964 -7.2948e-05
6:144924542 C T 0.301637 -4.8712e-05
6:144941564 T C 0.049877 2.0026e-04
6:144947117 T C 0.043698 2.6793e-05
6:144948728 A C 0.120583 -1.1054e-06
6:144956015 G A 0.119713 4.9118e-05
6:144960428 C A 0.215109 1.9776e-04
6:144965205 G A 0.913316 1.3000e-03
6:144982326 A G 0.913121 2.2705e-04
6:144988092 T C 0.099606 -1.0489e-05
6:144988922 G A 0.256557 3.3942e-06
6:145007969 G A 0.564391 2.0827e-05
6:145026310 T C 0.170590 -2.1192e-05
6:145030313 C T 0.195079 2.3002e-05
6:145031809 T C 0.033827 -7.5727e-06
6:145033615 C T 0.130820 6.3707e-05
6:145047082 T C 0.055931 5.7433e-05
6:145055982 C T 0.204768 5.8859e-06
6:145092040 C T 0.201659 -7.2358e-06
6:145102847 G A 0.389149 2.6560e-05
6:145110280 C T 0.021597 -3.8372e-06
6:145114935 G A 0.790568 2.7986e-05
6:145115454 C G 0.074925 -1.5000e-05
6:145122362 T C 0.258125 3.4373e-05
6:145125698 T C 0.348165 4.6827e-05
6:145126724 A G 0.107256 -2.1591e-06
6:145141088 A G 0.035616 4.1236e-05
6:145149710 G A 0.117837 1.7108e-04
6:145153215 G T 0.136133 -7.5919e-05
6:145159186 A C 0.021474 -5.9442e-06
6:145159386 A G 0.022983 -7.2816e-05
6:145169607 C T 0.192103 7.7995e-05
6:145172505 G A 0.200312 1.8400e-05
6:145191775 T C 0.751177 2.4811e-05
6:145201640 C T 0.039533 -1.6742e-06
6:145208047 A C 0.063425 1.0731e-05
6:145208740 A G 0.024976 3.2809e-05
6:145212496 T C 0.481059 2.0780e-05
6:145214250 A G 0.072676 2.5150e-05
6:145214952 G A 0.203428 3.7587e-05
6:145218368 T C 0.278625 -1.7823e-07
6:145219260 T C 0.023684 -2.0800e-05
6:145231739 A G 0.048320 1.4443e-05
6:145232606 C G 0.168273 3.7448e-05
6:145254254 G A 0.049998 -1.1788e-05
6:145266277 T C 0.191379 3.7264e-05
6:145268248 A G 0.021136 6.3306e-05
6:145274168 A G 0.415482 1.0002e-04
6:145280405 T C 0.225080 3.7638e-05
6:145283564 A G 0.060819 2.0411e-04
6:145285859 A G 0.043782 5.7478e-05
6:145288572 T C 0.035275 7.2023e-06
6:145290866 C A 0.041945 -1.9721e-05
6:145307178 A G 0.062331 -1.2726e-04
6:145318496 G A 0.056135 1.6435e-05
6:145319640 A C 0.274555 1.4029e-05
6:145319707 T C 0.046703 2.6958e-06
6:145337401 A G 0.754764 3.0298e-05
6:145354556 A G 0.264941 2.6688e-05
6:145355061 T C 0.038887 1.0943e-05
6:145360645 A G 0.034093 2.4765e-07
6:145363504 T C 0.092874 1.2383e-04
6:145372593 C T 0.122517 -5.1849e-05
6:145374694 C T 0.548776 -3.1940e-05
6:145376091 A G 0.024058 -9.8383e-05
6:145386211 T C 0.081712 7.1416e-05
6:145389949 C T 0.252455 5.2886e-06
6:145393228 G A 0.037385 -5.4029e-05
6:145396498 A G 0.093410 9.9427e-06
6:145400304 G A 0.132608 -3.8084e-05
6:145405137 C A 0.157750 3.8094e-05
6:145407995 G A 1.141550 3.1420e-05
6:145409013 G T 0.060845 3.6022e-04
6:145413033 T C 0.040296 1.8283e-05
6:145416819 A G 0.039501 -3.8844e-05
6:145417160 C A 0.084234 -3.3232e-05
6:145418404 A C 0.924017 2.1917e-05
6:145418687 T C 0.112689 4.8236e-05
6:145421371 C G 0.101706 -1.6332e-05
6:145422960 A G 0.054873 -1.8693e-05
6:145433197 T G 1.098840 2.3565e-05
6:145457069 C G 0.035327 2.2371e-05
6:145457335 G A 0.529914 -4.0104e-05
6:145466547 G A 0.237057 3.9706e-05
6:145470993 A C 0.094932 1.2087e-04
6:145477627 T C 0.122190 -3.6518e-05
6:145517407 A C 0.389844 3.4234e-05
6:145518128 C T 0.183872 1.4260e-05
6:145518570 A G 0.154462 7.6844e-05
6:145519859 C T 0.063390 -2.3462e-05
6:145522187 G A 0.636343 9.0630e-06
6:145524071 G A 0.132495 -3.8132e-05
6:145544693 C T 0.202126 4.2133e-05
6:145545891 G A 0.035158 -8.3751e-05
6:145548772 C T 0.505351 -7.4901e-05
6:145556863 C A 0.642519 -1.9800e-04
6:145558617 T G 0.049507 -3.9640e-05
6:145565235 T C 0.078989 -2.6409e-05
6:145568730 T C 0.508333 2.2796e-05
6:145572036 T C 0.199023 4.5078e-05
6:145580736 T C 1.435061 -2.2538e-05
6:145589264 G A 0.060397 -6.3305e-05
6:145591148 A G 0.071533 -1.5658e-04
6:145591291 G A 0.084974 -4.1584e-05
6:145595964 C A 0.478291 -4.5810e-05
6:145608465 A G 0.259683 4.2681e-04
6:145618389 T C 1.785034 -6.7757e-06
6:145633756 T C 0.028845 -4.5148e-05
6:145635660 A G 0.035015 -7.7895e-05
6:145641304 G A 0.024249 -7.9967e-06
6:145645215 G T 0.044837 -6.0196e-05
6:145648326 A G 0.465986 -1.6762e-05
6:145656781 C T 0.891118 -7.5656e-06
6:145689914 G T 0.226060 3.6519e-05
6:145709371 G A 0.655661 -5.9735e-05
6:145713367 G A 0.856113 -5.2117e-05
6:145718770 T C 0.042600 -3.9025e-05
6:145727053 T C 0.200600 -1.5237e-06
6:145737555 C T 0.032500 -2.5003e-06
6:145738310 A G 0.057223 2.2900e-05
6:145749871 A G 0.027816 -8.1636e-05
6:145765254 T C 1.602902 -2.4216e-04
6:145768137 G A 1.437479 -3.1582e-05
6:145770386 A G 0.065431 -4.7376e-05
6:145772010 T C 0.104500 -6.9142e-05
6:145804384 T C 0.194391 -1.2808e-05
6:145807851 C T 0.080219 2.7176e-05
6:145821012 A C 0.026203 -1.1521e-05
6:145835053 A G 0.038871 2.3994e-06
6:145839793 A G 0.911654 1.1481e-04
6:145841696 T C 0.100722 1.2178e-05
6:145855698 G A 0.098720 -4.9408e-05
6:145858678 G A 0.020338 -1.4227e-04
6:145869145 A C 0.798150 3.1048e-04
6:145882827 G A 0.090472 2.7177e-05
6:145885018 G A 0.054175 8.9893e-05
6:145910101 A G 0.097450 -3.7239e-05
6:145925567 A G 0.131696 -5.6273e-05
6:145947548 T C 0.032604 -1.3318e-07
6:145949492 C T 0.032519 -5.2904e-05
6:145955605 T C 0.637407 5.8600e-04
6:145955843 C A 0.185121 1.7500e-06
6:145959750 T C 0.034259 -9.3454e-06
6:145971115 C T 1.145793 -2.4392e-04
6:145972719 A C 0.047109 -7.4627e-05
6:145984149 T C 0.031260 -9.4121e-07
6:146006127 T C 0.061290 1.1363e-04
6:146022033 G A 0.044626 -4.5837e-06
6:146025012 C T 0.063601 4.8918e-05
6:146052178 A G 0.047388 2.9428e-05
6:146064889 T G 0.424626 -9.2178e-06
6:146068574 A C 0.105377 -1.0609e-04
6:146113761 G C 0.095172 1.3982e-05
6:146125535 C T 0.030075 -9.4953e-05
6:146126419 T C 0.826154 2.2892e-04
6:146127029 C T 0.031844 2.4864e-06
6:146142384 T C 0.038258 1.3609e-04
6:146143497 C T 0.068515 -1.8343e-05
6:146153632 C T 0.127665 -6.2877e-05
6:146156637 G A 0.061325 3.0727e-05
6:146160242 G C 0.123361 3.2351e-05
6:146170226 T C 0.035025 -7.6274e-06
6:146179951 C A 0.077755 -4.0967e-05
6:146210029 C T 0.058320 -6.0575e-05
6:146214924 A G 0.031042 -9.1807e-07
6:146220409 A C 0.832902 1.1994e-04
6:146243071 C T 0.061858 -1.7085e-06
6:146258738 A G 0.100346 1.0492e-05
6:146263707 C T 0.069268 1.6472e-05
6:146275056 A G 0.216209 -3.0318e-05
6:146280969 T C 0.048193 -5.8250e-05
6:146286696 G T 0.033733 -1.5729e-05
6:146327153 A G 0.060053 2.5612e-05
6:146329235 G A 0.861896 7.4502e-05
6:146349751 G A 0.251114 -5.5831e-05
6:146356746 A G 0.344024 -6.2545e-06
6:146364453 G A 0.861088 7.4229e-05
6:146377669 T C 0.039364 7.8120e-05
6:146394449 G A 0.022100 -3.6938e-05
6:146411623 T C 0.046284 4.5990e-05
6:146416246 G A 0.094380 6.2861e-05
6:146416329 T C 0.058638 -4.1281e-05
6:146428071 C T 0.180353 -6.8068e-05
6:146448749 A G 0.093234 4.2626e-05
6:146463499 T C 0.118548 -4.1431e-05
6:146468407 T G 0.047745 -1.5404e-05
6:146472733 G A 0.032152 -1.2709e-04
6:146488167 G A 0.188568 -2.6195e-05
6:146492731 C T 0.049095 -3.5137e-05
6:146503040 G A 0.250595 -4.2123e-05
6:146511900 T C 0.283682 -3.3267e-05
6:146513046 T G 0.033198 8.3706e-06
6:146514455 A G 0.036343 1.9306e-05
6:146515870 G T 0.113786 -2.8986e-05
6:146520360 C T 0.052520 1.0915e-04
6:146533489 T C 0.038936 8.1169e-05
6:146540517 G A 0.032617 -2.0630e-05
6:146542320 T G 0.521706 1.3383e-04
6:146546037 C T 0.111985 1.8579e-05
6:146550465 C G 0.049994 -1.8277e-05
6:146573162 G A 0.035518 3.0025e-05
6:146577194 T C 0.064964 2.5859e-05
6:146581001 G T 0.132647 1.8453e-05
6:146583120 A G 0.112800 -7.4881e-05
6:146603935 C T 0.112955 2.5876e-05
6:146607023 T C 0.028540 -3.5976e-05
6:146619348 G A 0.036297 4.0368e-05
6:146622625 C A 0.092131 9.6881e-05
6:146649257 A T 0.070316 -3.7923e-05
6:146659644 G T 0.065071 -3.1094e-05
6:146660144 T C 0.030406 1.4845e-05
6:146662834 C G 0.327019 -6.1873e-05
6:146665310 G A 0.026628 -4.4364e-07
6:146666758 C T 0.509534 -3.1582e-05
6:146675784 G T 0.056242 -3.4379e-05
6:146676408 C T 0.471923 1.6297e-05
6:146676552 C A 0.087022 5.6121e-05
6:146678220 A G 0.065697 8.9219e-05
6:146680449 G A 0.140191 4.4287e-06
6:146681157 C T 0.041698 3.2526e-05
6:146685818 A G 0.230685 5.9716e-05
6:146687748 G T 0.064172 -3.8859e-06
6:146702364 A G 0.022500 1.6871e-05
6:146712761 C T 0.832854 -1.0822e-05
6:146718041 A C 0.060803 -2.1406e-05
6:146720360 A C 0.029783 -7.4986e-05
6:146720826 A G 0.037677 8.3232e-05
6:146721714 C T 0.038491 2.0580e-05
6:146722456 C T 0.053776 -2.6808e-05
6:146722736 T C 1.956942 2.2933e-05
6:146725969 G A 1.737685 -2.6468e-05
6:146728139 C T 0.059069 -3.7633e-05
6:146730405 G A 0.720839 -3.6793e-05
6:146740003 A G 0.991850 1.9931e-05
6:146743903 A C 0.243113 2.2445e-04
6:146746895 G A 0.117091 4.0287e-05
6:146754346 C T 0.049520 8.6622e-05
6:146755132 A G 0.034506 -3.4201e-05
6:146755324 C T 1.044464 2.7130e-05
6:146759364 T C 1.042419 2.2305e-05
6:146763447 T G 0.139496 -2.2607e-05
6:146767409 C T 0.069836 9.2948e-05
6:146784661 A G 0.029854 6.6618e-05
6:146792973 G A 0.069608 -4.5724e-05
6:146795944 C T 0.063412 -1.4798e-05
6:146808867 A C 0.757886 -2.0970e-05
6:146816314 T C 0.038102 -7.3279e-05
6:146823438 T G 0.277836 3.2663e-05
6:146824515 A G 1.571843 -2.9767e-05
6:146827281 A G 0.187884 1.0869e-04
6:146828922 G A 1.572492 -3.3174e-05
6:146840876 T C 0.158315 1.5343e-05
6:146845274 T G 1.430802 -4.3426e-05
6:146853929 T C 0.022402 -8.8859e-05
6:146855017 A G 0.040763 -1.0844e-04
6:146855018 G A 0.166553 3.1792e-05
6:146872178 A C 0.027521 -2.1515e-05
6:146874547 T C 0.046278 -4.3586e-05
6:146876819 T C 1.385845 -5.2934e-05
6:146889187 C T 0.022084 -7.5555e-05
6:146889697 C T 0.103150 7.6959e-05
6:146906650 T G 0.587793 5.2061e-06
6:146907939 T C 0.036158 -8.1251e-05
6:146910111 G A 0.165267 -2.1661e-05
6:146918527 A G 0.064220 4.6111e-05
6:146920271 T C 0.142547 -3.8670e-07
6:146925123 G T 0.158876 1.4348e-04
6:146926239 T C 0.152940 -1.1038e-06
6:146930242 G A 0.273422 1.0982e-05
6:146932534 T C 0.041439 -4.0618e-05
6:146932738 A G 0.078544 6.6370e-06
6:146952100 C T 0.168451 -2.7386e-05
6:146952415 C T 0.039718 -7.0254e-05
6:146953938 A G 1.384881 2.3435e-06
6:146954820 C T 1.532027 -1.9309e-05
6:146958621 C A 0.052614 3.5917e-05
6:146960925 G A 0.049332 3.5166e-05
6:146968702 T G 0.707834 2.4278e-05
6:146970993 T C 1.221594 1.3256e-05
6:146972681 A G 0.058787 -2.7929e-05
6:146973073 A G 1.546627 1.3361e-05
6:146977900 C T 0.022879 -6.2040e-05
6:146977963 C A 0.039465 2.8637e-05
6:146983441 A C 0.869518 1.1272e-06
6:146988978 C T 1.530638 -1.8646e-05
6:146990960 T C 0.053656 1.3038e-04
6:146992143 A G 0.108239 8.7959e-06
6:146993392 G A 0.136883 -3.7585e-05
6:146993445 C T 0.414479 1.6021e-04
6:146998463 A C 0.461559 4.5034e-05
6:147013417 T C 0.564615 -1.2107e-04
6:147013776 T C 0.419838 5.9276e-05
6:147019755 G A 0.749902 -1.4981e-05
6:147030688 C T 0.031958 -5.2728e-05
6:147034088 A G 0.111320 -3.7284e-06
6:147035035 C T 0.355741 3.4982e-05
6:147038790 T C 0.168357 -2.4265e-05
6:147040146 G T 1.078894 -4.1758e-06
6:147042158 G A 0.085120 7.4449e-05
6:147047296 C T 0.105922 -1.0321e-05
6:147048955 C T 0.107912 -2.5825e-05
6:147052217 A G 0.318522 1.3928e-05
6:147053549 T C 0.033561 -6.1291e-05
6:147060609 G C 0.058826 8.5195e-05
6:147065550 C A 0.904922 -2.6053e-05
6:147067093 T C 0.564485 -7.7184e-05
6:147068020 T C 1.011607 -3.7808e-05
6:147070780 T C 0.513984 -2.0089e-05
6:147083152 C T 0.045246 -4.5984e-05
6:147083740 T C 0.059190 -1.3381e-05
6:147091537 C T 0.053311 1.9432e-04
6:147098568 G A 1.540194 -3.6769e-06
6:147103664 T C 0.900070 9.1680e-06
6:147104187 G A 0.148470 3.7895e-05
6:147106841 G A 1.087064 3.7898e-05
6:147107666 C A 0.067489 8.0332e-05
6:147112215 A G 0.049829 2.2277e-05
6:147115291 A G 1.167643 1.8845e-05
6:147116083 G C 0.097879 -9.1458e-05
6:147121763 G T 1.359603 1.1128e-05
6:147125077 G T 0.092540 -9.0862e-05
6:147125593 T C 0.668485 -2.9288e-05
6:147126052 G A 0.065415 -3.8366e-05
6:147126145 A G 0.454298 2.9767e-05
6:147126270 A G 0.669553 -2.7833e-05
6:147128331 A G 1.160535 1.0326e-06
6:147134202 T C 1.271270 -7.4678e-06
6:147136212 T A 0.667505 -3.1002e-05
6:147136244 G A 1.156299 -7.1823e-06
6:147149591 C T 0.769201 4.7816e-06
6:147164887 C T 0.115666 -3.1479e-06
6:147176964 A G 1.256408 5.2204e-06
6:147177514 G C 0.023142 -2.0889e-05
6:147178437 C A 0.354339 3.9230e-06
6:147180835 T C 0.031649 -1.7325e-05
6:147181372 A G 0.061280 -1.7850e-05
6:147184938 T G 0.363196 1.4212e-05
6:147190799 G T 0.737727 -4.2974e-06
6:147193533 T C 0.303851 3.7153e-06
6:147200579 T C 1.257872 2.8506e-05
6:147202498 C A 0.925130 4.3831e-05
6:147207109 A G 0.049842 1.5784e-05
6:147219819 C T 0.319463 4.5496e-05
6:147223244 G C 0.044756 2.5554e-05
6:147229457 G A 0.076343 -1.0347e-04
6:147230949 C T 0.066762 8.1795e-05
6:147235053 A G 0.049702 -9.3091e-05
6:147238181 A C 0.040429 -2.9174e-05
6:147240459 C G 0.811600 -3.8601e-05
6:147243589 A G 0.027956 2.2011e-06
6:147244067 A G 0.997351 -2.6715e-05
6:147258321 C T 0.047349 -9.4248e-05
6:147276359 T C 1.182794 -3.0063e-05
6:147281749 T C 0.940918 -2.5591e-05
6:147284560 T G 0.119875 -1.4107e-05
6:147287839 G A 1.066025 -2.7473e-05
6:147291488 C T 1.960811 2.1900e-04
6:147294792 T C 0.077593 -8.0061e-05
6:147296171 T C 0.070108 3.1968e-05
6:147302766 G A 0.839332 -1.2326e-05
6:147316335 C T 0.031192 5.8098e-05
6:147323042 G A 0.133667 -2.6343e-05
6:147326831 G A 1.950606 7.8071e-05
6:147333921 T C 0.074321 -1.6230e-05
6:147335796 G A 0.101430 -2.7979e-06
6:147337617 C T 0.064788 -2.0531e-05
6:147344400 G A 0.047459 -1.8637e-05
6:147344448 T G 0.158714 -2.6756e-05
6:147357238 G A 1.008186 -5.3153e-05
6:147366774 T C 0.023541 -1.8481e-05
6:147374855 G A 0.045528 -7.1808e-06
6:147377280 C G 0.131096 3.4772e-05
6:147377595 C T 0.077463 -6.5353e-05
6:147383534 G A 0.120946 -4.7520e-05
6:147393466 G A 1.085328 -2.1738e-05
6:147394374 T G 0.161122 -7.6474e-06
6:147400658 C A 1.048173 -3.1690e-05
6:147403691 T C 0.063123 -8.7313e-05
6:147407115 T C 0.054363 7.6880e-05
6:147426785 C T 0.129528 -8.1631e-06
6:147429772 T C 0.080053 5.6814e-06
6:147432722 C G 0.056093 4.7974e-06
6:147435953 G A 0.091754 -6.3300e-05
6:147443480 C T 0.090716 -5.0840e-05
6:147452840 C T 0.038764 4.7036e-05
6:147457670 A G 0.026898 4.0988e-05
6:147461542 C T 0.056791 -1.4374e-04
6:147471878 A G 0.076626 -5.7570e-05
6:147473806 A G 1.933134 2.0982e-05
6:147486533 C T 1.066798 -4.0817e-05
6:147490116 T C 0.109074 -2.4530e-05
6:147490398 T C 0.878716 1.2386e-05
6:147490533 C T 0.042432 7.0319e-05
6:147491324 G A 0.156672 -2.9926e-04
6:147496047 G C 0.036112 2.0085e-05
6:147501257 A C 0.101459 -1.2240e-05
6:147504871 G A 1.131404 -4.6662e-05
6:147506544 G A 0.117292 3.0563e-05
6:147513709 T C 0.073227 6.7537e-06
6:147517702 C T 0.281384 -6.0758e-05
6:147526156 G C 0.043590 4.3391e-05
6:147527973 G A 0.033009 7.0236e-05
6:147531081 T G 0.965907 2.6537e-05
6:147549602 T G 0.878602 3.8444e-06
6:147551542 G A 0.043172 5.8400e-05
6:147560047 C T 0.087103 8.0362e-05
6:147566755 T C 0.048453 -3.3725e-05
6:147571454 G A 0.042370 -1.5350e-05
6:147577804 C T 0.104107 -5.8719e-05
6:147586573 C A 0.047313 5.1684e-05
6:147587225 G A 0.112245 -8.3081e-05
6:147602911 G A 0.049965 4.2384e-08
6:147611056 A G 0.043405 -3.7031e-04
6:147635413 G A 1.113657 -2.2291e-05
6:147638767 C T 0.102082 -7.3249e-06
6:147639663 T G 0.048414 -2.7205e-05
6:147640433 G A 0.043539 -5.0154e-05
6:147680176 T C 0.024710 -7.9307e-06
6:147680359 G A 1.150119 -3.4246e-05
6:147701133 G T 1.176877 -1.9825e-05
6:147704113 G A 0.047180 4.3780e-05
6:147704829 A G 0.070550 2.1479e-05
6:147711954 C T 0.040182 -3.5851e-05
6:147725772 G T 0.073442 1.2283e-04
6:147730120 A G 0.171944 -2.6472e-05
6:147735166 T G 0.848157 -3.9994e-05
6:147735718 C G 1.559217 -5.8035e-05
6:147737488 G A 0.118132 1.7362e-05
6:147754059 T C 0.444924 -7.5474e-05
6:147757576 A C 1.780376 -6.6339e-06
6:147768939 G A 0.123206 3.8092e-05
6:147780366 C T 0.445921 8.1015e-06
6:147799296 G A 1.475013 -9.7146e-06
6:147808061 G A 0.045340 4.0549e-05
6:147816995 G T 1.605278 -6.9760e-06
6:147830073 T C 0.537750 -6.9688e-06
6:147831166 C A 0.155316 -2.4322e-04
6:147832444 T C 0.392184 8.4299e-07
6:147832526 G A 0.164829 -5.1783e-05
6:147835925 A G 0.145390 -7.7834e-04
6:147836839 T C 0.683490 -1.1932e-04
6:147837653 C T 0.536750 -1.3245e-05
6:147847523 T C 0.630247 -3.1216e-04
6:147848218 C T 0.056875 4.8608e-06
6:147851223 C T 0.041682 -5.7423e-05
6:147851291 A G 1.301706 -1.6597e-05
6:147851974 G T 0.282913 -2.1758e-05
6:147859406 T G 1.071478 -1.5062e-05
6:147868834 A C 0.058742 3.4575e-05
6:147869283 A G 1.296110 -2.3163e-05
6:147872216 G A 0.610477 -8.8053e-06
6:147876038 C T 0.479683 -9.7538e-07
6:147877695 T C 0.040199 2.0822e-04
6:147881001 C A 1.081676 -1.7990e-05
6:147884226 A C 0.069771 7.7585e-05
6:147884235 T A 1.056324 -8.4039e-06
6:147887569 T C 0.735621 9.0756e-06
6:147892127 G A 0.031594 -1.0344e-06
6:147901810 G A 0.730252 2.7893e-06
6:147904984 A G 0.084584 -2.7564e-04
6:147906607 A G 0.103312 3.6703e-05
6:147907631 T C 0.063140 -1.1352e-04
6:147912431 T G 1.313433 -4.1912e-05
6:147912801 C A 0.219572 -5.6020e-05
6:147917314 A G 0.255369 7.5018e-05
6:147927421 A G 0.028981 6.4633e-05
6:147933349 C T 0.204197 -2.0890e-05
6:147934602 G A 0.078852 -1.6096e-05
6:147934947 A G 0.723761 1.1871e-04
6:147940466 G A 0.176212 5.3463e-05
6:147941723 C T 0.038225 2.4297e-05
6:147946333 A C 0.999137 -1.5301e-05
6:147954346 C A 0.082789 4.9168e-06
6:147955932 A G 0.038537 -2.0637e-05
6:147956771 T C 0.314367 5.3791e-05
6:147957296 G A 1.268453 -5.8431e-05
6:147964790 C T 0.062279 -3.3768e-04
6:147971574 T C 1.948224 -6.0220e-06
6:147974090 A G 0.573972 4.7891e-05
6:147981063 G A 0.166153 -8.6569e-05
6:147987530 T C 1.361535 9.4847e-06
6:147987946 G A 0.315675 -1.1094e-05
6:147988841 C T 1.169535 1.3781e-05
6:147992200 C T 0.130937 1.3619e-06
6:147992273 A G 0.107688 -6.2654e-06
6:147993632 A G 0.105059 -2.0002e-05
6:147994037 A G 0.139603 1.5803e-06
6:147994952 C T 0.072627 7.2520e-08
6:147996962 A G 0.047547 -3.2869e-05
6:147998864 A G 0.054246 1.1469e-05
6:148002044 C T 0.238900 1.4662e-05
6:148007144 A G 1.529363 1.1507e-05
6:148007389 T C 0.224408 -1.3681e-04
6:148009971 C T 0.025145 -3.7790e-06
6:148015300 A G 0.144858 3.1991e-05
6:148016706 T C 0.133744 -4.9389e-05
6:148017729 G A 1.366796 2.9057e-05
6:148019448 T C 0.088817 2.8925e-05
6:148024782 G A 0.147351 1.2022e-05
6:148027785 C T 0.159327 -1.5640e-04
6:148034869 A G 1.271481 7.4125e-06
6:148034887 C T 0.052179 8.1831e-05
6:148039204 G A 0.182457 -1.4761e-04
6:148040632 C T 0.216206 -8.6103e-05
6:148040866 C G 0.116078 9.5105e-06
6:148041698 T C 0.939447 4.3728e-05
6:148051560 A C 0.039511 -2.8801e-05
6:148053041 C T 1.452792 -3.5572e-05
6:148056480 T G 1.054399 2.0897e-05
6:148060843 G A 0.044834 -1.3698e-04
6:148063471 A G 1.186326 -3.4700e-06
6:148071052 A G 0.041740 -7.1331e-06
6:148074336 C A 0.311391 -1.3729e-04
6:148077841 A G 0.027086 1.0001e-04
6:148081349 T G 0.069952 -7.7259e-05
6:148088928 C A 0.202301 -6.7720e-05
6:148091679 A C 0.110891 -1.0762e-04
6:148092542 A G 1.936620 -1.1019e-04
6:148093411 C T 0.112271 3.4221e-06
6:148094420 C T 0.096730 1.0514e-04
6:148107834 T C 0.042977 6.8011e-05
6:148123163 A G 0.071699 -3.1452e-06
6:148123718 G A 0.087460 1.1922e-04
6:148126753 C T 0.283520 -9.0545e-05
6:148128592 A G 0.063617 -7.3344e-05
6:148136492 G A 0.053062 2.6135e-05
6:148139294 T C 0.094133 -6.0991e-05
6:148140742 G A 0.054165 9.9523e-07
6:148140778 G A 0.113011 -7.7623e-05
6:148145002 G T 1.966325 -2.4374e-05
6:148145108 A G 1.909739 -5.2596e-06
6:148147376 G A 0.032380 2.2751e-05
6:148148527 G A 0.062481 -4.0489e-05
6:148158068 T C 0.024411 -9.2732e-06
6:148168121 G A 0.164819 6.2431e-06
6:148171961 C A 0.647145 -3.4988e-04
6:148179283 C T 0.320161 -3.1789e-05
6:148180666 A G 1.104143 -1.4564e-05
6:148183274 A G 0.058673 -1.1902e-05
6:148185758 T C 1.587556 -2.4436e-05
6:148187934 G A 0.061442 -1.9336e-05
6:148188229 G A 0.289093 7.2056e-05
6:148188389 G A 0.033798 5.2792e-05
6:148192962 C T 0.805044 -2.6187e-07
6:148196050 C G 0.105880 3.0121e-05
6:148196137 T C 0.156880 1.4465e-05
6:148200970 C T 0.061767 -1.2522e-05
6:148201063 T C 0.027488 5.9019e-05
6:148203113 C A 0.123572 3.6845e-05
6:148205924 A G 0.804826 -2.5819e-05
6:148213946 A C 0.023090 8.2366e-05
6:148216353 T C 0.118515 9.8963e-06
6:148223568 T G 0.399422 1.4918e-05
6:148227434 A G 0.020961 9.0013e-06
6:148229294 C T 0.064513 2.9269e-05
6:148229727 A C 0.070770 -4.5001e-05
6:148231570 T C 0.040945 -1.3345e-04
6:148256321 T C 0.319934 1.9309e-06
6:148261064 C T 0.217579 1.7391e-05
6:148266265 T C 0.081699 1.0519e-04
6:148269647 T C 0.258456 -2.7794e-05
6:148280803 C T 0.717636 7.6353e-06
6:148294211 G A 1.665626 2.7051e-05
6:148297083 A G 0.207968 2.9106e-05
6:148303207 G A 0.030130 -1.2730e-05
6:148304142 A G 0.064182 2.5213e-05
6:148306502 G T 1.213752 1.1386e-08
6:148308778 T C 0.177786 2.3952e-05
6:148312897 A G 0.302313 5.6098e-05
6:148314627 A G 0.113699 1.2015e-06
6:148315090 T C 1.602652 1.4497e-05
6:148318555 T G 0.029504 -3.3135e-05
6:148323884 T C 1.391058 -2.1038e-05
6:148328330 T G 0.452494 3.9373e-06
6:148350399 G A 0.076843 -8.2062e-06
6:148353816 G A 0.097687 -1.5456e-05
6:148365181 A C 0.036881 1.0618e-05
6:148373443 T C 0.041163 -3.9038e-05
6:148387205 C T 1.117782 -2.6349e-05
6:148391737 A C 0.034097 2.8699e-06
6:148423371 T C 1.607556 7.8874e-06
6:148423410 A G 0.024100 -7.6297e-05
6:148425326 A G 0.299882 1.5804e-06
6:148427002 G T 0.192288 9.0019e-06
6:148427201 T G 0.199286 4.5104e-05
6:148429047 C T 0.026336 -2.5619e-05
6:148432869 A G 0.177617 -3.4361e-05
6:148439281 T C 0.622931 -8.9039e-06
6:148441353 C T 0.192772 -5.4659e-05
6:148446176 G A 0.181814 1.7295e-05
6:148452276 T C 1.799604 8.3584e-06
6:148454363 C G 0.140957 -5.4881e-06
6:148455453 C G 0.025051 1.2356e-04
6:148456395 G A 1.234210 2.2508e-05
6:148462748 C T 0.644911 2.2299e-06
6:148469235 T G 1.852529 1.3734e-05
6:148470854 A G 0.471536 -3.8833e-05
6:148473026 A C 0.893685 2.4231e-05
6:148473897 G A 0.200120 5.0789e-05
6:148477181 T C 0.041516 6.3973e-05
6:148485029 C A 0.072215 -1.9418e-05
6:148485687 C A 1.850669 2.1167e-05
6:148486349 A G 0.667258 -2.0701e-05
6:148486576 G C 0.139655 1.4537e-04
6:148487752 A G 0.057301 2.2769e-05
6:148497707 T C 0.021175 1.1490e-05
6:148501054 C T 0.134134 3.4688e-05
6:148501941 A T 0.194560 -1.5292e-05
6:148510676 A G 1.086545 -1.3648e-05
6:148511045 T C 0.031127 2.1819e-05
6:148518859 T C 0.067531 -1.3525e-05
6:148519573 T C 0.183752 1.1864e-05
6:148522455 A G 0.166153 -5.3991e-05
6:148523141 G A 1.236690 8.5668e-07
6:148525460 A G 0.197523 -3.0300e-05
6:148526244 C T 0.031149 2.3758e-05
6:148528576 T C 0.081709 -2.4175e-05
6:148534129 A C 0.086694 8.4908e-05
6:148538505 A G 0.023006 -1.5065e-04
6:148544666 G T 0.258865 1.8721e-04
6:148552958 C T 0.080573 5.9073e-05
6:148553262 C T 0.026911 -4.1744e-05
6:148553550 C T 0.328457 -8.6729e-05
6:148554536 T C 0.066337 -5.8066e-05
6:148554638 A G 0.134011 3.6099e-05
6:148556660 C T 0.022477 6.7665e-06
6:148562917 A G 0.139691 -3.4790e-05
6:148563402 A G 0.169259 -1.6664e-04
6:148567462 A G 0.369451 -1.0473e-05
6:148569582 T C 0.031954 -1.1018e-04
6:148571787 T C 0.140856 4.8173e-05
6:148579683 G A 0.610425 1.3173e-05
6:148579721 T C 1.574651 4.8683e-05
6:148584115 G A 0.091550 -1.7550e-05
6:148601256 A G 1.010403 -3.4780e-05
6:148609630 T C 1.351466 -3.6895e-06
6:148610696 G A 0.035424 -6.7788e-06
6:148613107 A G 0.064707 6.7770e-05
6:148621930 C A 1.415369 1.4291e-06
6:148623663 A G 0.592626 -1.8874e-05
6:148627358 T C 0.282647 -2.3261e-05
6:148630902 C T 0.074071 1.4480e-05
6:148631613 T G 0.501478 5.7409e-06
6:148633069 A C 0.118034 -4.2138e-06
6:148638158 C A 0.179464 -4.4411e-05
6:148639539 C T 0.814528 -3.3062e-05
6:148645673 G A 1.107282 -1.5006e-05
6:148653287 A G 0.027495 1.6224e-05
6:148653772 T G 0.156306 -7.5481e-06
6:148659644 C T 1.777302 -2.9465e-05
6:148663081 T C 0.092653 1.3420e-04
6:148666927 T C 0.581665 -4.1288e-05
6:148670849 G A 0.533881 8.4365e-05
6:148679737 G A 1.438998 -3.1590e-06
6:148681821 A G 0.466791 3.3490e-05
6:148695333 T C 0.030319 1.6326e-05
6:148696850 G A 0.080446 1.7654e-05
6:148702679 C T 0.032996 -5.9985e-05
6:148704954 A G 0.785306 -3.3770e-05
6:148705785 G A 0.060287 5.3606e-05
6:148707206 C T 1.391662 -7.2237e-06
6:148712650 A C 0.298577 3.9458e-05
6:148714624 A C 0.100735 -2.2141e-05
6:148714679 C T 0.380078 -1.8586e-05
6:148718044 C T 0.050228 4.1501e-05
6:148719359 T C 0.040189 -1.1017e-05
6:148720259 T C 0.097642 5.0648e-05
6:148726845 T C 0.290053 5.2038e-06
6:148728722 G A 0.187585 2.4758e-05
6:148730018 G A 0.157344 -2.7817e-06
6:148743678 A G 0.497658 -5.9268e-05
6:148754383 A G 0.799792 1.1575e-05
6:148755086 G A 0.020451 1.2780e-05
6:148755716 G T 1.756423 2.7813e-05
6:148769037 T C 0.045382 -1.5922e-08
6:148769456 T C 0.125082 -5.3518e-06
6:148770108 C A 0.501995 -5.9257e-05
6:148773040 G A 1.163554 2.1438e-05
6:148773318 G T 0.670073 8.8298e-05
6:148773594 G A 1.139340 -2.9514e-05
6:148773827 G C 0.913631 -3.1186e-05
6:148774018 T C 0.048573 -2.2504e-06
6:148775706 T C 0.051906 5.2348e-06
6:148776295 G A 0.598195 -1.5309e-04
6:148776447 G C 0.366880 1.5919e-05
6:148776758 C A 0.033733 7.9926e-05
6:148777678 G A 0.063850 -9.1679e-05
6:148780913 C A 1.746192 4.7638e-06
6:148782063 A T 0.266496 2.0463e-05
6:148782161 G A 0.220036 -1.2928e-05
6:148786062 G A 0.056005 -8.7343e-06
6:148788006 T C 0.124251 4.1619e-05
6:148789364 G A 0.065519 1.2892e-05
6:148789370 A G 0.249326 4.7249e-05
6:148790441 T C 0.198491 5.4160e-05
6:148791349 C T 0.178202 7.6485e-06
6:148792046 T C 0.100985 3.6134e-06
6:148803550 T G 1.320443 -1.4346e-05
6:148804467 T C 0.050900 -2.2375e-05
6:148805311 C T 0.022756 1.1466e-04
6:148806337 G A 0.280634 1.6986e-05
6:148808488 C A 0.099651 3.1940e-06
6:148809931 C T 0.234048 1.4903e-05
6:148815004 A G 0.073409 3.6534e-05
6:148825620 G C 0.282027 1.6583e-05
6:148828240 C T 0.166101 -1.4186e-05
6:148828300 G T 0.651961 -4.7876e-05
6:148829910 G A 0.380418 1.1755e-05
6:148830398 T C 0.154770 -9.5315e-05
6:148834018 G A 0.945708 2.8721e-05
6:148834532 T C 0.186686 2.4218e-05
6:148835416 T C 0.451020 3.4740e-05
6:148836637 T C 0.096762 4.6745e-05
6:148837787 G A 0.209828 7.3570e-07
6:148840980 T C 0.023905 1.5187e-05
6:148844802 T C 0.146254 -2.0315e-05
6:148845542 A G 0.377682 3.9904e-05
6:148848919 T C 1.741353 3.5253e-05
6:148850400 T C 0.050780 -3.1462e-06
6:148851309 T C 1.810023 2.2179e-06
6:148852325 G A 0.199588 -1.4950e-05
6:148854362 A G 0.848144 -1.3038e-05
6:148857296 G T 0.050767 2.2521e-05
6:148858121 G A 0.076116 2.5303e-06
6:148859288 G A 0.367734 3.8326e-05
6:148860133 T C 0.745945 5.2955e-05
6:148865257 G A 1.199403 6.9341e-05
6:148866091 G A 1.969256 9.7679e-05
6:148866693 A G 0.192389 -6.0124e-05
6:148868983 T C 0.091605 -7.2177e-06
6:148874451 T C 1.610091 -1.2811e-05
6:148883868 C T 0.289021 -3.3178e-05
6:148884058 A G 0.979808 -1.1223e-05
6:148885964 T C 0.505591 -9.6734e-06
6:148894447 A C 0.079833 -3.0821e-06
6:148895648 C T 0.353216 1.1675e-05
6:148895943 G T 0.090855 -4.9115e-06
6:148896296 A G 0.219692 -2.5184e-05
6:148897510 G A 0.636307 -3.0856e-05
6:148897782 A G 1.350171 1.4922e-05
6:148899671 T C 0.239971 -2.6865e-05
6:148901519 G A 0.367244 4.1831e-05
6:148908532 C A 0.164242 7.9820e-04
6:148909271 T C 0.129661 -6.9036e-05
6:148913179 G A 0.058495 -7.8888e-05
6:148913266 A G 0.046310 -4.5126e-05
6:148913690 T C 0.094750 1.6304e-04
6:148914749 A G 0.188302 -2.3069e-05
6:148917217 A G 1.361116 5.7256e-05
6:148920091 T C 1.769237 -1.2166e-05
6:148929075 A G 0.852101 3.3382e-05
6:148930495 C T 0.073276 4.1883e-05
6:148934447 A G 0.047485 1.3737e-04
6:148935389 A G 0.066862 2.4185e-05
6:148935711 A C 0.075581 1.0670e-05
6:148939283 G C 0.033571 -4.4784e-05
6:148940272 T C 0.049079 3.2972e-05
6:148941726 A G 0.311748 -7.9522e-06
6:148941986 A G 0.075944 -3.3355e-05
6:148943174 G T 0.534663 -1.4265e-05
6:148946393 C A 0.364894 1.7325e-04
6:148952945 G A 0.259030 3.3087e-06
6:148955566 G A 0.083922 7.1065e-05
6:148955927 T C 0.074513 6.9896e-06
6:148960319 T C 0.065171 3.0489e-05
6:148979163 G A 1.381379 1.5604e-05
6:148997058 C T 0.029936 -6.1411e-05
6:149005283 A G 0.972028 -1.2819e-05
6:149010564 A C 0.034642 -1.1208e-05
6:149015490 T C 0.046849 3.7671e-05
6:149015843 A G 0.256921 -4.9763e-06
6:149015877 A G 0.099745 -3.5111e-05
6:149021234 T C 0.406553 2.6603e-05
6:149023396 A C 0.073890 -3.9690e-06
6:149024940 C T 0.060978 9.0539e-05
6:149037773 T C 0.076012 -5.1082e-05
6:149038080 T C 1.033499 2.2419e-05
6:149038234 A G 1.367727 8.6440e-06
6:149042800 C T 1.286545 3.4244e-05
6:149049842 A G 0.067054 -2.8963e-05
6:149053030 C T 0.296379 -1.2503e-06
6:149065131 T G 0.327003 6.4715e-05
6:149066223 A G 0.122050 -6.0076e-05
6:149067372 G T 0.099135 -3.7153e-05
6:149076600 C T 0.862004 -7.1169e-07
6:149087254 T G 0.982937 4.0627e-05
6:149087712 C T 0.321888 6.2260e-05
6:149091771 A G 0.026648 -2.7483e-06
6:149092757 T C 0.635778 1.0161e-05
6:149109768 C A 0.274789 -4.4975e-06
6:149110229 C A 0.315328 -8.1915e-05
6:149112450 A C 0.297710 -2.8834e-05
6:149113078 C T 0.230468 -6.6761e-06
6:149113186 A G 0.191288 1.1984e-04
6:149114488 G A 0.528980 6.8712e-06
6:149117179 T G 0.320476 -1.2163e-05
6:149118579 T C 0.042497 -2.4519e-05
6:149118754 C T 0.754430 -2.6473e-06
6:149120342 A G 0.210357 -4.8264e-05
6:149121685 T C 1.445119 2.6725e-05
6:149122863 C T 0.355936 -6.0301e-05
6:149125325 T C 0.067586 7.6184e-05
6:149128570 G A 0.118392 2.7290e-05
6:149130158 G A 0.265506 -1.0213e-04
6:149130830 G C 0.059868 3.9696e-04
6:149135396 A G 0.639329 -1.0268e-05
6:149140574 T C 0.065889 -5.0768e-05
6:149141278 A G 1.346630 1.0206e-05
6:149148117 C T 1.979850 5.7545e-05
6:149148901 A G 0.034356 4.5627e-05
6:149150426 A G 0.104948 -5.6374e-05
6:149157825 G A 0.191964 2.0739e-05
6:149158137 C T 0.225086 4.1703e-05
6:149158475 T A 0.043837 -5.7272e-05
6:149159293 C G 0.073799 -5.4183e-06
6:149165984 G A 0.027998 -1.0441e-04
6:149168205 G T 0.604635 4.8280e-06
6:149175496 G A 0.154102 1.0302e-04
6:149175895 C T 0.042467 -8.0601e-05
6:149176559 C G 0.035846 -8.0082e-05
6:149178217 G T 0.338587 1.4481e-06
6:149186032 C T 0.069076 2.0820e-04
6:149187499 A C 0.528736 3.1806e-05
6:149188232 T C 0.069333 -8.2668e-06
6:149199998 G A 0.096733 -1.0035e-05
6:149200719 A G 0.365355 2.5100e-05
6:149201697 G T 0.047356 -1.0392e-05
6:149202876 G A 0.313611 -7.0050e-05
6:149204027 G A 0.121816 -3.5091e-05
6:149204418 T G 0.089459 2.8232e-05
6:149205520 A G 0.250273 -4.3812e-05
6:149207844 C T 0.219955 4.7626e-05
6:149211090 G A 0.303913 5.2512e-05
6:149217078 G A 1.772265 3.0261e-05
6:149228093 C T 1.622951 -2.5436e-05
6:149231680 C T 0.279628 1.1728e-05
6:149232607 T G 0.155773 9.3469e-05
6:149236291 T C 0.074639 -2.1325e-05
6:149236874 A G 1.612298 -3.4543e-05
6:149237173 C T 0.698638 -1.1796e-06
6:149238125 C T 0.192321 3.8277e-05
6:149242165 A G 0.384394 -1.4422e-06
6:149244342 T C 0.065165 -4.9267e-05
6:149247295 G A 0.454548 3.7632e-05
6:149252323 T C 0.702676 -5.1783e-05
6:149255689 A G 0.095010 6.9303e-06
6:149257098 C T 0.042461 -1.3754e-05
6:149264325 C T 0.812655 -1.0041e-05
6:149268621 G A 0.122891 -3.6579e-05
6:149268845 T C 0.047145 -2.1833e-05
6:149270829 A G 0.333219 2.2418e-05
6:149276467 A G 0.020809 -2.1053e-05
6:149278507 T C 0.746932 -3.4310e-05
6:149279188 C T 0.411341 6.5030e-06
6:149283811 A G 0.331722 -3.5309e-05
6:149285719 G A 0.742164 -1.7755e-04
6:149300452 C T 0.739489 -4.0425e-08
6:149300485 C A 0.855820 -1.5175e-04
6:149306088 C T 0.129489 -1.3739e-04
6:149308433 C T 0.423415 1.7763e-04
6:149319511 A G 0.035528 1.0206e-04
6:149329267 G A 1.906000 2.9018e-07
6:149329872 A C 0.490888 -3.8558e-05
6:149335978 A G 0.077797 -9.6957e-05
6:149336354 T C 1.854837 -5.3863e-06
6:149345952 G T 0.256879 7.3828e-05
6:149361111 A G 1.309901 6.2147e-05
6:149374417 G A 0.088482 5.3077e-05
6:149383257 T G 0.738821 1.0186e-05
6:149385168 A G 1.249994 1.0771e-04
6:149385511 A G 0.509667 8.3100e-05
6:149398516 G A 1.252838 1.1697e-04
6:149399100 T G 0.180610 -5.5875e-06
6:149403263 T C 0.412525 2.3468e-04
6:149403297 G A 0.040513 2.3347e-05
6:149409133 T C 0.184868 -4.2721e-04
6:149409157 G A 1.909544 6.5353e-06
6:149411304 T C 0.033584 -5.1268e-05
6:149429274 A C 0.053045 5.3266e-05
6:149429579 A G 0.416680 1.0520e-04
6:149435111 C T 0.846135 1.4053e-04
6:149437341 T C 0.738006 6.0257e-04
6:149438305 G A 0.102442 6.5152e-06
6:149448694 A G 0.105980 7.7005e-05
6:149453174 A G 0.742131 3.0299e-04
6:149470256 G A 0.369714 6.1502e-05
6:149473017 G A 0.047790 3.3317e-05
6:149476152 A G 0.365663 1.0737e-04
6:149478965 C T 0.033321 -7.1361e-06
6:149488513 G A 0.386517 3.1999e-05
6:149492684 C G 0.242000 1.3573e-04
6:149498449 T C 0.074928 4.6976e-05
6:149503533 G C 0.665311 5.5103e-05
6:149515993 C T 0.695983 5.0172e-05
6:149525606 T C 0.469686 -2.2634e-05
6:149531285 C T 0.052529 5.8399e-05
6:149531807 A G 0.212490 -2.3300e-05
6:149533388 A G 1.093656 1.7299e-05
6:149533668 A C 0.559905 6.1031e-05
6:149533882 G A 0.096165 5.5736e-05
6:149546234 G A 0.033201 1.4693e-05
6:149560966 G T 0.688242 2.4412e-05
6:149561245 A G 0.060361 1.3529e-05
6:149577959 T C 0.084883 1.2928e-05
6:149585030 C T 0.041500 4.7256e-08
6:149587303 G A 0.815495 -1.2822e-05
6:149590263 C T 0.060819 -1.0061e-04
6:149593920 T C 0.329398 -1.3495e-05
6:149594714 G T 0.066158 -2.6711e-05
6:149605981 A G 0.084033 -4.7182e-06
6:149606801 T G 0.359084 -1.9248e-05
6:149609910 T C 0.118324 -1.1353e-05
6:149616259 G A 0.158480 -2.9075e-05
6:149625651 C T 0.217865 2.0166e-06
6:149625841 C T 0.608270 -3.0649e-05
6:149627213 A G 0.162602 8.9619e-05
6:149629450 T C 0.036469 -4.8504e-06
6:149630335 G A 0.772742 -6.7675e-05
6:149631926 T C 1.744404 -5.7438e-06
6:149635684 G A 0.096668 -7.1150e-05
6:149637918 A G 0.181223 8.1636e-06
6:149637979 C T 0.758704 -2.4304e-05
6:149664131 G A 0.155796 5.8213e-05
6:149692244 G A 0.055954 -2.4663e-05
6:149697760 T C 0.194804 -9.5959e-05
6:149702037 A G 0.053308 4.3713e-05
6:149712555 C T 0.041107 -1.4226e-05
6:149720134 G A 0.048845 5.9592e-05
6:149721690 A G 0.965530 -1.4115e-05
6:149735263 T C 0.022788 -9.7259e-06
6:149739488 G A 0.525497 8.5830e-06
6:149742747 A G 0.230043 2.8266e-05
6:149747116 T C 0.022376 -5.6383e-05
6:149748411 A C 0.194748 -1.0550e-04
6:149751432 T C 0.175342 -1.3375e-05
6:149754620 T C 0.079761 1.5969e-05
6:149757796 A G 0.091287 5.6986e-05
6:149762537 G A 0.736646 -2.8207e-05
6:149773329 T C 0.044632 1.0224e-05
6:149778415 G C 0.072974 6.8482e-06
6:149783095 C T 0.137467 -1.9573e-05
6:149784284 C T 0.737571 3.1807e-05
6:149793025 A G 0.247849 -8.3966e-05
6:149795342 T C 0.538107 1.3226e-05
6:149802179 G A 1.002032 5.6848e-06
6:149805952 T C 0.078317 3.3414e-05
6:149806552 G A 0.205664 -1.0122e-06
6:149815782 A G 0.288927 4.0489e-05
6:149863744 A G 0.125585 2.8894e-05
6:149896318 C T 0.683536 7.4461e-06
6:149909491 T C 0.619887 -1.6401e-06
6:149915053 T C 0.654392 6.8494e-06
6:149927185 C T 1.764118 3.5413e-05
6:149929268 C T 0.090819 -1.3312e-05
6:149953835 G A 1.710109 1.8128e-05
6:149954169 G T 0.031390 -7.9856e-05
6:149973661 A G 0.078174 3.6290e-05
6:149980727 G A 0.697126 1.5469e-05
6:149984770 C T 0.049202 1.6370e-05
6:150005250 G A 0.042143 -1.1143e-05
6:150013299 G T 0.106289 -4.8244e-05
6:150031846 A G 0.085217 8.9560e-05
6:150032851 T G 0.039374 3.6353e-05
6:150049595 T C 0.127376 1.6544e-05
6:150062222 T C 0.037891 8.3339e-05
6:150067675 G A 0.694630 1.2725e-05
6:150082537 A C 0.044525 3.0335e-05
6:150082712 G A 0.172216 3.7498e-04
6:150099880 A G 0.154741 -2.1708e-05
6:150114745 A G 0.704218 -2.0033e-06
6:150118810 T C 0.040851 5.0919e-05
6:150124416 G C 0.116185 2.5982e-05
6:150153226 C T 0.672020 1.1906e-05
6:150157345 A G 0.039585 -5.5618e-05
6:150158194 T G 0.697463 1.7107e-05
6:150166041 A T 0.674594 1.2603e-05
6:150167398 T C 0.662981 2.4482e-05
6:150172897 G C 0.041916 -1.9349e-05
6:150184148 C A 0.783697 5.0527e-05
6:150188432 T G 0.088414 -6.1324e-05
6:150201874 T C 0.110547 -1.1317e-04
6:150209717 G C 0.775293 4.2658e-05
6:150210681 A G 0.787072 2.0613e-05
6:150210685 T C 0.774462 3.8316e-05
6:150210723 T C 0.506052 -6.9880e-06
6:150211071 T C 0.033370 -7.3033e-05
6:150212003 T C 0.269222 1.2634e-04
6:150222584 G C 0.240322 1.4866e-05
6:150223269 A G 0.095341 -8.6074e-05
6:150224475 T C 0.041179 1.6348e-04
6:150228019 C G 0.506000 -1.6902e-05
6:150231769 A G 0.058920 -5.2420e-05
6:150239330 T C 0.252159 9.1118e-05
6:150240829 C G 0.256177 9.8431e-05
6:150242202 T C 0.040338 -5.3226e-05
6:150246386 C T 0.692579 5.8662e-07
6:150250366 T C 0.212795 8.8758e-05
6:150254883 C T 0.056713 8.1908e-05
6:150257420 T C 0.072036 5.0314e-05
6:150263186 C A 1.934494 3.5027e-05
6:150264626 T C 0.035242 3.1365e-05
6:150268065 G A 0.260702 9.4827e-05
6:150277051 A C 0.082043 5.5754e-05
6:150281552 G A 0.062208 6.4145e-05
6:150281625 T C 0.061004 7.4942e-05
6:150297996 T C 0.116730 1.5249e-05
6:150298171 C T 0.041380 -4.4807e-05
6:150298263 T G 0.930580 -5.1810e-05
6:150298388 C T 0.061893 7.3592e-05
6:150298842 T C 0.297817 1.7090e-04
6:150303576 C G 0.130476 6.1516e-05
6:150303972 G A 0.847158 -4.0849e-05
6:150306081 A G 0.041847 -4.1994e-05
6:150310305 A C 0.054435 -6.1829e-05
6:150311823 G A 0.832905 1.0754e-04
6:150318085 T C 0.041721 -1.9342e-05
6:150318281 A G 0.845983 1.6898e-04
6:150325427 T G 0.070517 1.1718e-04
6:150342155 T C 0.020838 4.8181e-05
6:150342232 A G 0.909797 -1.1533e-04
6:150346532 C T 0.923105 -2.0289e-04
6:150346740 G A 1.915851 -2.1060e-05
6:150352403 C G 0.102001 -3.9132e-05
6:150358012 C T 0.906107 -1.0814e-04
6:150360817 A C 0.025719 -3.2221e-05
6:150368762 A C 0.539752 6.6631e-05
6:150369752 T C 1.762288 1.6742e-05
6:150371769 G A 0.460793 -2.0712e-05
6:150373959 C T 0.576650 4.3366e-05
6:150376825 A T 0.233594 1.6509e-05
6:150392942 A G 0.104578 -2.6441e-05
6:150393837 C G 0.037190 2.8315e-05
6:150398093 G A 0.099073 -1.6943e-05
6:150402567 A G 0.725848 -5.1525e-05
6:150404420 T C 0.530434 5.7966e-05
6:150405987 A C 0.038043 -4.5492e-05
6:150407607 A G 0.218942 2.4065e-05
6:150408111 T C 0.725727 -5.8460e-05
6:150409997 T G 0.030000 1.1297e-04
6:150410154 A G 0.075490 2.4583e-05
6:150412948 T C 0.540655 2.5324e-05
6:150419984 A G 0.057141 1.8214e-05
6:150434027 T C 0.473640 -6.4729e-06
6:150434719 A G 0.483351 1.2502e-05
6:150436070 G A 0.070358 3.0473e-05
6:150436211 T C 0.202983 -1.4296e-06
6:150447142 G A 0.829202 2.2597e-05
6:150448358 C T 0.934251 1.6809e-05
6:150455443 G A 0.501874 3.3107e-05
6:150463883 A G 0.266350 5.0296e-04
6:150476015 T C 1.439410 -1.8678e-05
6:150476086 C A 0.518171 -5.5606e-05
6:150476319 A G 0.141852 -3.5140e-05
6:150479324 G A 0.054590 1.1294e-04
6:150482531 C A 0.152963 -3.2374e-05
6:150484024 T C 1.419604 5.5772e-05
6:150484684 T C 0.030465 -5.5570e-05
6:150486597 T G 0.055983 3.1161e-05
6:150494507 A C 0.031383 4.0114e-05
6:150494821 A G 0.356338 -1.4721e-05
6:150495245 T C 0.158558 8.4050e-05
6:150496965 G A 0.681537 -7.0838e-05
6:150498051 A G 0.251098 -2.2495e-05
6:150499049 G A 0.317529 6.4593e-05
6:150501505 A G 0.159246 3.2227e-05
6:150502047 A G 1.074497 -4.9104e-05
6:150505400 C T 0.059040 -8.6968e-06
6:150507523 A G 0.250329 1.2499e-05
6:150513642 C T 0.312326 -1.6334e-04
6:150514125 G A 0.022172 -1.5591e-05
6:150523292 A G 0.586481 6.1433e-05
6:150524592 C G 0.134192 1.3785e-05
6:150525376 T C 0.256470 -9.6213e-05
6:150525451 G T 0.396021 -1.1951e-06
6:150525560 T C 0.058177 -1.2383e-04
6:150526573 A C 0.034376 -2.9684e-05
6:150529193 T C 0.062984 -6.0589e-05
6:150533378 A G 0.118444 3.3102e-05
6:150536595 G T 0.264539 1.2350e-04
6:150541385 C T 0.040922 -5.4290e-05
6:150545682 C T 0.065756 7.7215e-06
6:150549678 C T 0.096198 7.7253e-06
6:150550969 C A 0.222237 -2.5994e-05
6:150556516 G A 1.909009 -3.3635e-05
6:150559591 A G 0.871196 -7.8974e-06
6:150570867 G A 0.079992 -4.0983e-05
6:150572489 T C 0.043428 -1.6762e-05
6:150575442 A G 0.201097 -4.3277e-06
6:150583244 T C 0.758600 2.0302e-05
6:150588650 C T 0.030160 -1.3757e-05
6:150589093 C T 0.597572 1.0059e-05
6:150589959 T C 0.949097 5.2228e-07
6:150592428 C A 0.119574 -1.1047e-06
6:150593318 A G 0.026930 4.2491e-05
6:150593995 T C 0.067453 3.3224e-05
6:150594360 T C 0.044515 2.2119e-05
6:150596551 G A 0.336120 -7.7277e-05
6:150599791 G A 0.536159 -8.8547e-07
6:150602943 T C 1.198169 1.9119e-05
6:150603402 G A 0.078080 -2.5706e-06
6:150608138 A G 0.956828 -4.6630e-05
6:150609709 C A 0.066340 4.7364e-05
6:150610448 C T 0.044924 -4.9359e-05
6:150613315 G A 0.239845 4.2220e-05
6:150617107 T C 0.549600 -1.5235e-05
6:150619734 G A 0.038845 -3.0318e-05
6:150624947 C T 0.027105 -2.0790e-05
6:150625399 A G 0.376488 1.2518e-08
6:150625467 G C 0.218235 -5.2794e-05
6:150629632 G C 0.450020 2.4043e-05
6:150633010 C T 1.672371 -2.0077e-05
6:150634434 G A 0.284179 -1.9894e-05
6:150634670 T C 0.464675 2.0620e-05
6:150637477 T G 1.000406 -2.7507e-05
6:150638096 G A 0.854460 2.8370e-05
6:150639594 T C 0.114465 -2.6660e-05
6:150643730 T G 0.033532 4.9292e-05
6:150645627 A C 0.069612 9.3571e-05
6:150649629 T C 0.044769 -1.4291e-05
6:150651900 A G 0.660072 1.2191e-05
6:150656054 C T 0.305652 1.2248e-04
6:150667597 C T 0.031925 -1.0818e-05
6:150672660 T C 0.032918 -9.0804e-06
6:150676502 T C 1.394758 -2.2413e-05
6:150677790 A G 1.241591 9.6424e-06
6:150681656 T C 1.647683 -6.7439e-06
6:150683395 T C 0.406183 -1.9841e-05
6:150684596 A G 0.036615 -8.3382e-05
6:150685999 G A 1.582999 -1.0226e-05
6:150700504 C T 0.143199 1.6189e-05
6:150704497 A G 0.122787 2.9918e-06
6:150714555 A G 0.066204 -1.9139e-05
6:150714962 T C 0.064733 -2.1552e-05
6:150716696 C T 1.849089 1.5382e-06
6:150716697 A G 0.066252 -2.4912e-05
6:150720439 T C 1.875762 -2.0602e-06
6:150730270 A G 1.838420 -3.8313e-06
6:150730975 C T 1.343910 1.4051e-05
6:150739841 A G 0.581866 -1.4924e-05
6:150741930 T C 0.037716 -3.5255e-05
6:150744321 C T 0.113631 1.0817e-05
6:150744999 C T 0.421983 3.1859e-05
6:150748071 G A 0.369483 6.3247e-05
6:150748147 G A 0.237677 -1.9302e-05
6:150751874 C T 0.595917 -5.7996e-06
6:150754768 T C 1.939178 -3.2225e-05
6:150757328 C A 0.053694 3.8561e-06
6:150760780 C T 1.545449 1.4955e-05
6:150761836 G A 0.178653 -1.8911e-05
6:150765473 A G 1.073237 3.9843e-05
6:150767727 C A 0.473140 -2.1787e-05
6:150769141 C T 0.039975 2.3955e-05
6:150770037 A G 0.027806 -3.8464e-05
6:150771106 G A 0.623554 1.1191e-05
6:150774071 T C 0.042743 7.0363e-05
6:150774093 G C 0.046541 4.9485e-05
6:150774385 G A 0.376118 -2.7951e-05
6:150783855 T C 0.706704 1.8886e-04
6:150789711 T C 0.059683 7.1148e-05
6:150791057 T C 1.830598 2.3526e-05
6:150791493 G A 0.197887 2.8333e-05
6:150801022 A G 0.031322 -2.9429e-06
6:150813097 T C 0.282978 1.6762e-04
6:150815520 T C 0.040361 3.8365e-04
6:150816245 A G 0.031701 3.5804e-05
6:150832532 C T 0.688911 -1.4972e-04
6:150841372 A G 0.051328 4.0170e-05
6:150852113 G A 0.105555 7.1725e-05
6:150863180 T C 0.193664 2.8699e-05
6:150869099 A G 1.432711 -3.1890e-06
6:150871192 C T 0.133933 2.7491e-05
6:150873623 G A 0.235252 9.4874e-06
6:150890623 C T 0.310774 7.3841e-06
6:150892649 C T 0.373524 -2.0215e-05
6:150894838 C T 0.212684 -1.7767e-06
6:150900125 A G 0.342985 4.4307e-05
6:150906164 A G 0.475951 2.3006e-04
6:150908030 G A 0.027323 -1.5414e-04
6:150909058 A G 1.442143 2.5064e-05
6:150909715 A G 0.264964 1.2463e-04
6:150912910 T C 0.049430 3.3627e-05
6:150914050 C T 1.449261 2.8318e-05
6:150918494 A G 0.037907 -2.7123e-05
6:150918916 A G 0.034213 5.7424e-05
6:150920061 G A 0.045791 1.1619e-04
6:150922234 G A 0.051994 -6.6333e-05
6:150922641 G A 0.228926 7.2522e-05
6:150923038 G A 0.050695 5.0884e-05
6:150926564 G A 1.603119 -5.7777e-05
6:150928648 A G 0.141612 6.8599e-05
6:150928735 T C 0.083675 3.2060e-05
6:150928770 G A 0.265019 -4.5865e-04
6:150929923 T C 0.472309 -1.5999e-05
6:150935549 C T 0.040747 2.8329e-05
6:150936062 G A 1.958302 6.5882e-05
6:150936510 A G 0.047927 -2.7774e-05
6:150939689 G A 0.032367 -3.6673e-05
6:150942218 G A 0.088969 2.6688e-05
6:150943294 A G 0.028816 8.8575e-05
6:150945215 G A 0.265006 -5.3980e-06
6:150950215 A G 1.236641 -4.4187e-05
6:150953942 A G 0.214502 1.7398e-05
6:150956225 A G 0.108295 7.7184e-05
6:150956468 G T 0.038920 -2.5523e-05
6:150957745 A C 0.069758 4.9108e-05
6:150961088 T C 0.538107 1.3981e-04
6:150962712 C T 0.034882 -1.1738e-04
6:150964232 T C 0.041383 1.8566e-04
6:150969829 T G 0.323566 1.7280e-04
6:150971305 T C 0.355472 -6.0618e-05
6:150979221 T C 0.270115 9.1274e-05
6:150980770 T G 1.791009 1.2914e-04
6:150986356 T C 0.811068 6.0533e-05
6:150988903 G T 1.450101 9.9903e-05
6:150990255 C T 0.103582 2.0861e-05
6:150990608 T C 0.024165 3.8407e-05
6:150991166 A G 0.070134 -3.8620e-05
6:150994384 T C 0.054081 1.1061e-05
6:150998511 G A 0.143212 -3.8794e-03
6:151005165 C T 0.268307 1.1651e-04
6:151006643 C T 0.352985 -1.0334e-04
6:151015996 C T 0.983317 2.6654e-05
6:151016738 G A 0.119427 -1.8558e-04
6:151023191 A C 0.370934 7.7896e-05
6:151025050 C A 0.168974 3.2037e-05
6:151029109 G A 1.019134 2.0900e-05
6:151031607 A G 1.827482 1.8932e-04
6:151034730 T G 0.939201 -2.2721e-05
6:151035512 G A 0.043405 1.0705e-04
6:151039403 T C 0.090881 6.7471e-06
6:151041895 A G 0.086233 -8.2393e-06
6:151045016 C T 0.220705 -7.0233e-06
6:151048254 A G 0.044707 4.1195e-05
6:151050924 T C 0.047511 -8.1221e-06
6:151058043 G A 1.860997 1.0817e-04
6:151062360 C T 0.520067 4.0704e-05
6:151069060 A G 1.911988 7.2684e-05
6:151070741 G C 0.150028 -1.2442e-04
6:151072093 C A 0.026583 -1.5287e-04
6:151075238 G A 0.157377 -1.8564e-04
6:151077619 C T 0.170493 3.7738e-05
6:151081620 G A 0.481462 1.0981e-05
6:151093961 T C 0.070816 9.5988e-06
6:151108413 A G 0.068612 8.0374e-05
6:151110369 A G 1.186679 -2.9169e-05
6:151120757 T C 0.061241 3.7492e-05
6:151121760 C T 0.891667 3.3875e-05
6:151122094 G A 0.349902 1.3092e-06
6:151123175 T C 0.566884 2.4900e-05
6:151125143 C T 0.170623 4.9686e-05
6:151125251 T G 0.105503 8.6304e-06
6:151125896 A G 1.018511 -3.9593e-05
6:151128492 A G 0.044639 1.5448e-05
6:151129499 C T 0.081011 8.9227e-05
6:151131081 C T 0.630728 -2.3944e-06
6:151132738 A G 0.026463 -4.4843e-06
6:151134948 T C 0.023016 6.8799e-05
6:151135385 G A 0.085665 2.0062e-05
6:151135576 C T 0.180947 4.8884e-06
6:151145278 A G 1.615054 -7.6790e-05
6:151152035 C A 0.067155 -4.3428e-05
6:151153505 A G 1.428985 -4.4389e-05
6:151156327 C T 1.654779 -9.5084e-05
6:151158991 G A 0.582921 -1.0388e-05
6:151161018 G A 0.331726 1.2170e-05
6:151161825 T C 0.041783 -9.7559e-06
6:151161836 C T 0.089310 -3.7901e-05
6:151163115 A G 0.370012 -3.8933e-05
6:151163542 G A 0.514507 -2.3316e-05
6:151167045 T C 0.025187 1.4583e-05
6:151180608 C G 0.203019 1.8773e-05
6:151188245 G A 1.763430 5.4464e-05
6:151189396 G A 0.036330 -1.3862e-06
6:151189764 C T 0.255483 1.3882e-04
6:151190846 A G 0.039147 2.3358e-06
6:151196754 A G 0.172100 -1.8081e-05
6:151196971 G A 0.247008 1.5563e-04
6:151197644 G A 0.118408 -2.6151e-06
6:151197663 G A 0.044782 1.3307e-05
6:151198012 A G 0.176072 2.0133e-07
6:151202722 T C 0.083666 -4.4990e-05
6:151204543 G A 1.049475 1.0576e-04
6:151205678 G A 0.139515 -2.9920e-05
6:151206166 T C 0.047106 1.1719e-05
6:151213211 C T 0.648875 1.9365e-06
6:151216868 G A 0.130392 1.2344e-06
6:151225521 T G 1.130508 1.0149e-04
6:151225565 A G 0.361986 8.5277e-05
6:151227709 C T 0.276249 -2.9204e-04
6:151229997 G A 0.367127 4.3580e-05
6:151230837 A G 0.765066 -3.4174e-06
6:151233641 A G 0.054045 -3.3799e-06
6:151236180 T C 0.332086 2.8902e-04
6:151236287 G T 0.956195 -2.7596e-06
6:151236699 G A 0.032240 -8.0499e-05
6:151243150 A G 0.094289 5.6352e-05
6:151243448 A G 0.026313 -9.4217e-05
6:151245314 G A 1.317931 1.3851e-04
6:151247079 G A 0.126435 4.5713e-05
6:151247439 G A 1.864646 -8.1126e-05
6:151252985 A G 0.553307 -5.4923e-05
6:151254376 T C 0.023009 4.0616e-07
6:151255129 G T 0.126834 -1.4631e-05
6:151257061 A G 0.069151 1.8240e-05
6:151264778 G A 1.144183 4.1596e-06
6:151265926 A G 0.382557 1.1592e-04
6:151266870 A G 0.063029 -6.4664e-05
6:151270231 A G 0.043217 9.6326e-06
6:151271130 C T 0.704445 1.4957e-05
6:151274882 G A 0.385631 1.2011e-04
6:151278949 T C 0.581486 -3.8533e-05
6:151280919 C T 0.079566 1.8265e-04
6:151281668 C T 0.371149 1.8431e-05
6:151295133 G A 0.585764 1.2186e-05
6:151296753 T C 0.556004 2.0604e-05
6:151296944 T C 0.424450 2.4667e-05
6:151297701 A G 0.042214 -4.2101e-05
6:151299606 C T 0.050712 -4.5220e-05
6:151301359 G A 0.816985 1.5691e-05
6:151313367 G A 0.249296 -9.1223e-05
6:151315581 C G 0.152735 -6.2051e-06
6:151322448 G A 0.456522 5.9555e-06
6:151322571 T C 0.030309 -2.1892e-05
6:151326343 A G 0.069368 4.8560e-05
6:151327848 A G 0.632649 -2.7082e-05
6:151328122 A G 0.121083 2.6010e-05
6:151329457 A G 0.073857 7.6760e-06
6:151330686 G A 0.821873 3.7571e-05
6:151336739 G C 0.858972 8.6316e-06
6:151338476 T G 0.217673 -4.5722e-05
6:151339442 A C 1.419819 -7.8232e-06
6:151341298 C T 0.281160 -1.8334e-06
6:151343713 A G 0.546400 2.0816e-05
6:151344484 T C 0.020598 -5.4205e-05
6:151360058 T G 1.444688 3.3604e-05
6:151369307 T G 0.057388 -9.0144e-06
6:151377282 T G 0.040137 -8.4637e-06
6:151377317 A G 0.069816 4.1471e-05
6:151378351 G C 0.865519 2.1173e-05
6:151385882 A G 0.136977 -2.5231e-05
6:151386450 C T 0.185083 -1.2163e-04
6:151391569 C T 0.119333 2.6238e-07
6:151391661 C A 1.663377 1.5746e-06
6:151392273 G A 0.302209 4.2926e-05
6:151394253 A G 0.118217 -2.5281e-04
6:151394562 T G 0.537477 5.3810e-05
6:151398029 G A 0.072072 1.6449e-05
6:151403272 C G 0.020802 3.3773e-05
6:151418439 G A 0.127938 -4.2803e-05
6:151423606 T C 0.749538 -1.5637e-06
6:151424745 C A 0.249647 9.5712e-05
6:151432371 C A 1.194628 1.1430e-04
6:151433505 C A 1.650462 1.4971e-05
6:151437682 G T 0.517876 -1.9252e-05
6:151437732 G C 1.499268 9.0826e-05
6:151441909 T C 0.075360 -2.0457e-04
6:151443419 A T 0.830296 9.3048e-04
6:151448455 T C 0.043743 5.9020e-05
6:151453913 G A 0.086178 -5.4336e-05
6:151457413 T G 0.029338 3.0006e-05
6:151457936 T C 0.070975 6.2447e-05
6:151459028 T C 0.027631 -6.9098e-05
6:151466575 T G 1.522044 -2.9343e-05
6:151467182 C T 1.045502 2.6731e-05
6:151470503 A C 1.093825 1.0042e-05
6:151472169 G A 0.058239 -7.6718e-05
6:151472251 A G 1.118892 -1.2150e-05
6:151472937 G A 0.564404 -5.4977e-05
6:151473330 G A 0.617141 -7.1092e-05
6:151474619 T C 0.067297 1.6880e-04
6:151476147 A G 0.130340 7.9278e-05
6:151479993 C T 0.051338 1.7433e-05
6:151481007 C T 1.635522 -4.1495e-05
6:151482049 T C 0.132401 -6.5212e-05
6:151482800 A G 0.038284 8.4272e-05
6:151492298 C T 0.919901 -2.0598e-05
6:151492441 G C 0.120414 -3.4135e-05
6:151500466 A G 0.713066 -9.3890e-06
6:151501128 C A 0.052201 5.6417e-05
6:151503261 C T 0.429809 -5.1106e-05
6:151514183 A G 0.924056 -2.6702e-05
6:151515172 G A 1.773641 -5.9774e-05
6:151519686 C T 0.399834 -1.8368e-05
6:151524015 A G 0.310933 3.4460e-05
6:151527056 T G 0.506727 -5.3609e-05
6:151528821 G A 0.048985 -3.6869e-05
6:151536785 T G 0.165868 -1.3390e-05
6:151537436 G A 0.053931 -4.8714e-05
6:151546061 A C 1.514887 3.1429e-04
6:151546940 C T 0.066213 -2.4128e-05
6:151554656 T C 0.344790 -2.9962e-05
6:151557935 A G 0.024441 -3.1111e-05
6:151558180 C T 1.946838 3.0230e-05
6:151560735 T C 1.499784 2.9485e-05
6:151562595 G A 0.099755 -1.8617e-04
6:151563031 T C 0.058245 -2.3144e-05
6:151565924 T C 0.827134 1.0960e-04
6:151566441 A G 0.182772 2.2567e-05
6:151568942 C T 1.277817 8.7452e-06
6:151575870 C T 1.315562 1.7554e-05
6:151576181 A C 0.143586 1.2514e-04
6:151577277 G A 0.034668 1.4902e-05
6:151579432 T C 0.876814 4.0953e-05
6:151584651 G T 0.100450 -2.7305e-05
6:151587323 G A 0.032367 3.2675e-05
6:151588197 A G 0.365972 -2.4227e-05
6:151591640 C T 0.026359 -7.1315e-05
6:151591845 G A 0.024587 -1.7015e-05
6:151594564 G A 1.110635 -3.0195e-05
6:151596486 G A 0.978617 -8.2114e-06
6:151596886 G C 0.057537 -5.1730e-05
6:151597753 A G 0.047381 -1.1093e-05
6:151597937 G A 0.391886 9.3544e-05
6:151600722 G A 0.073653 -7.0302e-05
6:151602119 G A 0.217206 -7.7483e-05
6:151606123 G A 0.902446 7.9752e-06
6:151606695 T C 0.074263 -1.2851e-04
6:151609811 C T 0.266479 -5.4419e-05
6:151612514 A G 1.898129 -1.2109e-05
6:151613902 T G 0.797121 -4.6526e-06
6:151614761 C T 0.117652 -1.0191e-04
6:151622137 T C 0.381879 8.9140e-05
6:151623480 A G 0.053535 6.0278e-06
6:151624843 A G 1.757088 8.7872e-06
6:151626774 G T 1.411688 3.2624e-05
6:151629708 G A 1.685104 1.8912e-05
6:151631197 C G 0.574398 3.1232e-05
6:151632774 T C 0.059933 2.8809e-05
6:151632899 C T 0.397196 8.9665e-06
6:151634078 T C 0.686295 -4.3536e-06
6:151634126 C T 0.050893 -7.1990e-05
6:151634652 C T 0.058927 -3.7381e-05
6:151635626 T C 0.085964 -2.4206e-07
6:151638269 G A 0.667973 -2.2567e-05
6:151639599 C T 0.455246 5.6355e-06
6:151640467 T C 0.034973 7.1571e-05
6:151641001 A G 0.124393 -2.3870e-05
6:151642956 G C 0.684675 3.1632e-05
6:151643443 C T 0.022909 1.4653e-05
6:151644197 T C 0.086726 -4.2951e-05
6:151646797 C T 0.231036 -1.2195e-04
6:151651568 C T 0.686655 -3.0539e-05
6:151652551 G A 0.192824 1.1927e-05
6:151654269 C T 0.126795 -2.7579e-05
6:151655001 G T 0.196326 2.5214e-05
6:151655101 G T 0.390493 -4.3697e-05
6:151668163 G A 1.472419 5.7586e-05
6:151669875 G A 1.561986 3.1216e-05
6:151670172 C A 1.515234 3.2890e-05
6:151670897 C T 1.560788 4.1989e-05
6:151671182 T C 0.038920 -6.3070e-06
6:151672185 T A 0.066976 5.6577e-05
6:151672812 A G 0.038686 -6.2078e-06
6:151673074 G C 0.113494 2.8895e-05
6:151673589 A G 0.167101 9.7285e-05
6:151674270 A G 0.167380 8.1555e-05
6:151674326 C A 1.346835 4.2763e-07
6:151674593 T G 0.040750 1.3581e-05
6:151678440 T C 0.104234 -2.6352e-05
6:151684739 T C 0.042458 -3.0292e-05
6:151686905 T C 1.279858 6.1053e-06
6:151690281 T C 0.058871 -2.0651e-05
6:151692096 C A 0.047333 -2.0541e-05
6:151693837 T C 0.085000 -2.4855e-05
6:151699396 G A 0.022853 3.2407e-05
6:151706109 A G 0.037849 -6.0693e-05
6:151707110 C A 0.056596 5.5515e-05
6:151710081 C T 0.200542 5.4719e-05
6:151713405 A G 0.169776 2.2146e-05
6:151716010 C G 0.088625 -5.2528e-05
6:151716860 C T 0.465168 5.2921e-06
6:151722758 A C 0.034746 3.4898e-05
6:151734061 T C 0.214586 1.3806e-04
6:151738370 T C 0.037755 -2.4885e-05
6:151742541 C T 1.944449 3.1466e-05
6:151744085 T C 0.059449 6.4852e-05
6:151750960 T C 0.126915 5.1440e-07
6:151753440 T C 0.269920 1.8939e-05
6:151753702 C T 0.104968 -6.4498e-05
6:151756879 C T 0.100777 -6.8717e-05
6:151761621 G A 0.580775 -5.5564e-05
6:151761683 C T 0.044071 4.2486e-05
6:151766552 A G 0.201909 4.5307e-05
6:151766822 A C 0.229867 9.4734e-05
6:151773164 A G 0.245908 -1.4810e-04
6:151773504 C T 0.797306 -8.9935e-06
6:151779193 T G 0.231701 6.6771e-05
6:151781022 C G 0.680930 9.5456e-06
6:151786266 A C 0.206151 -1.3037e-04
6:151786817 G C 0.150074 -3.5101e-05
6:151789709 G A 0.086392 3.4617e-05
6:151789868 A G 0.229202 9.0414e-05
6:151794704 C T 0.606462 -5.4864e-05
6:151794885 T G 0.056544 6.9482e-05
6:151803659 A G 0.239715 1.9701e-04
6:151816054 A C 0.042250 -4.0181e-05
6:151825678 A G 0.136692 -1.7858e-04
6:151825900 G A 0.031740 1.7557e-04
6:151828771 G A 0.109301 -6.2090e-05
6:151835770 C G 0.053970 1.8895e-04
6:151836921 G A 1.938769 1.2344e-05
6:151839175 A G 0.049809 -1.9228e-04
6:151839383 T G 0.192713 2.3653e-05
6:151842809 G A 0.078427 1.5720e-04
6:151847804 T G 1.957273 -2.0295e-06
6:151849040 A G 0.226674 -1.0768e-05
6:151849670 C T 1.214392 -1.3455e-04
6:151857594 G A 1.201415 -9.5211e-05
6:151868232 C A 1.403087 -2.4572e-05
6:151873833 T C 1.767887 -4.3284e-05
6:151873896 T C 0.200779 1.9393e-04
6:151885129 G A 0.136627 -2.0400e-05
6:151891388 A C 0.125922 -3.0761e-04
6:151894340 T C 0.225463 9.3459e-06
6:151894505 C T 1.778987 -5.5865e-05
6:151894567 A G 0.022418 7.8633e-05
6:151900811 T C 0.227530 1.1505e-05
6:151900930 A G 0.156945 1.1935e-05
6:151902524 T C 0.075477 -9.7897e-06
6:151907027 A G 0.075152 1.6760e-04
6:151907748 T C 0.574446 8.2678e-05
6:151910590 C A 0.034188 4.2464e-06
6:151912507 A G 0.578052 8.5169e-05
6:151914113 A G 0.149658 -8.2200e-05
6:151917660 A G 0.119489 -8.3538e-05
6:151920851 A C 0.391418 -1.4698e-06
6:151922064 A G 1.196878 -1.6410e-05
6:151927010 T G 0.126347 9.0441e-06
6:151933175 G A 1.021571 3.0840e-05
6:151936677 A G 0.665386 1.8445e-05
6:151939181 A G 1.039436 4.5114e-05
6:151939350 C A 0.154913 -5.2924e-05
6:151944418 A G 0.373005 3.8028e-05
6:151948366 A G 0.712053 5.3040e-05
6:151948668 T G 0.058346 8.2995e-05
6:151958815 C T 0.190844 2.3441e-05
6:151959133 A G 0.041825 -4.6980e-06
6:151963697 T C 1.163119 2.4019e-04
6:151981156 T C 0.590831 1.4039e-05
6:151988829 T C 0.167851 1.5834e-05
6:151990197 A C 0.066424 3.7578e-05
6:151999091 C T 1.026089 6.1953e-05
6:152002296 A G 0.049757 1.0291e-04
6:152005229 C A 0.045973 -3.9717e-05
6:152005534 T C 1.051062 2.8069e-04
6:152008098 T G 0.038066 1.3889e-04
6:152009638 G A 0.843363 -1.1834e-04
6:152010377 A G 0.051358 -4.2069e-05
6:152021049 G A 0.091245 2.2935e-05
6:152031496 T C 0.056187 2.7826e-04
6:152040125 G A 0.494412 4.3804e-05
6:152042502 C A 0.558182 1.9000e-04
6:152044107 C T 0.025765 -3.3810e-05
6:152070145 C T 1.118590 -2.8562e-05
6:152070928 A G 0.130804 3.4076e-05
6:152080039 T C 0.101306 2.6033e-05
6:152082003 A C 0.048664 -3.2527e-05
6:152085517 T C 1.416401 1.0663e-05
6:152090535 T C 0.280524 2.2631e-06
6:152090707 G A 1.155037 -2.1442e-05
6:152092846 A G 0.074922 4.4148e-05
6:152097327 T C 0.268554 6.3602e-05
6:152097697 G C 1.146452 2.2730e-05
6:152101823 A C 0.169367 9.3166e-05
6:152103792 C T 1.247456 1.0880e-05
6:152106206 A G 0.052120 1.2876e-05
6:152110354 T G 0.087097 -4.5075e-05
6:152115403 T C 0.036638 1.3182e-05
6:152115788 A G 0.103215 2.8817e-05
6:152116243 G T 0.035593 2.4495e-05
6:152116655 G A 0.140298 -9.4897e-06
6:152120869 T C 1.951340 -1.1852e-05
6:152123716 G T 0.055645 1.3739e-05
6:152129077 C T 0.955809 -3.9869e-04
6:152129746 T G 0.030637 -8.4448e-05
6:152132175 A G 0.069362 -4.0394e-05
6:152132431 A G 0.052104 -5.6522e-06
6:152140209 G A 0.021130 -1.9075e-06
6:152143888 C G 0.115880 -3.6654e-05
6:152147285 A G 0.038154 1.1433e-04
6:152149435 C T 0.197079 -7.3412e-05
6:152149586 A G 0.107308 -1.3639e-04
6:152151965 A G 0.089417 1.5421e-05
6:152157122 A G 0.999221 1.8046e-04
6:152157881 T C 0.925461 -1.0421e-04
6:152163284 G A 0.084123 3.8363e-05
6:152163335 C T 0.913173 -5.7089e-05
6:152163381 G A 0.702595 -4.1617e-05
6:152171980 C T 0.045687 3.4850e-05
6:152173872 T C 0.033256 3.4181e-05
6:152177055 A G 0.022074 -2.0575e-05
6:152180596 G A 0.045116 -1.0802e-04
6:152182917 C T 0.813866 -1.2856e-04
6:152193824 T C 0.106208 1.7612e-05
6:152196952 T C 1.509973 -4.7419e-05
6:152199931 A G 0.688674 -8.0952e-05
6:152200639 A C 0.073335 9.4397e-05
6:152202498 C T 1.499537 -8.1926e-05
6:152203178 C T 0.120908 -6.7634e-05
6:152204210 G A 0.598935 -1.6564e-05
6:152207415 A G 0.045181 -1.5575e-05
6:152212459 C T 0.062228 3.3591e-05
6:152224736 C T 0.059452 2.6245e-05
6:152233808 G A 0.052052 1.4788e-04
6:152235339 T C 1.263198 -8.1948e-05
6:152260206 A G 1.531709 -2.6707e-05
6:152270034 T C 0.064019 -1.3505e-04
6:152270364 G A 0.260910 1.7989e-04
6:152274190 A G 0.117422 8.5069e-05
6:152275658 C T 0.064061 -1.4922e-06
6:152282546 A G 1.341304 -5.9322e-05
6:152289770 C T 1.257223 -8.5947e-06
6:152291366 C G 1.684912 6.9655e-06
6:152298397 T C 0.035031 -2.9873e-06
6:152298435 T C 0.568695 3.2877e-05
6:152300040 C A 0.025590 1.9338e-04
6:152306334 T C 0.052377 5.1296e-05
6:152306346 G A 0.041101 3.4944e-05
6:152307261 A G 1.362268 -7.6249e-06
6:152307706 C T 1.717126 3.3656e-05
6:152310007 T C 0.377423 2.5196e-05
6:152313683 G A 0.042042 -2.2428e-05
6:152322885 G A 0.538009 -3.2167e-05
6:152324888 A G 1.900170 -1.1688e-04
6:152331839 A G 0.039270 6.7635e-06
6:152342604 C T 0.151687 2.1007e-05
6:152355920 A G 0.547474 -1.5618e-04
6:152356187 G A 0.661400 -1.4800e-04
6:152356862 G A 0.079930 1.0040e-04
6:152357678 C T 0.047132 -1.4336e-05
6:152367853 A G 0.053815 -3.9859e-06
6:152370868 T C 0.212198 -3.6366e-07
6:152381725 T C 0.033782 -1.3692e-05
6:152382688 C A 0.110940 -9.5701e-05
6:152388444 A G 0.213285 -6.5799e-06
6:152389088 A G 0.146231 -1.6351e-04
6:152389425 G A 0.020734 -6.6802e-05
6:152392561 A C 0.157270 -1.3776e-05
6:152393629 C G 0.043574 2.8537e-06
6:152396197 G A 0.069433 -9.7964e-06
6:152396352 C T 0.062276 -4.5802e-05
6:152406183 C T 0.054931 2.2128e-05
6:152408126 A G 0.670011 -1.2319e-04
6:152418575 C T 0.196748 7.6164e-06
6:152419079 G A 0.056645 1.3699e-05
6:152419190 G C 0.497356 -6.2134e-05
6:152422335 T C 1.939324 1.2049e-05
6:152424534 A C 0.057943 -6.8611e-05
6:152426433 T G 0.071592 7.4043e-05
6:152434117 C T 0.025262 5.7593e-05
6:152434828 G A 0.548552 1.2697e-05
6:152441239 T C 1.515029 3.8131e-05
6:152441919 T C 0.429166 1.3301e-05
6:152443468 T G 0.462043 3.1842e-07
6:152443744 T G 0.292540 2.9519e-06
6:152443761 T C 0.050906 2.9288e-05
6:152444815 C T 0.174855 -2.5690e-05
6:152450470 T C 0.511498 3.7480e-06
6:152453094 A G 1.072867 2.2773e-05
6:152453291 A G 0.166815 -1.3488e-05
6:152456475 G A 0.768380 -4.1265e-06
6:152458174 A G 0.281105 1.4487e-05
6:152459143 G A 0.335208 -1.4611e-06
6:152463488 T C 0.191655 -1.6037e-05
6:152464839 G A 1.113011 2.9154e-05
6:152466582 G A 0.640552 2.0972e-05
6:152469188 G C 0.647187 1.7649e-05
6:152470752 A C 0.093085 3.9109e-05
6:152473181 C T 0.082426 5.2740e-05
6:152474790 C T 0.451971 -3.6416e-06
6:152475555 C T 0.571681 7.0216e-06
6:152476784 C T 0.070115 1.5585e-05
6:152476952 C G 1.552450 -1.5057e-05
6:152479587 A C 0.358191 1.6831e-05
6:152480032 G A 0.038108 4.7453e-05
6:152480496 T C 0.690407 9.6402e-06
6:152481668 C T 0.026307 4.4942e-06
6:152482932 T C 0.029046 -1.0916e-04
6:152486008 G A 0.061384 8.6657e-06
6:152486279 C T 0.261014 8.4492e-05
6:152486372 T C 0.275743 2.3345e-05
6:152487153 G C 0.164995 9.1809e-05
6:152487585 C G 0.414723 -6.0981e-06
6:152488577 C T 0.256106 2.4891e-05
6:152489037 G T 0.687307 -1.1408e-05
6:152489038 C T 1.270342 -1.4458e-05
6:152489294 C T 1.637381 3.6286e-05
6:152491388 C T 0.691063 -1.1204e-05
6:152492736 G C 0.746779 1.9339e-05
6:152494701 C T 0.127555 -4.9526e-05
6:152497815 G A 0.117798 -1.9475e-05
6:152502079 T C 0.027089 5.2910e-05
6:152508089 C T 0.031111 3.6543e-05
6:152508097 C T 0.037466 -1.2579e-05
6:152510957 G A 0.739016 5.3401e-05
6:152517115 T C 0.657184 -1.3009e-05
6:152517463 C T 0.144881 9.4939e-05
6:152517608 C T 1.262085 -3.4910e-05
6:152517955 A C 0.225716 -3.4200e-05
6:152520456 T C 0.327013 -3.9398e-05
6:152520494 C T 1.000117 -4.6737e-05
6:152521431 G A 0.120090 9.4238e-06
6:152522812 G T 1.146205 -1.1200e-05
6:152523550 T G 0.889927 -2.0640e-05
6:152527786 A G 0.037774 9.4500e-06
6:152528289 C A 0.074993 4.0125e-05
6:152528757 G A 1.686146 -1.2101e-04
6:152529260 A G 0.262130 -4.5474e-05
6:152530607 A G 0.048761 -5.1307e-05
6:152532702 C T 0.038388 1.4877e-05
6:152534768 T C 0.063256 1.2604e-05
6:152534789 C T 0.065441 3.6499e-05
6:152534978 C T 0.178708 -8.3406e-05
6:152539857 C T 1.906220 -9.3115e-05
6:152540278 C A 1.974618 -5.5945e-05
6:152541204 C A 0.125731 -2.8793e-05
6:152541635 A G 0.449517 1.2079e-06
6:152547151 C T 0.837573 -3.6902e-05
6:152548027 G T 0.169506 5.7738e-06
6:152548175 A C 0.199581 -2.9564e-06
6:152558197 A G 0.381116 3.9879e-06
6:152566624 G A 0.046531 4.5076e-05
6:152570274 G A 0.149168 -2.7709e-05
6:152570415 A G 1.230108 -3.9614e-05
6:152581705 C T 0.068369 1.6910e-05
6:152605463 A T 0.031026 -1.0500e-04
6:152606194 A C 0.145075 3.3600e-05
6:152606237 A G 0.217637 -2.0099e-05
6:152606574 A G 0.213087 -3.0707e-05
6:152607366 T C 0.032604 -3.6947e-05
6:152608067 T C 0.123030 -1.6775e-05
6:152613258 A G 0.111118 -5.7083e-06
6:152620782 C T 0.383125 1.4076e-05
6:152621481 T C 0.068317 1.5804e-05
6:152623888 G A 1.579149 -2.2377e-05
6:152626012 G T 0.149275 -8.1326e-05
6:152627953 G A 0.432315 -4.1156e-05
6:152629617 T C 0.631604 -1.2875e-05
6:152630946 T C 0.172100 1.1523e-05
6:152632750 A G 1.618007 -5.9526e-05
6:152637514 A G 0.047797 4.3435e-05
6:152640110 A G 0.062124 -6.2368e-05
6:152641656 T C 0.043762 -3.6780e-05
6:152641945 T C 0.046599 2.1785e-04
6:152643870 C T 1.390941 2.1876e-05
6:152644165 T C 1.135767 -1.0416e-04
6:152648145 T C 1.188666 2.2842e-05
6:152648927 G A 0.912118 2.0642e-05
6:152650812 A G 0.055859 5.9370e-06
6:152652034 T A 1.511524 5.4920e-06
6:152656305 T G 1.500414 6.5333e-06
6:152658062 G C 0.071546 7.2496e-06
6:152658374 G A 0.281348 -8.5052e-05
6:152659845 A G 0.049546 -4.4426e-05
6:152660310 G A 0.703546 -1.4893e-05
6:152661100 G A 1.240221 -4.2987e-05
6:152665628 T C 1.245132 1.1217e-05
6:152668211 G A 0.029416 -5.6777e-05
6:152672245 C T 0.031059 -8.3106e-05
6:152674464 A C 0.021156 -2.3818e-05
6:152677815 A G 0.106393 -6.9672e-05
6:152678330 A G 0.040809 7.4384e-05
6:152679518 T C 0.042828 -4.6646e-05
6:152680001 A G 0.070430 1.6307e-05
6:152680057 A G 0.096279 2.2907e-06
6:152680710 A G 0.145338 -1.0296e-04
6:152681807 C A 0.142372 -8.5034e-06
6:152682715 A G 0.036018 7.0972e-05
6:152693635 T C 0.164913 3.6467e-05
6:152695308 T A 1.121810 -3.2993e-06
6:152700914 G A 0.206401 3.2840e-05
6:152701536 C T 1.977306 1.7453e-04
6:152701996 T C 0.862701 4.1173e-05
6:152702821 A G 1.009776 1.4391e-05
6:152706579 T C 0.041406 -3.1977e-05
6:152708310 A G 0.431623 3.9695e-05
6:152714291 A C 0.078726 -3.9580e-05
6:152717159 C T 0.057966 2.9325e-05
6:152723028 C T 0.062439 1.5903e-05
6:152727439 C T 0.031305 -1.4374e-05
6:152728593 A G 0.760278 9.8330e-05
6:152730568 C T 0.050588 3.2346e-05
6:152734882 T C 0.026307 -1.7076e-05
6:152740412 A G 0.066411 7.5986e-05
6:152744750 C T 0.283588 7.9282e-06
6:152753254 A G 0.257421 6.1510e-06
6:152761079 C T 0.121534 -9.5681e-05
6:152762727 C A 0.042513 -3.4444e-05
6:152771849 A G 0.119690 1.8072e-04
6:152772264 G A 0.807060 1.2062e-04
6:152776750 A G 0.443973 1.8004e-04
6:152777095 C A 0.119879 1.1899e-04
6:152779933 A G 0.054318 4.6456e-05
6:152790573 T G 0.687093 3.3932e-05
6:152791474 A C 0.243730 -6.5842e-05
6:152817143 C T 0.028183 -5.9327e-05
6:152829175 T C 0.067482 -1.6243e-05
6:152831248 A G 0.119411 1.1677e-04
6:152832514 G A 0.198922 -1.9387e-05
6:152857850 C T 0.669154 -4.3837e-05
6:152863736 T G 0.067680 -4.4753e-05
6:152865556 G A 0.415752 2.4565e-04
6:152867246 A G 0.031429 3.1542e-05
6:152872097 G A 0.073162 -1.0013e-04
6:152872399 G C 0.295289 -6.4572e-05
6:152872709 G A 0.073094 3.3774e-05
6:152875167 C G 0.319736 2.2972e-05
6:152880603 G A 0.111430 -1.1340e-04
6:152888284 G T 1.530145 -2.0539e-06
6:152897662 C G 0.146997 2.6722e-05
6:152900487 T C 1.125828 9.6049e-06
6:152917191 T C 0.326480 1.4765e-05
6:152927664 A G 0.156030 1.3980e-05
6:152929264 T C 1.479067 -1.3747e-07
6:152938890 T C 0.047992 1.0290e-05
6:152941476 A G 1.508243 -2.0786e-05
6:152947906 G T 0.052958 7.9520e-06
6:152947953 A C 1.453234 4.5132e-07
6:152952771 G C 0.039903 3.4091e-05
6:152966001 A G 1.447700 7.7908e-06
6:152968048 T C 0.033201 -7.9435e-06
6:152982936 G A 0.091030 1.5044e-05
6:153003011 T C 0.953196 -2.5294e-05
6:153004049 T C 1.450916 -2.3330e-05
6:153011434 T C 0.142187 -6.0968e-06
6:153012164 T C 0.052899 -5.3241e-05
6:153018095 A G 0.086438 5.8747e-05
6:153020401 A G 0.353638 -3.4148e-05
6:153034268 C T 0.038482 -8.8379e-05
6:153043035 A G 0.370931 2.6245e-05
6:153046842 T G 0.039173 2.0588e-06
6:153048624 T C 0.053286 1.0432e-05
6:153052102 T C 1.400711 -7.4756e-05
6:153064110 G A 0.055019 -4.1466e-05
6:153065487 G A 0.289800 -5.9988e-05
6:153065996 A G 1.464597 5.7204e-06
6:153066369 G T 0.239945 4.1835e-04
6:153069356 G A 0.301401 1.3627e-05
6:153070451 T G 0.079096 -3.7940e-06
6:153074322 T C 0.347390 3.8056e-05
6:153076789 G A 0.232896 9.5236e-05
6:153090854 T C 0.040130 1.3961e-05
6:153094557 T C 1.656541 1.8765e-05
6:153096392 G A 0.091235 -2.8414e-05
6:153101343 C T 0.208153 -2.7729e-05
6:153106538 A G 1.299262 8.1380e-05
6:153120256 C T 0.066921 6.7471e-05
6:153135378 G A 0.653678 4.4656e-05
6:153136141 C T 0.021019 6.9867e-05
6:153137302 A C 0.197092 2.5627e-05
6:153137831 G A 0.097993 -5.1159e-05
6:153138983 C T 0.429260 1.2430e-04
6:153139013 C T 0.023824 5.2084e-06
6:153140668 T C 0.033996 6.9548e-05
6:153141032 A G 0.350798 -2.8321e-05
6:153141778 T C 1.951564 -5.6915e-05
6:153143554 C T 0.161168 2.2591e-05
6:153143932 G A 0.363342 2.7721e-05
6:153155296 C G 0.283812 -8.8957e-05
6:153167770 T C 0.364459 1.2356e-04
6:153168427 T C 0.063552 -8.7834e-06
6:153173466 A G 0.079862 -3.4065e-05
6:153174339 G T 1.588663 5.6201e-06
6:153180096 C T 0.306045 6.3655e-05
6:153185670 C T 0.627362 -9.2964e-06
6:153190243 G A 0.108863 7.2687e-06
6:153200095 A C 0.084305 -6.3684e-05
6:153209916 C T 0.309784 6.2640e-05
6:153212278 G A 0.162576 -1.4119e-04
6:153216375 T C 0.963346 1.2374e-05
6:153218261 T C 0.685233 8.2524e-05
6:153243958 T C 1.800451 2.8187e-05
6:153246884 A G 0.154900 -3.5941e-06
6:153263793 G A 0.508668 -3.9100e-06
6:153271085 T C 0.141752 -2.1157e-05
6:153275064 A T 0.028939 4.9707e-05
6:153296370 A G 0.137883 -1.2469e-05
6:153296472 C T 0.020614 7.5696e-05
6:153296541 C G 1.372233 1.6610e-05
6:153297150 C T 0.349535 -6.3571e-06
6:153308198 G T 1.395547 2.2337e-05
6:153323806 G A 0.388429 -7.7435e-06
6:153333440 T G 1.392398 2.0454e-05
6:153334225 A G 0.124098 -1.5330e-04
6:153344531 A T 0.812733 4.5918e-06
6:153345309 T C 1.389847 1.6970e-05
6:153349813 G A 0.798364 -2.0450e-05
6:153350046 A G 0.029666 1.6041e-06
6:153350074 T C 0.634681 -6.6575e-05
6:153353459 T G 0.997030 6.2847e-05
6:153354211 T C 0.751680 -1.5167e-04
6:153367258 G T 0.042536 3.1548e-05
6:153369530 A C 0.050316 -4.8601e-05
6:153371475 G A 0.054425 -6.6141e-05
6:153380228 G A 0.567874 -2.5681e-05
6:153383590 A G 0.493091 -6.3516e-05
6:153394186 T G 0.178130 -1.4302e-05
6:153396074 G A 0.185462 2.2189e-05
6:153407553 C T 1.171249 -7.1657e-06
6:153416912 A G 0.780847 -3.3182e-06
6:153419377 A G 0.208751 7.0854e-05
6:153420193 G A 0.116883 -8.4881e-05
6:153423252 G A 1.926766 -7.8294e-05
6:153430417 T C 0.089300 1.7012e-04
6:153433362 T C 0.045126 -1.2784e-05
6:153454443 C T 0.208221 7.3476e-05
6:153457680 A C 0.845603 -2.7662e-06
6:153461445 A G 0.063023 1.5775e-05
6:153478891 G T 0.207420 5.3154e-05
6:153481328 C T 0.937214 -5.6113e-06
6:153488829 T C 0.114166 4.5877e-05
6:153490874 T G 0.045372 3.6428e-05
6:153505338 G A 0.171493 -4.9069e-06
6:153508325 A G 1.931648 -1.0900e-04
6:153515792 A G 0.070482 3.8288e-05
6:153520113 T C 0.258002 3.1308e-05
6:153521205 T C 0.714108 -4.0671e-06
6:153522782 T C 1.839131 -6.3366e-05
6:153528789 C T 0.845129 -7.7996e-05
6:153529372 G A 0.767078 8.6158e-07
6:153529759 A C 1.825460 -8.7447e-05
6:153541850 C T 0.197066 6.6248e-06
6:153544035 G A 0.063805 -7.4012e-05
6:153544473 G A 0.152992 -5.3013e-05
6:153549396 T G 0.047670 -1.3270e-05
6:153549673 A G 0.283899 7.3774e-05
6:153557913 T G 0.752794 -3.1916e-05
6:153559877 T C 0.345913 4.3822e-05
6:153559941 T G 0.079823 -1.2782e-05
6:153572513 A G 1.151223 -2.9097e-05
6:153574103 G A 0.027952 3.3542e-05
6:153575151 T C 0.057830 4.4450e-05
6:153577129 A G 0.090410 -2.1856e-05
6:153579133 T C 0.148013 1.4368e-04
6:153580398 G A 1.950038 -1.9345e-05
6:153588508 G A 0.073805 -1.6760e-05
6:153588595 G C 0.131008 -1.1664e-05
6:153609789 G A 0.666489 -4.3531e-05
6:153615121 C T 0.080027 -8.0607e-05
6:153619023 A G 0.088323 1.6299e-05
6:153625417 C T 0.077827 2.2312e-05
6:153625452 G A 1.575657 -1.1416e-05
6:153632118 C T 1.172317 -9.6204e-06
6:153633278 G A 0.267749 5.4088e-05
6:153635596 A G 0.072724 -5.8156e-05
6:153642868 C A 0.586326 -1.7827e-05
6:153645785 A G 0.863045 2.8548e-05
6:153649227 G A 0.092079 -3.1699e-06
6:153651777 A G 0.273594 5.2651e-05
6:153667028 A G 0.136679 9.6484e-05
6:153667054 A C 0.047940 8.0629e-07
6:153681383 C T 0.093987 7.5477e-05
6:153688995 C T 0.447518 -1.8888e-06
6:153693713 A G 0.030455 -8.4847e-06
6:153693962 A C 0.503497 6.1187e-05
6:153694667 A G 0.092926 1.0625e-04
6:153700256 G A 0.460007 -3.0416e-05
6:153702999 T C 0.571321 1.1187e-04
6:153705190 T C 0.030974 1.8705e-05
6:153705635 G A 0.034288 2.5546e-05
6:153705710 C T 0.345832 5.5410e-05
6:153710119 C T 0.088197 1.6499e-04
6:153711703 A G 0.063811 3.2604e-04
6:153713192 A G 0.027459 3.5287e-06
6:153715969 T A 0.640257 -3.7406e-05
6:153719985 T C 0.237177 -1.0373e-05
6:153723001 C T 0.035298 -4.6734e-05
6:153723400 G A 0.057875 9.4191e-06
6:153724545 C A 0.677830 -2.2240e-05
6:153726202 T C 1.520875 -2.7129e-05
6:153728032 A G 0.155173 6.5767e-05
6:153738941 G A 0.432516 -2.9264e-05
6:153745399 G T 0.022526 -7.6962e-05
6:153746500 T C 0.102520 3.7625e-05
6:153747146 T C 1.524825 -1.8424e-05
6:153747772 A G 0.207339 2.2320e-05
6:153748051 T C 0.453879 -1.6474e-05
6:153753395 C T 0.100183 7.1969e-05
6:153754668 G A 1.270167 -5.1598e-05
6:153756209 T C 0.046229 3.7556e-05
6:153757736 T C 1.588224 1.0259e-05
6:153758188 A C 0.145507 3.1236e-05
6:153759253 G A 0.113819 2.5660e-05
6:153761825 A G 0.033288 8.0592e-05
6:153764097 A G 0.073487 -1.8105e-05
6:153778462 T C 0.466298 3.6006e-05
6:153789403 G A 0.031581 9.3227e-06
6:153802852 G T 0.039014 5.0197e-05
6:153812348 T G 0.331300 1.8039e-05
6:153817556 A G 1.032769 -2.5077e-05
6:153825052 G A 0.168691 -1.2111e-04
6:153830570 A G 1.783865 -5.2949e-05
6:153836148 G T 0.336971 8.8109e-06
6:153847267 G A 0.338941 1.1765e-05
6:153848930 C A 1.707444 4.0473e-06
6:153857343 C T 0.034639 -3.6513e-05
6:153861971 T C 1.150781 3.6707e-05
6:153865197 C T 0.315156 8.3064e-06
6:153867750 G A 0.344202 3.6027e-05
6:153869625 C A 0.042639 4.7783e-05
6:153878518 A C 0.031068 -3.5965e-05
6:153880741 C T 1.044259 -1.5647e-03
6:153898077 A C 0.340096 2.3619e-05
6:153901571 T C 0.613694 9.6835e-05
6:153902167 G A 0.054165 1.9460e-05
6:153923555 T C 0.186884 -4.3112e-05
6:153925602 A G 0.333628 -8.5850e-06
6:153927391 T C 0.030951 4.8008e-05
6:153937583 G A 0.318639 -9.1859e-06
6:153939326 T C 0.193570 1.7203e-05
6:153978167 G A 0.512965 2.2765e-06
6:153987576 A G 0.332651 -7.4520e-06
6:153993028 T C 0.047930 1.1311e-04
6:153996311 A G 0.036450 -3.3417e-05
6:154008644 A C 0.088654 -3.8627e-06
6:154016517 C T 0.297778 -5.2522e-05
6:154018114 A G 0.274299 2.5405e-06
6:154023391 T C 1.227037 -5.3417e-05
6:154024232 C T 0.083101 -2.1148e-06
6:154039814 C T 0.023240 2.0570e-05
6:154041308 C T 0.296519 -2.0265e-05
6:154063102 C G 0.072455 -8.7148e-06
6:154076889 C T 0.032720 1.9380e-05
6:154078602 C T 1.382479 1.0635e-05
6:154079109 C T 0.352651 -1.7502e-05
6:154110012 C T 1.028877 2.4131e-05
6:154111766 C T 0.085003 -8.9780e-05
6:154117009 G A 0.538266 -2.4170e-05
6:154118324 T C 0.211071 -2.6525e-05
6:154121293 C T 1.477544 -3.5503e-05
6:154121791 T C 0.624363 -1.5784e-05
6:154148759 A G 0.371343 -1.2992e-05
6:154149057 T C 0.039592 3.4591e-05
6:154151081 T C 0.025820 -1.1809e-06
6:154151957 A G 0.050712 -3.7092e-05
6:154155582 G T 0.151090 4.1626e-06
6:154156850 A G 0.088706 -2.1319e-05
6:154156869 A C 0.056707 4.5169e-05
6:154157377 C T 0.056697 -3.3660e-05
6:154157525 G C 0.046116 1.8907e-05
6:154164671 T C 0.281212 5.6304e-05
6:154168547 T C 0.797663 4.9789e-05
6:154179029 G A 0.028839 5.5005e-05
6:154213973 C T 0.496211 -4.6699e-07
6:154214809 C T 0.027384 1.0157e-04
6:154216154 C T 1.502218 4.2924e-05
6:154219177 A G 0.359493 -3.6482e-05
6:154219530 T C 0.041812 1.6652e-05
6:154222459 C T 0.056797 -8.4546e-05
6:154234424 C T 0.047852 -1.3975e-05
6:154237937 T G 0.272536 1.1419e-06
6:154248350 T C 0.145062 -3.7638e-04
6:154248680 A G 0.067943 1.1442e-05
6:154252356 G A 1.895477 1.2495e-05
6:154255177 G A 0.060829 4.4331e-05
6:154261060 A C 0.189990 2.7154e-05
6:154261523 A G 1.809413 -6.9218e-07
6:154268195 C T 0.028653 -6.0370e-05
6:154273950 G A 1.516695 -5.9143e-05
6:154279821 A C 0.344050 -1.3601e-04
6:154288040 C T 0.035687 -8.7636e-05
6:154293111 A G 0.346942 -1.7918e-04
6:154293788 C T 1.518960 -8.8092e-05
6:154299041 C T 0.754504 1.6215e-06
6:154304242 T C 0.253561 9.9879e-05
6:154306533 T C 0.215502 -1.2882e-05
6:154330255 T G 0.834006 -5.8212e-06
6:154331184 C T 0.361622 -7.4519e-05
6:154339726 G C 0.038936 1.8004e-05
6:154358638 A C 0.056054 -4.4657e-05
6:154360508 T G 0.101151 -8.2755e-05
6:154360797 G A 0.252692 -2.8385e-03
6:154362019 T C 0.520810 2.5311e-05
6:154382367 T C 0.338233 8.2693e-05
6:154394684 T C 0.064857 7.9404e-07
6:154397738 C T 0.134098 8.4298e-05
6:154404313 G A 0.342099 7.0162e-05
6:154410767 G A 0.028770 -6.3080e-06
6:154411344 A G 0.179889 -2.1488e-06
6:154414446 T A 1.488557 1.2028e-04
6:154428666 T C 0.507350 -1.3159e-04
6:154430594 G C 0.084201 5.4880e-05
6:154442130 G A 0.278375 -2.3749e-05
6:154445215 G A 0.296908 6.7364e-05
6:154448411 G A 0.060799 6.1472e-06
6:154457493 T G 1.787780 5.0346e-05
6:154460799 C T 1.309093 3.3598e-04
6:154461822 C T 0.416355 -6.9998e-05
6:154462086 T C 0.778438 4.3582e-05
6:154462169 T C 0.060913 -1.4549e-05
6:154463215 G C 0.036352 -8.9631e-06
6:154463406 A C 0.020030 -2.2473e-05
6:154464836 A G 0.143612 -2.7646e-06
6:154466232 T C 1.451416 2.4996e-05
6:154470217 G A 0.153086 1.7058e-06
6:154470612 C A 0.037966 3.4066e-05
6:154477913 C T 0.313913 -1.9317e-05
6:154482965 A G 0.077853 1.5789e-05
6:154487421 T C 0.264577 4.8770e-05
6:154488454 C T 0.263438 4.7230e-05
6:154493220 T C 0.089875 -3.3477e-05
6:154501325 C T 0.145793 3.1733e-05
6:154503512 C T 0.121310 -2.0964e-04
6:154512497 C T 1.257602 -1.0190e-05
6:154513413 A G 0.119314 2.6929e-05
6:154541446 T G 0.926289 -2.3181e-05
6:154544810 T C 0.061053 -2.3605e-05
6:154560106 G T 0.025284 3.7909e-05
6:154564634 C T 0.844285 2.1709e-05
6:154565335 A G 1.729035 -9.0276e-07
6:154567863 T C 0.149912 -5.3067e-05
6:154569105 A G 0.055837 -1.7883e-05
6:154578699 T C 0.327175 -2.5895e-04
6:154579861 C T 0.155780 2.3010e-05
6:154581527 C A 0.144673 -9.9152e-05
6:154582687 T C 1.893913 1.3713e-05
6:154586360 G A 0.458557 -1.5663e-05
6:154588815 T C 0.460540 2.5406e-04
6:154597660 A C 0.329921 8.0799e-05
6:154598067 A G 0.061958 -2.5198e-05
6:154600367 G A 0.376205 9.4744e-06
6:154601954 G C 0.114020 -1.0941e-04
6:154606323 C A 0.053792 -2.5547e-06
6:154610778 G T 0.059462 2.0993e-05
6:154613266 A G 1.333274 8.0692e-05
6:154613448 C T 0.304994 4.0123e-05
6:154618934 A G 0.169133 -4.9355e-05
6:154619235 A G 0.045778 2.7491e-05
6:154622476 C G 0.079706 -3.5111e-05
6:154622750 C T 0.492527 1.0645e-04
6:154622788 T C 1.292007 6.2380e-05
6:154627669 A C 0.090112 -3.4676e-05
6:154630064 T G 0.080829 -2.2920e-05
6:154637393 C T 1.474204 -3.2608e-05
6:154637444 T C 0.147799 5.6693e-05
6:154640026 C T 0.249621 -6.3899e-06
6:154641219 G A 0.045256 -3.3782e-05
6:154643266 G A 0.065376 -2.7277e-05
6:154645163 C A 0.062896 -6.7141e-05
6:154645632 C T 0.085483 -9.0236e-06
6:154651083 A G 0.132884 -2.6042e-05
6:154655496 T C 0.161324 -1.9080e-05
6:154658031 T C 0.552404 7.6964e-05
6:154660122 T C 0.066181 5.6718e-05
6:154662647 G A 0.878119 4.0200e-05
6:154664312 T C 0.065915 -4.0734e-05
6:154669255 A G 0.855473 -6.3495e-05
6:154669917 T C 0.435122 1.6318e-04
6:154671100 C T 0.108239 1.4764e-05
6:154672352 G A 0.056483 -5.6052e-05
6:154675308 G A 0.546964 -3.6354e-05
6:154678347 C G 0.709849 -2.5957e-05
6:154679741 A T 0.131369 6.7191e-05
6:154680530 T C 0.107642 -8.8286e-05
6:154681326 T C 0.689862 -5.3461e-06
6:154684079 A G 0.136442 -1.5419e-05
6:154689531 C T 0.084373 -4.3006e-05
6:154690885 T G 0.034583 -5.0198e-05
6:154691448 T C 0.218696 7.4596e-05
6:154692918 A G 1.009254 -1.9121e-05
6:154695113 G A 0.030461 -1.7307e-05
6:154696108 T C 0.047628 3.4523e-06
6:154699068 C T 0.686402 -1.9916e-05
6:154703970 T C 0.032964 -4.9966e-05
6:154705243 A G 0.125082 -8.5296e-05
6:154715474 C G 0.560295 4.6536e-05
6:154716313 G A 0.175673 2.9280e-05
6:154716571 G A 0.311524 -1.1523e-05
6:154720994 T C 0.446242 1.7369e-05
6:154721557 T C 0.423152 1.5559e-05
6:154724305 A C 1.935247 3.3122e-06
6:154726988 A G 0.086133 1.6410e-04
6:154733748 A G 0.955212 2.2274e-06
6:154737008 C A 0.078836 -1.5655e-04
6:154739755 T C 0.134520 -3.1345e-05
6:154740824 A G 0.095042 2.8017e-05
6:154746358 T C 0.779286 1.9400e-05
6:154751750 G A 0.090008 1.4460e-05
6:154751960 A G 1.026041 2.7618e-06
6:154754385 A G 1.116240 4.0443e-06
6:154756689 T C 0.074376 -2.1925e-04
6:154760161 C T 0.151495 -3.2806e-05
6:154761284 A C 1.268122 -4.4459e-05
6:154765608 G A 0.440452 3.1680e-05
6:154767318 T C 0.101157 5.4278e-06
6:154768242 G A 0.035184 5.7713e-06
6:154771679 C T 1.899719 -1.1700e-05
6:154774470 T C 1.286623 -3.1493e-05
6:154781119 C A 0.036229 3.8831e-05
6:154781336 A C 0.117243 3.4279e-05
6:154784600 A G 0.772323 1.3681e-05
6:154784647 A G 0.029247 -4.8956e-05
6:154787709 G A 0.221698 -3.9717e-05
6:154788633 A C 0.557081 3.3129e-05
6:154795687 A G 0.065876 -8.4992e-06
6:154797088 A G 0.035794 -5.8421e-05
6:154797178 C T 0.516584 -1.7216e-06
6:154798879 T C 0.117110 8.0249e-05
6:154800018 C T 1.022315 3.2973e-06
6:154801644 C T 0.259138 -7.1591e-05
6:154801962 T C 0.676778 -1.3889e-05
6:154803211 A G 0.371966 7.0100e-05
6:154805346 C T 0.119927 -9.5589e-06
6:154806742 C T 0.541171 9.9805e-06
6:154811792 T C 0.027923 -5.7462e-05
6:154812387 C T 0.521031 -5.3191e-05
6:154813942 T C 0.189685 -4.6576e-05
6:154817666 C T 0.288995 -2.0346e-05
6:154819397 T C 0.023921 2.4247e-05
6:154820203 A G 0.751888 -4.8159e-05
6:154820318 G T 0.219228 -4.9180e-05
6:154825116 T C 0.722712 -2.6091e-05
6:154826460 G T 0.354141 -8.8882e-06
6:154828374 T C 0.136942 -1.1229e-05
6:154829835 G A 0.582447 -2.9931e-05
6:154837346 T C 0.295753 -1.3395e-04
6:154842329 T A 1.621276 4.2207e-05
6:154865542 C T 0.062607 7.5973e-05
6:154867438 C T 0.044340 -5.1903e-06
6:154870603 A G 0.044486 -2.7840e-05
6:154876716 G T 0.366679 -3.6603e-05
6:154888012 C G 1.232993 9.1704e-07
6:154893590 A C 0.060829 -7.7985e-06
6:154896788 T G 0.436115 -1.8631e-05
6:154899702 G T 0.348717 -1.9960e-06
6:154901030 C T 0.253597 4.3396e-05
6:154904383 T C 0.049929 -1.5047e-07
6:154911025 A G 0.047476 -2.9040e-05
6:154916269 T C 0.313848 -1.2845e-05
6:154924891 A G 0.056541 1.6616e-05
6:154931740 A G 0.170512 -3.9018e-05
6:154933725 G A 0.034850 5.9438e-06
6:154935113 T G 0.494046 -3.8451e-05
6:154954420 T C 0.611941 2.1031e-05
6:154957836 C T 0.284097 4.9405e-05
6:154967415 T C 0.061796 3.9889e-05
6:154975467 C T 0.402343 -1.7782e-05
6:154979576 C T 0.050163 -9.7732e-05
6:154981953 C A 0.319557 -4.5263e-05
6:154983486 G T 0.080069 -1.3147e-05
6:154984319 G A 0.098606 -1.0529e-05
6:154986664 A G 1.716162 1.3881e-05
6:154995697 C T 0.157857 2.7451e-05
6:154997553 C T 0.246554 -1.5085e-05
6:155001410 T C 1.439066 5.2643e-05
6:155002613 A C 0.055093 3.3544e-05
6:155012182 T C 0.449118 -4.1733e-05
6:155012313 A G 0.582294 -3.3813e-05
6:155013909 C T 0.027959 -4.2527e-05
6:155019223 T G 0.473390 1.9458e-05
6:155020711 A G 1.079820 -1.5505e-05
6:155025319 A G 0.116081 -1.0956e-04
6:155028882 A G 0.227930 5.5737e-06
6:155033024 A G 0.984583 -2.6334e-05
6:155040301 C A 0.052341 -5.2535e-07
6:155045044 C T 0.160240 1.0150e-05
6:155051600 T C 0.022931 7.7012e-05
6:155077448 T C 0.041562 2.6442e-05
6:155080617 A G 0.071689 2.9526e-05
6:155087077 G A 0.037164 2.4531e-05
6:155096271 G A 0.074980 1.1523e-05
6:155096462 C T 0.911988 4.8376e-06
6:155102802 C T 0.697830 -1.7936e-06
6:155109926 G T 0.071624 4.3354e-07
6:155113232 T C 0.406368 -1.5428e-05
6:155129280 T A 0.045265 -6.0054e-05
6:155131089 A G 0.041439 1.5299e-05
6:155138849 G A 0.207916 4.5752e-05
6:155141313 T C 0.079566 1.7012e-05
6:155151903 G A 0.040088 4.8992e-05
6:155153307 A G 0.055314 4.7592e-05
6:155167434 C T 0.077385 1.4255e-04
6:155174082 C A 1.852218 1.5751e-05
6:155189034 G A 0.504130 7.4005e-06
6:155190611 A G 1.266762 1.9378e-05
6:155194880 G T 0.381632 3.1056e-05
6:155209784 G A 0.383719 -3.2504e-05
6:155214086 G T 0.142313 6.6419e-06
6:155217757 G A 1.140304 -2.4521e-05
6:155218416 A G 0.037781 5.8872e-05
6:155219158 C T 0.733540 -5.7769e-05
6:155225683 C T 1.084302 8.6989e-06
6:155228511 A G 1.842565 -1.2491e-05
6:155229566 T C 0.642007 -3.6072e-05
6:155230909 G A 0.313910 1.9708e-06
6:155232282 C T 0.107249 1.7451e-05
6:155234468 G A 0.560691 8.7932e-07
6:155236094 T C 0.817332 1.9249e-05
6:155241709 C T 0.024437 -9.8796e-05
6:155242611 A G 0.023204 -1.1047e-04
6:155248159 C T 0.738951 1.0797e-05
6:155248596 A C 1.637777 -2.4785e-05
6:155249485 A G 0.195290 -1.2398e-04
6:155252014 T C 0.720586 4.6579e-06
6:155252087 A G 0.076535 -4.0974e-04
6:155254616 T C 0.021996 1.6550e-06
6:155256289 C T 1.468375 -5.3493e-06
6:155258978 T C 1.361002 2.1818e-05
6:155259157 T C 0.171256 -9.5823e-05
6:155260537 T C 0.143355 -8.8500e-05
6:155262645 C T 0.058693 6.6988e-05
6:155263971 T C 0.636080 3.4654e-05
6:155266786 G T 1.425667 -5.4471e-06
6:155267682 C T 1.446229 2.3424e-06
6:155269107 C T 0.206102 -1.1723e-04
6:155271430 G A 0.841305 -4.4924e-05
6:155271653 G A 0.143667 1.0591e-04
6:155271853 C G 0.082023 -8.7997e-05
6:155271952 T C 0.468959 -1.3892e-05
6:155271960 G A 0.440578 2.4758e-05
6:155272013 G A 1.359581 -3.1610e-05
6:155272960 C T 0.170535 4.8763e-05
6:155277901 A G 0.728324 -3.4631e-07
6:155279648 A G 0.289956 -1.3046e-05
6:155279939 A C 0.548425 -2.2414e-05
6:155281524 C T 0.028705 -3.4848e-05
6:155284096 T G 0.074967 -2.9928e-05
6:155285571 T C 0.035405 -1.3432e-05
6:155289167 G A 0.527016 1.3059e-05
6:155289205 A G 0.974459 -1.9238e-05
6:155289914 G A 0.139145 -7.3078e-06
6:155295590 A G 0.264866 -5.8189e-05
6:155296383 G A 1.251484 2.4451e-05
6:155297693 G A 0.409594 -3.5659e-06
6:155304603 C T 0.271257 -7.4596e-05
6:155305401 C A 0.056064 4.6453e-05
6:155307128 G A 0.028271 -3.2590e-05
6:155308711 T C 0.038336 -3.7742e-06
6:155310510 G A 0.417306 -2.9475e-05
6:155311642 C T 1.419520 -1.1213e-06
6:155311817 A G 0.033061 9.0531e-05
6:155315430 T C 0.060971 -2.2806e-05
6:155316238 T C 0.458206 1.0526e-04
6:155317769 G A 0.240111 8.3597e-06
6:155321347 T C 1.952521 1.0912e-04
6:155321690 G A 0.030731 -4.5740e-06
6:155324416 G T 0.482075 1.3716e-04
6:155325444 A G 0.280806 -4.6488e-05
6:155330737 G C 0.294218 -2.9980e-05
6:155331331 T C 0.027144 -2.7745e-05
6:155334087 T G 0.177251 8.6723e-06
6:155334171 C T 0.074152 -9.4048e-06
6:155337220 T C 0.340642 6.3707e-05
6:155337380 G A 0.124043 -2.5245e-05
6:155340887 G A 1.425158 3.0338e-06
6:155341260 T C 1.311219 -1.5127e-06
6:155346865 T G 1.348334 9.4296e-06
6:155353147 A C 0.435911 -2.1713e-04
6:155354695 T C 0.052338 1.0126e-04
6:155354754 A G 0.083831 2.8767e-05
6:155359624 A C 1.039037 3.7688e-06
6:155359777 A G 0.274815 1.7661e-05
6:155361006 C A 1.788867 -1.8576e-04
6:155361246 T G 0.476853 -1.0104e-03
6:155364799 C T 1.258209 2.2328e-05
6:155365412 G A 1.021760 6.9747e-08
6:155371728 A G 0.278499 -2.4007e-04
6:155374329 C T 0.902962 -9.6914e-06
6:155375896 T C 0.561755 8.4932e-06
6:155376049 T C 0.716182 -3.6737e-05
6:155376328 T C 0.440929 -1.3264e-05
6:155376694 T C 0.028501 -4.0268e-05
6:155383093 C T 0.895312 4.2119e-05
6:155392692 G A 0.223493 2.7360e-05
6:155393225 G A 1.139282 -1.7641e-05
6:155397373 C T 0.726218 -5.0783e-05
6:155408552 C T 0.456528 5.4010e-05
6:155411606 A G 0.346705 8.0887e-05
6:155414413 G A 0.029910 -3.4956e-06
6:155419501 T C 1.061328 4.8957e-05
6:155424124 A G 0.032311 1.5802e-05
6:155428222 T C 0.169818 -1.0649e-05
6:155428932 G A 0.503504 6.5166e-06
6:155430517 C G 0.133092 -4.4326e-05
6:155433769 T C 0.058482 -3.1209e-05
6:155438499 G A 0.089044 -1.5158e-05
6:155441136 G A 0.573781 -1.2262e-05
6:155451352 A G 0.373709 -1.4255e-05
6:155451730 C T 0.125922 -1.3209e-04
6:155464549 C T 0.050101 3.0638e-05
6:155468425 G A 1.334040 1.2776e-05
6:155469860 C T 0.240760 4.2227e-05
6:155471454 T C 1.020682 -2.1519e-05
6:155474146 T G 0.086840 3.1277e-05
6:155477879 A C 0.054064 1.5480e-04
6:155480609 C T 0.102225 -1.1216e-05
6:155486182 A G 1.226833 -1.2783e-05
6:155495122 T G 0.043561 -9.4438e-06
6:155496740 A G 0.649131 1.7589e-05
6:155501072 A G 0.303436 -5.8812e-05
6:155501609 G A 0.040871 -9.1872e-05
6:155503151 C T 1.401889 -2.9829e-05
6:155506243 G A 0.076626 3.4408e-05
6:155506935 C A 0.137334 -4.7855e-05
6:155509388 G A 0.814343 6.4763e-05
6:155511780 C T 0.087665 -2.3281e-06
6:155512114 G A 1.106276 -2.4187e-05
6:155514044 A G 0.048875 -2.4097e-04
6:155515255 C T 0.351521 -5.1665e-05
6:155517048 G A 0.142612 -9.1735e-05
6:155518656 C T 0.265094 -4.0282e-05
6:155519888 A G 0.102994 -2.0929e-04
6:155526993 A G 0.068469 -7.3123e-06
6:155527734 T C 0.483675 8.8107e-06
6:155530081 T C 0.071455 5.9039e-05
6:155532689 G A 0.563109 4.1579e-05
6:155536225 T C 0.350473 -2.6127e-05
6:155536606 T C 0.597699 1.7980e-05
6:155537624 C T 0.072117 -5.3451e-06
6:155540230 A G 1.260890 7.7449e-05
6:155542602 C T 0.172353 1.0444e-05
6:155544257 G A 1.284984 -7.3513e-05
6:155545023 T C 1.753105 -1.4615e-05
6:155545654 A G 0.156731 -3.8750e-05
6:155548462 T C 0.093776 6.3646e-07
6:155548501 T C 0.615297 -5.6370e-06
6:155548721 C T 0.037855 -2.9761e-05
6:155552558 T C 0.041192 1.0096e-04
6:155552826 G A 1.972924 2.3043e-05
6:155557172 G A 1.007929 9.4539e-06
6:155561224 A G 0.385378 -4.5857e-06
6:155561796 T C 0.558140 1.8091e-05
6:155571135 A G 0.046807 -9.0419e-05
6:155572026 T C 0.045736 7.9742e-05
6:155572947 T C 0.091861 1.1685e-04
6:155580773 G T 0.203567 -5.9624e-06
6:155594637 T C 1.250994 -7.3722e-06
6:155596901 C T 1.231562 -1.2578e-05
6:155597134 A G 0.029796 -5.4745e-05
6:155597147 T C 0.502033 5.1797e-06
6:155600911 T C 0.090294 -2.8812e-05
6:155604844 C T 0.396917 6.4636e-06
6:155608291 A G 0.148195 7.0648e-05
6:155608455 T C 0.678226 2.1808e-05
6:155616787 T C 0.052360 -1.0533e-04
6:155624352 C G 1.174618 4.3435e-06
6:155632133 C T 0.060381 2.4838e-05
6:155633908 G A 0.042334 4.3443e-05
6:155633969 A G 0.087921 -6.2934e-05
6:155635637 C A 1.203768 8.4206e-06
6:155636768 T G 0.049290 2.7638e-05
6:155636964 C T 0.086795 -2.6699e-05
6:155648642 A G 0.341262 1.5997e-05
6:155649545 G T 0.025288 -2.4148e-05
6:155649889 A G 0.390055 -4.3448e-06
6:155651340 G A 1.932063 -4.4646e-05
6:155651706 A G 0.033795 -9.9939e-06
6:155662063 A G 0.087885 -2.4947e-05
6:155662518 T C 0.058333 -2.0335e-05
6:155663883 T C 0.029416 2.3055e-05
6:155674666 G A 0.066408 4.8691e-05
6:155680861 G A 0.161869 -9.5754e-05
6:155694194 T C 0.056285 -1.2608e-04
6:155694575 C A 0.397426 -1.2651e-05
6:155695650 G T 1.409160 -5.1068e-05
6:155697873 T C 0.071312 4.8178e-05
6:155700189 T C 0.083650 -3.6508e-05
6:155703331 A G 0.059563 1.2326e-04
6:155705018 G A 0.271884 6.5015e-05
6:155722759 G A 0.342164 2.4801e-05
6:155733727 G A 0.316756 2.5299e-05
6:155734754 C T 1.264068 -2.2295e-05
6:155738580 C T 0.174787 -5.7286e-06
6:155738646 C T 0.149714 1.8082e-05
6:155738706 C G 0.164569 6.0796e-05
6:155740285 A C 0.097327 4.0762e-05
6:155741520 G A 0.969509 -3.9057e-06
6:155742113 A G 0.940645 -1.4651e-05
6:155742646 G A 0.546760 1.8334e-05
6:155743012 T C 0.079589 -6.1918e-05
6:155745528 T A 0.073341 2.1498e-05
6:155746743 T C 0.041215 -3.2249e-05
6:155749494 C T 1.615953 3.7626e-05
6:155751814 C T 0.982830 -3.5080e-06
6:155753417 C T 0.061614 -9.8831e-06
6:155755404 G A 0.679933 1.5998e-05
6:155756947 A G 0.106133 4.9423e-05
6:155757144 C A 0.051030 -6.6153e-05
6:155757828 T C 0.032668 -1.6434e-05
6:155759778 C T 0.300427 -5.2778e-06
6:155760195 T C 0.217868 1.5149e-04
6:155761166 T C 0.041046 -2.9404e-05
6:155761246 T G 0.088911 2.9595e-05
6:155766362 A G 1.213389 1.7385e-04
6:155768531 G T 0.035833 4.6610e-05
6:155768633 A G 0.056969 -1.2581e-04
6:155769389 G A 0.758289 1.8512e-05
6:155772039 A G 0.409254 -4.1475e-06
6:155775980 T G 0.217767 5.7593e-05
6:155778550 C A 0.164917 -1.3430e-05
6:155783118 A G 0.095402 -7.3386e-05
6:155791783 A G 0.083701 -1.4253e-04
6:155798386 G A 0.039546 -3.4433e-05
6:155804519 T G 0.070897 -2.7537e-05
6:155808780 A G 0.877943 4.1347e-05
6:155810346 G A 0.484425 -8.8812e-07
6:155810819 T C 0.077343 -1.9789e-05
6:155817018 G A 0.060079 -5.5606e-05
6:155832225 T C 0.217154 1.6063e-05
6:155840770 C T 0.383434 6.5209e-06
6:155841015 T C 0.070816 1.4674e-05
6:155842705 G A 0.328402 -1.0513e-05
6:155859522 T C 1.673526 -2.4155e-05
6:155863106 G A 0.513783 5.0735e-06
6:155868073 T C 0.049228 8.0234e-06
6:155871680 T C 0.344280 1.3829e-05
6:155878027 G A 0.384265 9.8719e-06
6:155894739 A G 0.527655 2.5622e-05
6:155899723 C T 0.483630 -3.9954e-05
6:155903431 A G 0.772379 -1.8261e-05
6:155906859 G A 1.098311 -4.9971e-05
6:155922140 A G 0.088538 5.1993e-05
6:155924292 G A 1.972048 -2.6150e-05
6:155929801 T C 0.029705 7.4567e-05
6:155944892 T C 0.117435 -1.6468e-05
6:155956559 G A 0.029215 2.4031e-05
6:155960688 A C 1.026047 -2.4227e-05
6:155983718 A G 1.474023 9.6873e-06
6:155993192 T G 0.826154 -2.7585e-05
6:156006651 C T 0.526081 6.8504e-06
6:156007516 G T 1.498090 8.3009e-06
6:156008906 T C 0.847709 -1.5126e-05
6:156013436 G T 0.042808 -7.1652e-05
6:156015625 C T 1.338610 1.0731e-05
6:156019544 C T 0.553537 1.0482e-05
6:156022308 C A 0.040358 -9.2560e-05
6:156027720 G A 1.978017 -5.8695e-06
6:156031374 A G 0.030062 2.0860e-05
6:156031809 T C 0.045613 -5.5643e-05
6:156033082 A G 0.101521 1.7564e-04
6:156034407 G A 0.042643 -6.4529e-05
6:156056473 T C 0.033136 8.1219e-06
6:156058190 T C 0.113381 2.9906e-06
6:156065530 C A 1.793268 -5.9867e-05
6:156067873 A G 0.859985 -1.1492e-05
6:156083823 G A 1.801100 -1.7672e-04
6:156087214 T C 0.050958 -3.2804e-05
6:156088458 A G 0.040244 1.6326e-04
6:156099947 T G 0.040101 1.7890e-04
6:156100037 A G 0.038813 1.4483e-05
6:156100674 G A 0.094662 7.3194e-05
6:156104364 A C 1.755124 -1.6931e-04
6:156104727 G A 0.081449 2.9072e-05
6:156107894 A G 0.022207 4.0795e-05
6:156109467 G A 0.065548 2.0855e-04
6:156118550 T C 1.872111 -3.9422e-05
6:156118613 A G 0.268073 4.3718e-05
6:156118979 G T 1.338428 -4.2139e-05
6:156119308 G A 1.549765 -1.1622e-05
6:156131953 A G 0.675568 5.1157e-06
6:156132535 A G 1.278739 -1.6257e-05
6:156135408 C T 0.086924 -3.5036e-05
6:156137175 C T 0.137656 1.5278e-05
6:156140201 A G 0.522767 4.7165e-05
6:156145334 T C 0.172593 4.1435e-05
6:156145399 T C 0.042198 -7.4670e-06
6:156147975 T C 0.075555 -1.3572e-04
6:156148031 A G 0.246969 1.8533e-04
6:156150363 C A 0.048836 8.7358e-07
6:156157228 A G 0.085860 7.2194e-05
6:156162032 G A 0.117337 1.7410e-04
6:156162203 A G 0.433843 1.4367e-05
6:156188840 C T 0.204573 -1.9205e-04
6:156191267 G A 1.399416 5.6909e-06
6:156199725 C A 0.348535 2.3765e-05
6:156200632 A G 0.677255 -1.4585e-05
6:156200836 A C 0.056963 8.3330e-05
6:156221756 C T 0.093147 6.4386e-05
6:156224117 A G 0.031461 6.5691e-05
6:156224378 C T 0.079277 1.2865e-05
6:156229897 G T 0.022759 3.4993e-06
6:156233947 G C 0.031851 2.9955e-05
6:156240505 C T 0.088973 4.0684e-05
6:156241042 C T 0.056353 -8.8697e-05
6:156257380 A G 0.184054 -2.8363e-06
6:156267316 C T 0.040877 1.1848e-05
6:156268995 C T 0.074545 -4.0277e-05
6:156276320 T G 0.186933 -7.4998e-05
6:156284136 G A 1.012548 -4.5928e-05
6:156285173 C T 0.872374 6.6727e-06
6:156285880 C T 1.069183 -3.6529e-05
6:156286386 A G 0.344046 8.8873e-06
6:156287627 C T 0.734767 5.7887e-06
6:156298940 A G 0.076992 -1.1109e-04
6:156300191 T C 0.849391 -1.2149e-05
6:156303142 A C 0.442331 2.7473e-05
6:156306367 A C 0.058235 4.5749e-05
6:156308324 T C 0.230461 1.9485e-05
6:156328069 A C 0.037284 2.7571e-05
6:156335391 T C 0.066379 2.3782e-05
6:156335489 A G 1.129538 2.3594e-05
6:156339561 A G 0.700417 -5.6903e-06
6:156341702 T C 0.041977 -2.1480e-05
6:156342622 C T 0.127532 4.2573e-05
6:156349643 T C 0.092916 -3.7753e-05
6:156350424 T G 1.726088 -1.7692e-05
6:156351816 T C 1.473805 -1.5556e-05
6:156352061 A C 0.320706 -1.3698e-04
6:156353867 T C 0.970791 2.2330e-05
6:156363210 A G 0.032828 -3.2032e-05
6:156368267 T C 0.023438 -3.5172e-05
6:156368509 T C 0.098327 -5.6731e-05
6:156370537 A C 0.248339 -1.0158e-05
6:156371884 C T 0.496350 -5.3666e-05
6:156382801 T C 0.700394 7.6207e-06
6:156383801 G C 0.026356 2.0180e-05
6:156389148 C A 1.017852 7.9556e-06
6:156395631 C G 0.357494 -1.4606e-05
6:156414337 T C 0.718155 -5.8129e-06
6:156414829 A G 0.046541 -8.5574e-06
6:156424791 C T 0.029046 -3.7772e-05
6:156426161 A G 0.028686 -1.0775e-04
6:156426343 T G 1.913822 9.1820e-06
6:156428567 T C 0.227803 2.4504e-05
6:156434006 G T 0.099255 1.0419e-04
6:156434636 T C 0.069790 -1.8597e-05
6:156434917 T C 0.128899 2.1792e-06
6:156434933 C T 1.457976 -4.5543e-06
6:156441161 C T 0.052250 -9.3309e-05
6:156446171 A G 0.060264 -4.6928e-05
6:156446855 G A 0.236713 -2.0916e-05
6:156452092 A G 0.042172 -6.6377e-06
6:156452551 G A 0.078560 1.5679e-05
6:156454443 C T 0.090063 -2.6288e-05
6:156464824 T C 0.131778 1.1295e-04
6:156469089 C A 0.455954 5.3854e-06
6:156475714 G A 0.745627 -2.1769e-05
6:156476113 T G 0.836933 -2.0565e-05
6:156479329 C T 0.201896 -1.8173e-05
6:156480974 T C 0.091712 -3.9146e-05
6:156486364 T C 0.080809 -1.6933e-05
6:156495821 C T 0.446307 -4.2194e-05
6:156496175 C A 0.033607 -4.3391e-05
6:156496610 A C 1.927058 -6.5800e-05
6:156501136 A C 0.450335 2.5902e-05
6:156503349 T C 0.260670 -6.8094e-05
6:156504546 G T 0.075931 -9.8951e-05
6:156509132 G A 0.066833 7.9499e-06
6:156524151 T C 0.266817 -9.9435e-05
6:156524753 C T 0.070874 2.4992e-05
6:156527318 C T 0.044019 -1.5558e-05
6:156536552 C G 0.102498 5.8877e-05
6:156536739 T C 1.092056 -2.5386e-05
6:156537772 G A 0.063500 5.5345e-05
6:156539127 T G 0.185495 1.4029e-05
6:156555308 G A 0.028251 -1.5885e-05
6:156564523 C T 0.191986 1.1164e-05
6:156566295 C T 1.111628 -4.1132e-06
6:156568408 C T 0.165579 -1.3340e-05
6:156568672 T G 0.074578 6.7331e-05
6:156575815 T G 0.074607 -1.5462e-05
6:156576135 C T 0.212185 -1.0341e-04
6:156578620 C T 0.359756 3.8752e-05
6:156581409 G A 0.104169 -1.4750e-05
6:156581806 A G 0.218449 -2.8122e-05
6:156582128 T C 0.355244 -1.6064e-05
6:156588492 G A 0.922099 2.2181e-05
6:156589160 G T 0.022194 1.0222e-04
6:156589422 G A 0.038134 4.7402e-05
6:156589526 T C 0.243207 9.5583e-06
6:156590382 G A 0.348691 -3.4863e-05
6:156591654 G A 1.955760 -6.4788e-05
6:156592566 T C 0.042351 1.6702e-05
6:156600316 C G 0.096960 -6.7062e-07
6:156603232 A G 0.042711 5.4292e-06
6:156603989 C T 0.301011 6.2542e-05
6:156604759 A G 0.043973 4.7623e-05
6:156626204 G A 0.195673 2.0293e-05
6:156628691 A C 0.062033 1.3843e-05
6:156629397 A G 0.144313 -5.6614e-05
6:156629769 T C 0.808260 -2.6637e-04
6:156630747 C T 1.289433 -7.1788e-05
6:156631278 A C 0.714666 -2.0767e-05
6:156636064 T C 0.058693 3.4831e-05
6:156639041 C T 0.060202 8.2761e-06
6:156640516 C T 0.101897 -3.1643e-05
6:156641429 T C 0.835960 -2.4811e-06
6:156657842 A G 0.606936 -9.4921e-06
6:156664016 C T 0.072082 5.2215e-09
6:156670531 C T 0.809997 -6.0845e-06
6:156675495 T C 0.137935 3.1888e-05
6:156678273 A G 0.328055 5.7255e-05
6:156689671 C T 1.800295 -2.0431e-04
6:156697681 G T 0.311245 1.4337e-05
6:156700918 A G 0.388205 2.4709e-08
6:156704761 T G 0.082893 -2.2613e-05
6:156706749 C T 1.167325 -1.5724e-05
6:156713891 A G 0.050699 1.0407e-04
6:156714709 T C 0.069819 -4.7284e-05
6:156714740 T C 0.031406 -2.8242e-04
6:156718811 A G 1.006141 -1.1087e-05
6:156719785 A G 0.791869 -5.6782e-05
6:156721837 A G 0.056057 -2.2605e-06
6:156723787 T C 0.082666 9.8282e-06
6:156726548 G A 1.009500 -4.8241e-06
6:156730106 A G 0.113497 3.2987e-05
6:156732058 A G 0.039475 5.8394e-05
6:156734768 C T 0.088544 2.6034e-04
6:156735886 T C 1.136932 1.1655e-06
6:156744349 T G 0.695961 1.0613e-05
6:156744954 G C 0.091248 4.3040e-05
6:156747488 T C 1.637011 -5.9846e-05
6:156748060 G T 1.076428 -1.9429e-05
6:156749135 G A 0.114822 -3.9552e-05
6:156751058 G A 0.042020 8.3563e-05
6:156752850 A G 0.060472 -1.5074e-05
6:156753224 A G 0.021685 1.6330e-05
6:156753469 C T 0.066489 -7.8653e-05
6:156758382 A G 0.070556 3.8030e-05
6:156761260 T C 0.055908 -2.1460e-05
6:156768673 C G 0.212915 -1.5963e-05
6:156771003 G A 0.081981 -4.6813e-06
6:156772471 A G 0.625755 8.5526e-06
6:156776661 T C 0.141378 -4.8283e-05
6:156781716 T C 0.066483 -1.8150e-04
6:156785563 C T 0.046953 -5.5285e-05
6:156786259 T C 0.082095 1.6866e-04
6:156787460 T C 0.535659 -5.1639e-05
6:156795580 A G 0.079651 5.0452e-06
6:156799238 T A 0.043480 -5.6781e-06
6:156801876 A G 1.364212 6.3677e-06
6:156808798 G A 0.180386 -9.1598e-05
6:156814248 C T 0.057012 3.2238e-05
6:156821108 C T 1.699187 -1.6969e-05
6:156823930 A G 0.036810 2.7528e-05
6:156830040 A G 1.815781 4.8474e-06
6:156836257 T C 0.044512 3.7804e-05
6:156837455 C T 0.031296 -1.1046e-05
6:156839572 T C 1.464675 -4.6334e-07
6:156844879 C A 0.079891 1.2277e-04
6:156846256 T C 0.271754 1.2855e-05
6:156848835 G A 0.025216 -1.5220e-04
6:156849322 A G 0.031507 -4.9644e-06
6:156854130 T C 0.045041 3.7781e-05
6:156854570 A G 0.037453 3.4227e-05
6:156859195 T G 0.413593 1.8841e-05
6:156864146 C A 0.601292 -7.3109e-06
6:156865636 G C 0.040432 7.3335e-05
6:156865708 G T 0.065395 5.9456e-05
6:156868655 A C 0.204229 -6.2276e-05
6:156868948 A G 0.233438 -4.7090e-05
6:156871935 T C 1.755887 -9.6527e-05
6:156872393 A G 0.027761 5.1731e-05
6:156878678 C T 0.345345 -9.9000e-05
6:156878988 A G 0.029192 4.5088e-05
6:156884941 T C 0.266061 4.9505e-05
6:156890935 T C 1.693809 -6.1681e-05
6:156893548 T C 1.156906 -1.0236e-04
6:156897213 A G 0.444295 -1.5922e-04
6:156898968 G A 0.056590 -3.1755e-05
6:156902535 T C 0.039121 5.2203e-05
6:156907168 T C 0.300372 5.6980e-05
6:156913066 A G 0.032552 -6.3393e-05
6:156915443 C T 0.581710 6.0750e-06
6:156919569 A G 0.134059 1.4298e-04
6:156920654 G T 0.547925 2.0521e-06
6:156922133 T C 0.058326 2.3485e-05
6:156922277 C T 1.069427 -4.8672e-06
6:156923068 A G 0.566520 -6.0380e-06
6:156932391 A C 0.055674 -5.3093e-05
6:156933147 T C 0.101865 -4.0568e-05
6:156939196 C G 1.143375 -7.9052e-06
6:156939692 C A 0.023623 1.3848e-04
6:156943281 T G 0.995105 9.4286e-06
6:156952540 A C 0.048079 -3.6877e-04
6:156960439 G A 1.529457 -8.7080e-06
6:156961391 G A 1.412587 -5.9648e-05
6:156964527 C T 0.118525 1.6553e-05
6:156970409 G A 1.471231 -1.0538e-05
6:156970821 T C 0.058355 1.4421e-04
6:156971688 G A 0.326870 -6.0578e-05
6:156972218 G A 1.945157 -3.5328e-06
6:156973867 A G 0.189458 1.0678e-04
6:157005821 G A 0.061504 -2.0182e-05
6:157015837 A C 0.062526 2.1488e-04
6:157021730 C G 0.030461 4.6410e-05
6:157029156 C A 0.079203 -5.0420e-06
6:157031061 G A 0.429296 -5.0221e-05
6:157042018 C A 0.835914 -7.4064e-05
6:157052747 C A 0.062815 -3.9109e-05
6:157054166 A G 0.076363 2.9133e-05
6:157056929 G A 0.035012 -5.9051e-05
6:157059428 A G 1.242665 2.1311e-05
6:157074522 G T 0.113858 1.0808e-04
6:157074929 T C 0.143436 -1.1044e-04
6:157075575 A G 0.144407 -1.1121e-05
6:157075954 A C 0.041409 2.1738e-05
6:157081273 G A 0.070222 -2.2300e-05
6:157091804 C T 0.567121 2.0354e-05
6:157101061 T G 0.088755 -8.7671e-05
6:157101165 G T 0.145040 -1.7276e-05
6:157113617 C T 0.138568 3.6277e-05
6:157116196 A G 1.970860 1.1612e-05
6:157125034 T C 0.027690 -8.1283e-06
6:157131665 A G 0.154777 -1.5342e-04
6:157132241 T C 0.035720 -3.1239e-05
6:157132426 T C 0.092679 -4.7808e-05
6:157133535 C A 0.396858 2.1333e-05
6:157135220 T C 0.101212 -4.0574e-05
6:157142604 G A 0.035466 -1.2379e-05
6:157144362 G A 0.447690 9.5877e-06
6:157147305 A G 0.083666 5.1992e-05
6:157150496 G A 0.039280 5.8800e-05
6:157151225 T C 0.151080 -1.5738e-04
6:157159661 G A 0.376222 -2.2209e-05
6:157166053 T C 0.048063 3.2604e-05
6:157170348 T C 1.326250 -7.4287e-05
6:157177312 T C 0.033139 -2.1014e-05
6:157181248 G A 0.074178 1.2738e-04
6:157196595 A G 0.063097 -1.0111e-04
6:157199844 G A 0.669498 -3.3037e-05
6:157210313 C T 0.201646 -4.8590e-05
6:157213965 C T 0.098044 -3.2614e-05
6:157216200 A G 0.211234 2.1516e-05
6:157219164 G A 0.485659 1.1652e-05
6:157219214 A G 1.914669 -1.4669e-05
6:157220452 G A 0.055259 -1.5518e-05
6:157226804 T C 0.146192 -1.6581e-04
6:157231677 G A 0.422782 1.5324e-05
6:157232767 G T 0.446122 -3.9890e-05
6:157235937 G C 0.029124 -2.5332e-05
6:157238956 A G 0.066298 -3.1727e-06
6:157248593 A G 0.101190 -2.3307e-05
6:157249642 C T 0.307811 4.1609e-05
6:157250189 A C 0.786150 -1.3954e-05
6:157251775 T C 0.041049 -2.2350e-06
6:157255076 C G 0.038579 -1.8991e-05
6:157261556 T C 0.063571 -1.4546e-05
6:157266662 T C 0.098161 7.5039e-06
6:157267148 T C 0.065756 4.5368e-05
6:157274799 G A 0.643237 -9.4841e-06
6:157276186 C T 0.038407 -8.7341e-06
6:157276462 A G 1.667616 5.3051e-05
6:157278066 G A 0.105016 -4.2114e-05
6:157280413 C A 0.056710 3.8149e-05
6:157285155 C T 0.254636 -8.4300e-06
6:157286830 A G 0.052114 -5.3434e-07
6:157294723 G A 0.047966 -2.5170e-05
6:157306903 G T 0.049520 2.7929e-05
6:157310712 A G 1.913397 -4.5586e-05
6:157311021 G A 0.357497 -5.8853e-05
6:157314607 G T 0.159967 -6.2631e-05
6:157322763 G A 0.669203 -1.6807e-05
6:157331884 C T 0.040468 -6.6429e-07
6:157334519 C T 0.430289 1.5975e-05
6:157336182 C T 0.038225 1.6295e-04
6:157340330 C T 1.011496 -5.8075e-05
6:157342695 A G 0.146702 -8.9343e-05
6:157365557 A G 0.117947 -2.0291e-05
6:157374765 G C 0.059949 2.2924e-06
6:157378621 T C 0.040926 2.2178e-05
6:157381360 C T 0.070787 3.9625e-06
6:157389824 G A 0.437823 -2.5447e-05
6:157390781 T G 0.252234 -6.5781e-06
6:157394217 C T 1.471582 -1.0611e-04
6:157398175 C T 0.362077 1.2224e-05
6:157402041 G A 0.384732 -5.0414e-05
6:157403542 G A 0.157153 -1.5747e-04
6:157404463 C T 0.454558 -7.7617e-05
6:157405496 T C 0.386332 -6.5703e-06
6:157406462 G A 1.855386 -5.2756e-05
6:157408683 T G 0.068495 -2.5874e-05
6:157411143 G A 0.514173 1.3341e-05
6:157417240 A C 0.420101 -2.9011e-05
6:157417484 A G 1.076256 6.1752e-05
6:157418960 A G 1.079080 -1.5387e-05
6:157419056 T C 0.075918 -1.1443e-06
6:157421297 C T 0.269829 -6.9985e-04
6:157427837 C G 0.206001 2.2960e-06
6:157431564 G A 0.031354 -1.7629e-04
6:157435841 A G 0.424200 -1.0437e-04
6:157437235 A G 0.192347 -1.7612e-05
6:157437279 T C 0.544118 -1.4452e-05
6:157438151 C T 0.057943 -8.9746e-05
6:157441050 G A 0.430484 -3.4947e-05
6:157442183 A G 0.047317 -3.7712e-05
6:157443699 T C 0.399864 5.8731e-06
6:157444430 A G 0.152826 -1.5986e-05
6:157444698 A G 0.077210 5.4061e-05
6:157444914 G A 0.665038 8.8977e-05
6:157445108 T C 0.039222 1.5980e-05
6:157445999 A G 0.180986 -7.2376e-05
6:157446225 A G 0.078219 -2.2760e-05
6:157455422 T C 0.069362 -3.8368e-05
6:157455906 G A 0.183846 -1.1089e-04
6:157456434 G A 0.106224 4.5223e-05
6:157461929 T G 0.138710 1.5642e-05
6:157466508 A G 0.130388 -2.3555e-06
6:157467160 C T 0.029851 -5.2997e-05
6:157482222 G A 0.212415 -2.9101e-05
6:157491123 T C 0.124793 -1.5488e-06
6:157491381 G T 0.030286 -7.2884e-05
6:157502888 G A 0.081582 1.5908e-05
6:157505052 A G 0.539282 2.1347e-05
6:157519832 G A 0.097097 5.1978e-05
6:157554604 G A 0.106367 -7.7494e-06
6:157712634 G A 0.106308 -1.6348e-05
6:157713777 T C 0.505286 -2.2773e-05
6:157716529 G A 0.042964 -7.2368e-05
6:157719164 G A 0.455093 -2.1807e-05
6:157724008 T C 1.107434 -8.8910e-05
6:157739931 C T 0.105906 -1.5045e-05
6:157743741 C T 0.026602 -2.2211e-05
6:157752044 G A 0.092423 2.6251e-05
6:157759741 A G 0.060124 5.1878e-05
6:157768581 C T 0.464779 -1.8053e-05
6:157775271 A G 0.640432 6.2770e-06
6:157777952 T C 0.056956 -1.5706e-05
6:157790986 G C 0.046463 -2.6716e-05
6:157796068 A G 1.301621 3.7260e-05
6:157804127 C T 0.347110 -1.3162e-05
6:157805600 G T 1.734426 2.0781e-05
6:157810233 C T 1.578802 6.9595e-05
6:157833863 G T 1.749506 -9.1851e-06
6:157839177 T C 0.094137 -4.5190e-05
6:157839746 G A 0.022159 7.3488e-05
6:157840187 T C 1.623496 5.5264e-06
6:157847933 G A 1.928636 3.2526e-06
6:157850881 T C 0.427774 6.3947e-06
6:157853659 C T 0.078557 -3.6813e-05
6:157854806 A G 0.874990 5.0963e-06
6:157862266 C T 1.411759 -1.6711e-05
6:157864969 T C 0.584437 9.3414e-06
6:157870067 A G 0.448021 -3.8007e-05
6:157876779 G A 0.455259 1.2174e-05
6:157880169 G A 0.135199 2.3631e-05
6:157885270 A G 0.089154 2.9798e-05
6:157887368 G A 0.048797 -2.2673e-05
6:157894267 A G 0.584265 -9.6968e-06
6:157897335 C A 1.608095 -1.4375e-05
6:157910318 G T 0.626904 7.4406e-05
6:157910732 T C 0.640679 -9.2243e-05
6:157912586 G T 0.517292 1.1467e-05
6:157912802 T C 0.120210 -8.3236e-05
6:157913440 C A 0.062516 3.0297e-05
6:157920773 A G 0.339321 1.4912e-05
6:157941391 C T 1.382810 5.2388e-05
6:157946665 T C 0.828452 1.4869e-05
6:157949062 C T 1.078479 1.0393e-05
6:157963550 C T 0.805829 9.9730e-06
6:157976674 C T 0.420549 1.6318e-05
6:157984543 T C 0.111138 -2.6036e-05
6:157986518 C T 0.264717 2.9189e-05
6:157987407 A G 0.807433 1.8721e-05
6:157996633 A G 0.919126 3.0821e-05
6:158005609 T C 1.076489 1.4290e-05
6:158006921 G C 0.160970 7.8334e-05
6:158009638 A C 0.685847 1.2330e-05
6:158011840 A C 0.150210 4.1919e-06
6:158012804 T C 0.646544 1.5715e-05
6:158019569 C T 1.220883 -9.6769e-05
6:158024868 T C 0.472640 1.5526e-06
6:158029942 A G 1.157422 -1.8909e-05
6:158031132 G A 0.371590 -4.5113e-05
6:158033385 T A 0.132972 2.2846e-06
6:158033649 C T 1.274643 6.6812e-06
6:158053584 C A 0.136279 -3.1202e-05
6:158061018 A G 1.122573 -1.4884e-05
6:158066315 G A 0.054142 1.0800e-05
6:158070192 T C 0.285263 4.4308e-05
6:158071835 C T 0.311297 -4.2905e-06
6:158074504 G A 1.869222 -1.9135e-05
6:158078478 G A 1.423821 -2.1379e-05
6:158078716 A G 0.797605 -4.5499e-05
6:158085219 A G 0.032987 -4.1654e-05
6:158085919 C T 0.029283 5.9752e-05
6:158092255 G A 0.215317 -1.8232e-05
6:158092638 C T 1.436479 1.7280e-06
6:158095901 C T 0.030030 -5.3440e-05
6:158100618 T C 0.965251 1.4478e-05
6:158101153 G C 0.333699 3.9233e-06
6:158101911 A G 1.320599 4.4688e-06
6:158103454 T C 1.414638 5.5634e-06
6:158109026 G T 0.043422 3.0526e-05
6:158111824 T C 0.047583 6.5000e-06
6:158116643 G C 0.062559 7.2781e-05
6:158118531 C T 0.585014 1.4801e-04
6:158121682 A G 0.048284 -1.2679e-05
6:158140371 C T 0.352615 -2.8071e-05
6:158149339 A G 0.063558 8.8462e-06
6:158155535 C T 0.482040 1.7064e-04
6:158161974 A G 0.901848 2.1188e-03
6:158163242 T C 0.050790 8.5217e-05
6:158164504 A C 0.084990 1.6585e-04
6:158179374 G A 1.480404 6.3204e-05
6:158182953 G T 1.616060 -5.1499e-05
6:158183012 G A 0.593168 2.1399e-05
6:158183836 A G 0.553050 -1.4122e-05
6:158185383 C T 0.090281 -1.1304e-05
6:158189705 A G 0.046142 -2.3567e-05
6:158190438 A G 0.443425 -3.9314e-05
6:158192079 A G 0.226343 -9.0907e-05
6:158193275 A G 0.068515 -1.1126e-05
6:158193605 T C 0.081384 3.3076e-05
6:158194819 A G 0.992889 -2.3095e-06
6:158197415 T C 0.563690 2.5960e-05
6:158201642 T G 0.361577 -1.4464e-05
6:158202360 G C 0.101592 -1.2852e-05
6:158206901 A G 0.128493 -1.7067e-05
6:158210279 G A 1.181934 -7.9565e-06
6:158216126 T C 1.439462 2.9825e-05
6:158216580 C T 0.040166 2.5729e-05
6:158222837 A G 0.220598 -1.8207e-05
6:158233235 T G 0.237592 -1.8234e-05
6:158237522 T G 0.352174 2.7873e-05
6:158239649 A G 0.114637 1.0065e-05
6:158251474 C T 0.039364 8.4335e-05
6:158255016 A G 0.045632 -4.7506e-05
6:158266517 T G 0.677119 1.9480e-05
6:158277673 A G 0.095156 -7.1984e-06
6:158280705 G T 0.038005 -4.0783e-05
6:158280771 C T 0.244954 1.6330e-05
6:158287686 A C 0.086860 4.9993e-06
6:158294184 C G 0.116675 2.1168e-05
6:158305737 C T 0.133709 -1.6452e-06
6:158306375 T C 0.227725 -9.3903e-06
6:158312033 T C 0.090686 3.3873e-05
6:158319801 C T 0.040179 9.5133e-07
6:158320266 G A 0.114870 -8.9089e-05
6:158326198 G A 0.155325 -3.8632e-05
6:158344260 G A 0.031623 -4.1533e-05
6:158355018 C T 0.094325 1.3919e-05
6:158355898 T C 0.482728 1.0507e-05
6:158360507 A G 0.034467 6.9999e-06
6:158366083 G A 0.049248 -2.7172e-06
6:158366299 A G 0.117204 1.6332e-05
6:158369963 A G 0.026771 -2.9670e-05
6:158373880 T G 0.708940 1.4748e-05
6:158374691 C T 1.223668 7.8696e-06
6:158381884 A T 0.036300 -5.2630e-05
6:158382293 G A 0.384511 3.2520e-05
6:158392095 A G 0.918658 1.2458e-06
6:158392830 T C 0.022571 -2.2544e-05
6:158398815 T G 0.414518 1.4227e-05
6:158401049 A G 0.026242 5.9081e-05
6:158406017 A G 0.059540 2.0925e-05
6:158407701 A G 0.057044 3.6872e-05
6:158411645 G A 0.874513 9.3242e-06
6:158415225 G A 0.046086 3.5460e-05
6:158418597 A G 0.026739 -3.6160e-06
6:158418773 G T 0.050841 -1.2344e-05
6:158424693 C T 0.888336 3.7361e-05
6:158431736 G A 1.402944 5.3007e-05
6:158431821 A G 0.044772 3.3202e-05
6:158435748 A G 0.046090 2.3571e-05
6:158438892 T C 0.041442 -8.2059e-06
6:158440031 A G 0.027193 3.0963e-05
6:158445839 T G 0.161762 3.5929e-05
6:158445997 T C 0.178740 4.4526e-05
6:158448947 T C 0.204148 5.9419e-06
6:158450937 T C 0.733021 -1.0903e-05
6:158452344 A C 0.552404 1.2117e-05
6:158462506 G A 0.969470 -2.7624e-05
6:158463237 G T 0.030698 2.0832e-05
6:158467506 C T 0.120002 -8.1664e-06
6:158467599 G A 0.073257 1.9888e-05
6:158467989 C T 0.374310 5.9458e-05
6:158471383 A G 0.053860 2.0107e-05
6:158472445 G A 0.916789 7.7858e-05
6:158473071 G A 0.056038 2.8372e-05
6:158474168 A C 0.755030 6.2674e-05
6:158478259 A G 0.043850 -1.1023e-04
6:158482344 A G 0.031247 5.5104e-05
6:158487570 T C 0.054473 -9.9558e-06
6:158490397 G A 0.268401 1.0639e-04
6:158494224 G A 1.411818 1.0997e-05
6:158494568 A G 0.294795 6.6061e-05
6:158501708 T C 1.028374 2.5064e-05
6:158503927 T G 0.472507 -1.9759e-04
6:158504847 G A 0.220302 7.0213e-05
6:158509750 G A 1.758406 -4.5769e-05
6:158519008 C T 1.926889 2.9543e-05
6:158537561 T C 0.028641 1.2597e-05
6:158538747 T C 0.070829 3.1433e-05
6:158541175 A G 1.023382 1.2404e-05
6:158542274 G T 0.459569 5.8348e-05
6:158545782 A C 0.033502 5.9717e-05
6:158555630 C T 0.569100 -2.2161e-05
6:158559176 G A 0.161849 1.7718e-05
6:158571611 T A 0.052383 1.6258e-05
6:158577694 G A 0.023240 5.9559e-05
6:158579859 C T 0.104614 -4.2364e-05
6:158584691 A C 0.258878 5.4977e-05
6:158586682 C T 1.732245 5.9438e-05
6:158589039 T G 0.278778 3.6369e-05
6:158589655 G C 0.875259 -2.6609e-05
6:158591298 C A 0.074344 -2.5391e-05
6:158592568 A G 0.130061 1.5824e-05
6:158605696 A G 0.122417 -8.5625e-05
6:158611969 A G 0.275090 3.5219e-05
6:158614402 A G 0.062902 7.5937e-05
6:158614525 G A 0.042458 1.2777e-05
6:158620245 A G 0.101459 -2.3239e-05
6:158622270 C G 1.122628 1.3046e-05
6:158622570 C T 0.082244 3.2864e-05
6:158627337 A G 0.149003 1.1611e-05
6:158628205 C A 0.172992 -2.1859e-06
6:158635064 T C 0.161275 1.0126e-05
6:158641540 T C 0.147938 -1.3419e-05
6:158644859 A G 0.294425 5.6917e-05
6:158647758 G C 0.166601 -1.6171e-05
6:158647999 T C 0.519905 -1.6725e-05
6:158653937 T C 0.021896 -1.2585e-05
6:158653995 C T 0.800013 -6.0366e-05
6:158656959 A G 1.295477 1.4874e-05
6:158658327 T C 0.102400 -1.9994e-05
6:158668711 G A 0.040027 -2.6928e-05
6:158669064 A G 0.043399 4.3380e-05
6:158674230 C T 0.774420 -9.2223e-05
6:158677673 G A 0.035489 -3.3216e-05
6:158692806 C T 0.080160 2.4365e-05
6:158702242 T C 0.109450 -5.0964e-05
6:158709032 A G 0.101238 -1.6889e-05
6:158713263 T G 0.041062 5.2261e-06
6:158717786 C T 0.048440 -1.0219e-04
6:158726292 T C 0.486804 -8.6901e-05
6:158731103 G C 0.098012 1.3954e-04
6:158750330 C A 1.482569 5.5629e-05
6:158761835 C T 0.287382 -2.0925e-05
6:158764401 T C 1.816037 2.1413e-05
6:158765885 A C 0.078781 1.1620e-05
6:158778045 C T 0.037368 -1.8866e-05
6:158789192 C T 0.020241 -2.4637e-05
6:158792261 A C 0.530577 -3.2819e-05
6:158800904 G C 1.917444 5.6063e-05
6:158803453 G A 0.049456 4.8821e-05
6:158811727 T C 1.432698 1.2784e-05
6:158816875 G T 0.481838 6.6866e-05
6:158826941 A G 1.469531 1.7057e-05
6:158828679 A G 0.063484 -8.4858e-05
6:158856385 G A 0.049787 -9.5698e-06
6:158856783 T C 0.695815 -5.8165e-06
6:158863601 T C 0.940817 2.4269e-05
6:158872334 T C 0.042179 -6.8578e-05
6:158872516 T C 0.064539 1.4675e-05
6:158873908 T C 0.463221 -3.0454e-05
6:158877174 G A 0.050475 -3.5199e-05
6:158878265 A G 0.036765 -3.4112e-06
6:158879477 G A 1.131015 3.4362e-05
6:158879944 A G 0.667245 1.2788e-04
6:158893367 T C 0.047080 2.0140e-05
6:158897412 G A 0.055100 -1.4324e-05
6:158899547 A G 0.050582 9.4528e-06
6:158902343 T C 0.048021 -1.3840e-04
6:158910492 A G 0.094825 5.5898e-05
6:158910698 A G 0.116247 9.9080e-05
6:158911622 G A 0.054769 3.0230e-05
6:158917164 T G 0.240922 1.7264e-05
6:158931875 G T 0.114734 7.6385e-05
6:158936342 G A 0.866405 1.8948e-05
6:158944233 G T 1.247333 4.4578e-05
6:158950000 T C 0.056956 4.5795e-05
6:158955158 G A 0.059985 2.2846e-05
6:158959878 G A 0.420516 -1.5840e-05
6:158960344 C G 1.852877 -9.3468e-06
6:158965902 C T 0.625775 -2.2950e-05
6:158969238 T C 1.413301 2.4952e-05
6:158976194 A G 0.074552 -1.0887e-04
6:158976719 A G 0.051075 5.7526e-05
6:158977680 A G 1.076710 -3.6948e-05
6:158984711 T C 0.219371 -1.4705e-05
6:158984761 G A 1.050338 -2.4878e-05
6:158995059 C T 0.816462 -6.5634e-04
6:158998351 T C 0.039501 -8.2413e-05
6:159003382 G A 0.090518 4.1002e-05
6:159005685 A G 0.545465 -8.4737e-05
6:159016515 C T 0.540466 3.9001e-06
6:159026008 C T 1.122060 -1.3759e-05
6:159029043 A G 0.041666 1.1050e-05
6:159029342 C G 0.823116 -2.4399e-05
6:159032234 G A 0.156507 9.2212e-05
6:159041716 A G 1.130567 -1.7357e-05
6:159043943 T C 0.055850 -3.5913e-06
6:159047217 T G 0.103825 -2.3032e-04
6:159050016 C T 0.583904 1.9961e-05
6:159050540 A G 0.266629 -6.5456e-05
6:159051912 T C 0.544670 -2.7353e-05
6:159056593 G A 0.026787 -5.4956e-05
6:159057746 C T 0.073789 -3.1129e-05
6:159058804 A G 0.025181 3.2948e-05
6:159060272 T C 0.025651 -6.8687e-05
6:159068714 T C 0.342339 1.1972e-05
6:159081429 T C 0.540401 -1.0328e-06
6:159081483 T C 0.026995 -2.0367e-05
6:159082213 T C 0.037933 3.3620e-05
6:159084805 A G 0.030721 -5.0537e-05
6:159085056 C T 0.291865 -2.1357e-05
6:159087492 C T 1.223983 -9.8016e-06
6:159087941 T C 0.048414 -6.0471e-05
6:159094468 C T 0.823418 7.0810e-05
6:159100654 T C 0.411555 3.1144e-05
6:159108096 C T 0.166728 3.2393e-05
6:159111993 G A 0.549227 -4.7053e-05
6:159119811 A G 1.170717 -1.6627e-06
6:159119979 T C 0.983408 -1.7450e-06
6:159121548 G A 0.028615 2.0386e-06
6:159123674 T C 0.117386 4.4137e-05
6:159124450 A G 0.085558 -1.0715e-04
6:159128016 T C 0.511261 -3.8634e-04
6:159136320 A G 0.146568 4.9977e-05
6:159137740 C A 0.380986 8.3767e-05
6:159141486 T C 0.441799 4.6862e-05
6:159141902 G C 0.149529 4.9154e-05
6:159142978 G T 0.031760 -9.4984e-05
6:159145172 T C 0.128733 -7.7741e-06
6:159145328 A G 0.135786 5.7776e-06
6:159147751 G A 0.505941 -3.6188e-04
6:159148694 G C 0.060783 5.5353e-06
6:159158309 T C 0.049128 -1.3472e-04
6:159164389 C G 0.089641 -1.8345e-05
6:159167285 G A 1.126740 -2.5695e-05
6:159172714 T C 0.029695 -5.0567e-06
6:159175056 A G 1.000191 -1.9587e-05
6:159176377 T C 0.027904 -3.0302e-05
6:159178345 T C 0.617037 2.7308e-05
6:159180010 A G 0.548681 4.6918e-05
6:159185563 A T 1.532592 -1.1059e-04
6:159187849 G A 0.053101 2.5211e-05
6:159190190 G C 0.155553 -2.2629e-05
6:159191533 T C 0.547214 -5.5097e-05
6:159193471 T C 0.089813 3.1476e-05
6:159198234 C T 0.239530 -6.1689e-06
6:159200370 C T 0.686921 -3.3869e-05
6:159200407 A G 0.152044 -3.6226e-05
6:159200436 C T 0.039063 -5.9861e-05
6:159200508 T C 0.077674 4.7650e-05
6:159219265 G A 0.028955 -2.7520e-05
6:159223364 A G 0.087603 -6.1714e-06
6:159224034 C T 1.148740 -1.1909e-05
6:159224076 G A 0.028481 -4.2608e-05
6:159227768 C T 1.266272 -5.5683e-05
6:159229016 A G 0.103591 -4.0160e-05
6:159246104 T C 0.051857 -8.5466e-05
6:159246717 T C 1.028287 -3.5567e-05
6:159250133 C A 0.359448 2.6774e-06
6:159261934 G C 1.637787 -5.3205e-05
6:159270803 C T 0.571168 4.3618e-05
6:159281302 A G 0.037807 1.8951e-04
6:159281495 A G 0.456460 5.9025e-05
6:159289813 T C 1.301702 1.3784e-06
6:159299740 C A 0.037787 1.3133e-04
6:159303122 A G 0.039575 -5.6300e-05
6:159313488 C T 0.694841 -1.6770e-04
6:159313507 T C 0.261643 1.2030e-04
6:159324086 G A 0.436138 3.8043e-05
6:159324721 A G 0.119846 -9.1243e-05
6:159324842 G A 0.719765 5.9116e-07
6:159332825 C T 0.138610 1.3076e-05
6:159334046 A C 0.290427 2.9146e-05
6:159335320 G A 0.123923 2.0625e-05
6:159336335 G A 0.034671 6.0351e-05
6:159336502 C T 1.170405 -1.3790e-05
6:159336696 A G 0.036615 2.6257e-05
6:159338719 C T 0.032834 9.9462e-05
6:159340740 G T 0.199351 -9.9820e-05
6:159340892 G A 0.345264 -1.3842e-05
6:159341712 T C 0.643581 5.4491e-05
6:159347730 G T 0.806920 -3.6738e-05
6:159351018 A G 0.052205 -8.8747e-05
6:159358299 T A 0.022883 -1.9260e-05
6:159366373 C T 0.124601 8.6124e-05
6:159380407 T C 1.954069 1.7993e-05
6:159395339 A C 0.097762 -4.4270e-05
6:159401898 T C 0.050270 -5.2718e-05
6:159407446 T C 0.201639 -8.6325e-05
6:159407447 A G 0.048485 1.7723e-05
6:159414899 C T 0.152057 -5.4173e-05
6:159416332 C T 0.079070 -1.5664e-04
6:159421904 G A 0.120570 -2.8979e-05
6:159421962 G A 0.045593 -6.6436e-06
6:159432052 A G 0.041546 -1.7142e-05
6:159442441 A G 0.026076 1.6653e-05
6:159453813 A G 1.432221 7.9817e-06
6:159462424 T C 0.041831 5.7678e-05
6:159465618 G A 0.030017 5.2747e-06
6:159465977 C T 1.130891 5.0146e-07
6:159469988 C G 0.081971 -1.0452e-04
6:159473785 C T 0.144053 9.1902e-05
6:159474278 A G 0.030900 -1.6518e-04
6:159475468 T C 0.107473 -1.1521e-04
6:159479102 G A 0.286279 -4.2730e-05
6:159482822 A G 0.032733 -3.3457e-06
6:159483777 T C 0.026037 -7.3633e-05
6:159485742 A G 1.359902 -2.8343e-05
6:159490436 T C 1.162612 -2.3091e-05
6:159498267 C T 0.159652 3.2021e-05
6:159498295 T C 0.078742 -1.2808e-04
6:159501958 C T 0.334153 1.3006e-05
6:159511480 T C 0.123637 3.8796e-06
6:159512373 A G 0.924014 -4.8983e-05
6:159513954 A G 0.038884 -5.5342e-05
6:159517059 A C 0.276204 1.9885e-06
6:159518681 C T 0.040679 -7.8294e-05
6:159519676 C T 0.046706 1.3559e-05
6:159521128 T C 0.854181 -9.2935e-05
6:159522109 C G 0.156786 -4.7516e-05
6:159524793 T C 0.348175 1.6563e-05
6:159526689 C T 1.552628 -7.6563e-05
6:159527639 C A 0.028241 -8.2105e-06
6:159533873 T C 0.036573 -9.9487e-05
6:159537946 T C 0.408653 2.3929e-05
6:159545408 C T 0.029926 -1.1578e-05
6:159549389 A G 0.590198 -2.9502e-05
6:159550853 A G 0.959061 2.1963e-05
6:159553655 C T 0.109609 8.9253e-05
6:159555557 A G 0.027303 -1.7874e-05
6:159562823 A G 0.951901 9.5674e-05
6:159567730 T C 0.999088 1.7791e-04
6:159567845 T C 1.337818 1.4874e-05
6:159568223 G A 1.249066 6.0132e-05
6:159579638 C T 0.251413 -5.3212e-05
6:159593984 T C 0.046086 6.9863e-05
6:159599952 G A 1.077440 6.2167e-05
6:159600990 T C 0.077340 -2.8460e-05
6:159602564 G A 0.064087 4.9500e-05
6:159603166 T C 0.087564 -1.7437e-04
6:159604395 A G 0.068122 -1.4049e-05
6:159604811 A G 0.360892 -1.1643e-04
6:159606873 C T 0.677203 1.4273e-04
6:159607103 G A 0.073734 6.2193e-05
6:159610904 C T 0.377981 1.0001e-04
6:159617423 A G 0.060394 -2.9804e-04
6:159618094 T C 0.029799 -1.3437e-05
6:159618365 A G 0.150054 -9.1415e-06
6:159621087 T C 0.121433 6.0757e-05
6:159622266 C T 0.047485 8.2456e-05
6:159630202 T C 0.131313 -6.1673e-05
6:159641400 T C 0.247949 6.4403e-05
6:159642128 A G 0.743108 7.8096e-04
6:159650978 G A 0.478460 1.1444e-04
6:159651781 G A 0.252416 7.1122e-05
6:159653330 A G 0.026654 1.5500e-05
6:159654030 A G 0.032834 -1.0719e-04
6:159654539 A G 0.020348 4.9814e-05
6:159655190 A G 0.026047 -2.9736e-05
6:159655383 G A 1.778925 -4.2903e-05
6:159656107 A G 0.169149 2.2510e-05
6:159670100 G A 0.081290 2.4301e-06
6:159673921 C T 0.065473 5.9174e-05
6:159678691 T C 0.081861 -2.2823e-05
6:159691657 C T 1.724880 -2.8577e-04
6:159694344 C T 1.441637 -1.3035e-04
6:159696940 G A 0.020253 4.3469e-05
6:159698140 A G 0.032883 -3.1805e-05
6:159700461 T C 0.050458 1.0461e-04
6:159700857 G T 0.062312 9.0643e-06
6:159701994 A G 0.098645 1.6980e-04
6:159703373 T G 1.624424 -1.9534e-04
6:159703583 C T 0.272767 1.0023e-05
6:159705122 A G 0.059144 2.1717e-04
6:159719183 G T 1.713416 -2.3388e-04
6:159722282 A G 1.353907 -1.5421e-04
6:159726341 C T 0.038047 1.5899e-05
6:159731236 T G 0.085922 1.4287e-05
6:159733480 A G 0.275480 8.3000e-06
6:159737942 A G 0.084454 -7.5826e-05
6:159746467 G A 0.039254 -1.8791e-05
6:159748688 G A 0.085584 1.6851e-05
6:159749585 T C 0.077375 -1.0607e-05
6:159757374 C T 0.273331 3.3625e-06
6:159757551 A G 0.118616 1.7251e-05
6:159760679 A G 1.732557 -3.3182e-04
6:159781191 G T 0.617881 -1.0536e-04
6:159789012 C T 0.036648 -2.3815e-05
6:159792458 G A 0.183927 -1.6817e-04
6:159795254 G T 0.064986 2.5795e-06
6:159795332 C T 0.729262 3.8488e-05
6:159801024 G A 0.463967 2.8517e-05
6:159803605 G T 0.155536 2.7843e-05
6:159812793 G A 0.087119 -1.6496e-04
6:159819786 C A 0.358993 -1.9503e-05
6:159820779 A G 0.302871 2.9597e-05
6:159823467 C T 0.825943 -2.0817e-05
6:159823585 G A 0.161612 -3.7315e-05
6:159832056 A T 0.161119 -3.1353e-05
6:159835250 C T 0.028147 -2.4920e-05
6:159835369 G A 0.222941 4.7295e-05
6:159846046 T C 0.033636 3.5830e-05
6:159854586 T C 0.030345 3.1226e-06
6:159855783 A C 1.629176 1.0542e-05
6:159857266 T C 0.855415 2.0930e-05
6:159857839 T C 0.047132 -4.1570e-05
6:159857915 G A 1.110148 2.1909e-05
6:159859199 T C 0.427300 7.4284e-06
6:159860514 C T 0.290122 7.3819e-05
6:159861662 G A 0.063094 9.0971e-05
6:159862025 T C 0.327691 1.4885e-05
6:159862261 G A 1.424953 -2.7502e-05
6:159866049 C G 0.212129 4.1712e-05
6:159866409 A C 1.345517 -4.4923e-06
6:159868746 A G 0.123339 6.7638e-06
6:159873868 T C 0.250682 6.9046e-06
6:159876028 G A 0.592739 -2.6497e-05
6:159876227 C T 1.262195 -2.9205e-06
6:159893979 A G 0.488629 1.0851e-05
6:159894615 C A 0.119434 7.2405e-05
6:159898784 T C 0.183116 3.2473e-05
6:159904593 T C 0.225453 -9.4737e-06
6:159904910 A G 0.039001 3.1908e-05
6:159912294 A G 0.251160 1.4362e-05
6:159914754 C G 0.501245 -1.2896e-05
6:159922571 T C 1.760353 -5.5327e-07
6:159925359 G A 0.183852 3.3222e-05
6:159927175 A G 0.113741 -3.8426e-05
6:159929560 C T 0.704838 1.2109e-05
6:159930566 T C 0.231776 -1.4508e-05
6:159932349 A G 0.062296 -3.0200e-05
6:159933238 G A 0.821474 4.4213e-08
6:159937727 G C 0.057008 -2.4636e-05
6:159937998 C G 0.037193 -8.2058e-05
6:159943255 T C 0.034467 -7.9108e-06
6:159945649 T C 1.514857 -2.0784e-05
6:159949340 C T 0.490677 -9.5059e-05
6:159949798 C A 0.536120 -8.9882e-05
6:159949869 C T 0.728707 -7.9503e-05
6:159950060 A C 0.028722 -1.9863e-05
6:159951830 C T 1.602707 3.7026e-05
6:159951925 T C 0.404869 2.0906e-05
6:159955465 A G 1.052756 3.7805e-05
6:159956698 T C 0.690109 1.9830e-04
6:159961187 C T 0.066901 -3.5413e-05
6:159962229 A G 0.076733 8.4841e-05
6:159985712 C G 0.110862 -8.9798e-06
6:159987048 A C 0.670871 -4.1071e-05
6:159987139 C T 0.075366 -3.3851e-05
6:159987888 T C 0.801986 2.6859e-05
6:159993483 T G 0.256758 7.5353e-05
6:160002582 A G 0.028926 4.9198e-05
6:160010135 T C 0.043623 -6.8912e-05
6:160012472 G T 0.700203 -7.3102e-06
6:160025665 T C 0.659086 4.3351e-05
6:160026128 G A 0.823937 6.6984e-06
6:160026361 G A 0.020601 8.2496e-05
6:160032984 G A 0.052523 -1.7271e-04
6:160041074 G A 0.291313 2.7116e-05
6:160041287 T C 0.102722 -8.6482e-05
6:160041574 A C 0.093870 -3.4425e-05
6:160043247 A C 0.508314 -2.5248e-05
6:160059264 T C 0.072494 1.6539e-06
6:160063571 G A 0.061166 3.2703e-05
6:160063852 C T 0.978523 9.1070e-06
6:160068968 A G 0.585381 6.7056e-06
6:160071159 A G 1.588854 1.7205e-05
6:160074717 A T 0.023782 1.0660e-05
6:160086088 A G 0.049962 -2.5874e-05
6:160089105 T C 0.039556 -3.4091e-05
6:160099976 C A 0.048745 -6.0581e-05
6:160101320 T C 0.123277 3.0817e-06
6:160104844 T G 1.602477 1.2530e-05
6:160107091 T C 0.025914 1.9722e-05
6:160113872 G A 1.004255 1.0938e-05
6:160115454 A G 0.078323 1.7885e-05
6:160121084 A C 0.076175 7.9204e-05
6:160122301 A C 0.098447 -9.8591e-06
6:160137687 A G 0.046904 -6.3252e-05
6:160146224 G A 1.022902 -3.6746e-06
6:160149179 C T 0.101465 3.0645e-05
6:160156944 G A 0.053876 1.2189e-04
6:160162439 G A 0.050880 -3.2461e-05
6:160166890 G A 0.020033 -1.6233e-05
6:160169536 T C 0.145319 3.1997e-05
6:160171380 G A 0.021857 -6.7776e-05
6:160178007 C T 1.588111 6.5442e-06
6:160179780 C T 0.078732 5.5712e-06
6:160191237 A C 0.051001 1.6808e-04
6:160195120 A G 0.065425 -5.5001e-06
6:160196343 G A 1.153972 4.3457e-05
6:160198212 C T 0.084253 -5.3822e-05
6:160198395 A G 0.807089 3.1634e-05
6:160203084 T C 0.023045 -2.6966e-05
6:160207845 G A 0.035135 -9.2202e-05
6:160211636 A G 1.539811 3.0036e-05
6:160219035 T C 0.045807 -7.7836e-05
6:160234625 C G 1.194700 -2.3805e-05
6:160238027 G C 0.081812 -6.8325e-05
6:160239268 G A 1.362034 7.6909e-05
6:160239835 C T 1.608020 3.6170e-05
6:160241351 C T 0.358471 -3.9090e-05
6:160247249 T G 1.050731 6.6502e-06
6:160249368 G A 0.163596 2.4482e-06
6:160251556 A G 0.305169 2.5602e-05
6:160255243 T G 0.522972 6.9233e-06
6:160261276 A C 0.029712 -3.3340e-05
6:160261363 A G 0.037618 3.9641e-05
6:160281069 T C 1.374761 -1.2660e-03
6:160298088 A G 1.845908 -8.4238e-07
6:160299505 A G 1.674101 -8.4148e-05
6:160301489 T G 0.127211 2.6722e-06
6:160311715 C T 0.059991 6.7821e-05
6:160311890 A G 0.156117 -1.7899e-05
6:160318803 G A 1.962901 3.7298e-05
6:160324649 T G 0.022181 -2.2887e-05
6:160325989 G A 1.969285 7.4142e-05
6:160326690 G A 1.868031 4.1364e-05
6:160328620 T C 0.428358 2.0443e-04
6:160329423 G A 0.620588 1.5678e-04
6:160331654 T C 0.129123 4.2609e-05
6:160333305 G A 0.190711 5.3512e-06
6:160344265 T C 0.169074 1.5614e-05
6:160352921 C T 0.454340 1.9154e-04
6:160354810 A G 0.064896 -6.6385e-05
6:160359708 T C 0.056739 9.8094e-06
6:160374745 G C 0.076772 1.2932e-04
6:160378574 C T 1.976994 3.6508e-05
6:160379096 C T 0.196430 -2.2224e-05
6:160379710 T G 0.080433 -9.3295e-05
6:160380773 T C 0.025226 -1.5508e-05
6:160394730 G A 0.282471 2.2159e-04
6:160395632 G A 0.616427 7.1091e-05
6:160398706 T C 0.421769 2.0659e-05
6:160400147 G A 0.570545 -1.1287e-04
6:160402705 A G 0.272880 -7.3029e-05
6:160404832 C T 0.312855 2.5317e-05
6:160411267 G A 1.484597 7.5517e-05
6:160423414 G A 0.032334 4.0093e-05
6:160424901 C T 0.260767 3.1270e-05
6:160429357 G A 0.069842 -2.2819e-05
6:160437880 G A 0.166773 1.8552e-05
6:160445793 G A 0.274519 -1.6354e-05
6:160447017 A G 1.334858 -2.5638e-05
6:160448324 G C 0.275600 -1.8578e-05
6:160451398 T C 0.392359 2.6805e-05
6:160460362 A G 0.647472 -3.9838e-06
6:160461793 C T 0.038803 6.9593e-05
6:160472032 G T 0.514929 3.2348e-05
6:160490648 T C 0.127058 -4.9538e-06
6:160494409 G A 1.723436 -2.1750e-05
6:160497890 T C 0.084039 -2.4577e-05
6:160501175 A G 0.021844 1.9806e-05
6:160501825 A G 0.137656 -1.2304e-04
6:160514283 G A 0.151028 -3.3665e-04
6:160517888 T C 0.739142 3.4803e-05
6:160519228 A G 0.142923 -1.0088e-05
6:160525287 C G 0.554105 2.0126e-05
6:160530626 C T 0.467687 4.4149e-05
6:160533827 A G 0.039166 -7.9118e-06
6:160544961 C G 0.120167 1.0971e-05
6:160551204 C G 1.527980 5.3032e-05
6:160557643 T C 0.031179 5.9443e-04
6:160559348 T C 0.023298 -4.9322e-07
6:160560824 A G 0.056921 6.0596e-05
6:160560845 G A 1.168669 4.0742e-05
6:160564476 G C 0.374514 4.4114e-05
6:160575202 A G 0.777689 -3.0296e-04
6:160575837 A G 0.052763 2.8346e-05
6:160577011 A G 0.030322 -4.0562e-05
6:160578069 T G 0.026112 8.3377e-05
6:160578860 C T 0.340281 5.3342e-05
6:160581374 G A 1.411483 -3.8862e-04
6:160581502 C T 0.289297 -6.0340e-05
6:160583732 C T 0.066408 4.5893e-05
6:160593874 A C 1.243198 3.5252e-05
6:160595233 C T 0.149165 2.7587e-04
6:160603132 T C 0.090394 7.0967e-05
6:160608804 C A 0.040689 8.8295e-04
6:160611256 C G 1.819088 3.3461e-05
6:160611465 A C 0.058884 -1.0710e-04
6:160613171 T C 1.446015 1.0181e-04
6:160622637 A G 0.719612 2.2960e-05
6:160624220 G A 0.100028 -8.4723e-05
6:160625231 T C 0.080439 4.9813e-04
6:160628905 T C 0.537581 2.7407e-05
6:160637239 C T 1.792694 9.5687e-05
6:160646222 G T 0.106211 2.3581e-04
6:160660694 C T 1.517224 1.1894e-04
6:160666365 A G 0.286243 -5.2947e-06
6:160668389 G A 0.287460 -5.9631e-05
6:160671737 T G 0.022886 5.5683e-05
6:160679400 A C 0.802980 -8.6932e-06
6:160681393 G A 0.270559 -4.3236e-06
6:160682654 A G 0.042935 -1.0223e-04
6:160683206 T C 0.039887 -3.1266e-05
6:160687412 G T 0.039903 4.0363e-04
6:160698574 A G 0.022558 -2.1594e-05
6:160699116 G C 0.442747 2.9254e-05
6:160700325 T G 0.671147 1.7542e-05
6:160700858 C T 0.503273 -9.6951e-06
6:160719593 G A 1.348711 -3.7304e-05
6:160719741 A G 0.317100 -4.9139e-06
6:160727102 C T 1.030332 -3.1414e-05
6:160737935 A C 0.051416 1.5682e-05
6:160741622 A G 0.318580 -4.4511e-06
6:160742369 T C 1.965751 4.8846e-05
6:160744151 G A 0.614661 1.3925e-05
6:160748465 C T 0.416245 -5.7866e-05
6:160754460 T C 0.039442 -2.6817e-05
6:160757346 G A 0.052029 -2.3990e-05
6:160765055 G A 0.057972 -7.9059e-05
6:160766321 T C 1.694961 -4.3327e-05
6:160769423 A G 0.934209 -4.2460e-05
6:160779213 T G 0.042480 -4.0962e-05
6:160779981 A G 0.052309 6.2789e-06
6:160785158 T C 0.114562 1.9492e-04
6:160789296 G A 0.590626 8.6919e-05
6:160808160 T G 0.022217 -3.3758e-05
6:160833664 T C 0.614213 -6.9226e-06
6:160837368 C G 0.933699 4.1356e-05
6:160840252 T G 0.708356 -1.3673e-05
6:160841425 C T 0.029867 1.5849e-05
6:160842571 T C 0.036028 -9.7695e-06
6:160847571 A G 0.049666 -1.2145e-05
6:160848743 A G 0.037586 3.6278e-04
6:160854191 C T 0.049293 -3.7366e-05
6:160857193 G A 0.020646 -8.0940e-06
6:160872151 T C 0.783736 1.7004e-05
6:160874032 T C 0.083630 -9.0688e-05
6:160874677 A C 0.037449 7.9233e-05
6:160891231 C T 0.041899 -3.6267e-05
6:160899138 A G 0.039803 1.0625e-04
6:160906922 T G 0.090832 -8.8106e-05
6:160907134 T C 0.610971 7.3503e-06
6:160910517 A T 0.089193 -7.6549e-05
6:160921969 A G 0.078680 7.2641e-05
6:160922870 G A 0.037300 2.5326e-04
6:160952816 C T 0.037407 -6.0802e-05
6:160953258 A T 0.027761 -4.4071e-05
6:160953642 G A 0.041150 -6.0984e-05
6:160960359 C T 1.666658 1.5564e-05
6:160961137 C T 0.036859 2.2227e-04
6:160962370 T G 0.055272 2.9195e-05
6:160962503 C T 0.344634 -1.4958e-04
6:160964135 C T 0.144884 -1.0472e-04
6:160966347 C G 1.004775 -2.6507e-05
6:160969096 T C 1.939402 -7.4505e-06
6:160969629 G A 1.383385 -5.0813e-05
6:160973905 G C 0.124919 2.8580e-05
6:160975629 A G 0.053120 -9.3401e-05
6:160976148 G A 0.396595 -7.0421e-05
6:160980330 C T 1.038582 -1.2607e-04
6:161004972 G A 0.151035 -1.2374e-04
6:161006077 T C 0.076457 -1.9440e-04
6:161007538 C G 0.673104 -1.1515e-04
6:161010118 G A 0.162106 4.2698e-03
6:161010150 T C 0.077593 2.6762e-05
6:161011137 T C 0.042289 -2.1790e-05
6:161011907 T C 0.034272 8.7835e-06
6:161013826 T C 0.026930 6.2926e-05
6:161014489 G T 0.291517 -5.2546e-05
6:161014751 C T 0.380951 -5.6328e-05
6:161017363 A G 0.066502 1.1387e-03
6:161018174 T C 1.062331 -8.0395e-05
6:161018985 A G 0.058940 -7.5931e-05
6:161022107 T C 0.021266 1.5827e-05
6:161022495 A G 0.057430 6.3280e-05
6:161081331 G A 1.273052 9.4460e-05
6:161083025 A G 0.270946 -3.7920e-05
6:161096758 C T 1.072945 6.7438e-05
6:161108536 T C 1.402366 1.7706e-04
6:161109053 G A 0.327409 1.8922e-05
6:161122763 C T 1.165774 1.9535e-05
6:161137779 C T 0.837320 2.0553e-05
6:161137990 A G 0.889339 -5.1342e-05
6:161152240 A G 0.584317 -8.4770e-05
6:161152905 T C 0.033840 1.7764e-06
6:161157310 T C 0.027407 -1.1177e-05
6:161160644 A G 0.159295 3.2478e-04
6:161161559 A C 0.584489 -8.5562e-05
6:161161904 C G 0.348532 -6.0402e-05
6:161170855 G A 0.152479 1.0989e-03
6:161173349 T C 0.047235 -1.4013e-04
6:161190516 A G 0.046749 -1.2080e-04
6:161197087 G A 1.058557 3.0199e-05
6:161198083 T G 0.341070 6.0421e-05
6:161205949 A G 1.589682 -2.4346e-06
6:161217544 C A 0.029796 -3.7931e-05
6:161231592 T C 0.705179 -5.8983e-06
6:161252685 A C 0.824635 -3.7042e-05
6:161259259 T C 0.039595 -4.2212e-05
6:161260781 A G 0.073808 -1.0106e-04
6:161283135 G T 1.101229 -1.1387e-05
6:161283829 C T 0.271867 4.4464e-05
6:161287333 T C 1.365511 -2.1506e-05
6:161310910 A G 0.308019 2.4386e-05
6:161314010 A G 0.048816 7.8347e-06
6:161315724 G A 1.364349 3.3524e-05
6:161326602 C T 0.043289 2.2694e-05
6:161326977 C A 0.093169 -3.6211e-05
6:161328365 G A 0.041049 9.4392e-05
6:161330965 A G 0.040978 4.9817e-05
6:161333937 C G 0.305876 -3.8634e-06
6:161334562 G A 0.494925 8.0179e-05
6:161342481 G A 0.199153 -1.0133e-05
6:161348669 A G 0.044464 -7.2879e-05
6:161349326 C T 0.250192 9.1382e-05
6:161362549 G A 0.039426 2.3411e-05
6:161363705 T G 0.190344 -3.4090e-04
6:161366801 A G 1.215456 6.9646e-06
6:161368268 T G 0.069612 -5.2974e-06
6:161372852 A G 0.675895 -5.3227e-05
6:161374894 C T 0.383612 -7.8016e-06
6:161378192 G A 0.788591 -8.1344e-05
6:161381835 T C 0.092342 -4.4783e-05
6:161388012 A G 0.200743 -2.4437e-05
6:161388212 G A 0.151661 -5.9753e-06
6:161394115 C G 0.492510 1.6309e-05
6:161414391 G C 0.083098 -2.7943e-05
6:161417460 T C 0.119969 -2.1882e-06
6:161431207 G A 0.044324 6.6452e-05
6:161432466 T C 0.076986 6.7854e-05
6:161432984 T C 1.874328 2.2710e-05
6:161437775 C T 1.906584 3.9838e-06
6:161445748 A G 0.094883 4.1484e-06
6:161450190 T C 0.098408 1.1275e-06
6:161450528 T C 0.239108 -3.2504e-05
6:161465297 G A 0.885925 4.0514e-05
6:161469774 A G 1.902037 8.5793e-05
6:161472028 G A 0.029708 8.0043e-06
6:161486253 A G 0.064328 3.0163e-06
6:161490220 T C 0.055905 -7.4399e-06
6:161499493 A G 1.730612 3.6328e-05
6:161502094 T C 1.495149 1.4197e-05
6:161502445 T C 0.045872 -5.7011e-05
6:161506839 T C 0.063945 1.9578e-05
6:161508880 C A 0.069660 -3.6202e-06
6:161517918 A G 0.021951 4.3343e-05
6:161550919 T C 0.074240 1.7618e-05
6:161551176 G A 0.058089 9.3402e-05
6:161551876 A G 0.088742 1.4239e-05
6:161554724 G A 0.057583 1.0338e-05
6:161556593 A G 0.023873 -6.9473e-05
6:161556852 T C 0.095688 3.1428e-05
6:161560461 A G 0.025677 -5.1785e-05
6:161565180 A G 0.050166 -7.7415e-07
6:161566275 G A 0.229585 1.3336e-06
6:161566685 A T 0.081024 4.8462e-05
6:161567333 A G 0.814151 9.5336e-05
6:161576919 G A 0.424083 2.5142e-06
6:161583663 C T 0.167659 -2.4995e-05
6:161587755 T C 0.058411 2.4633e-05
6:161601036 C T 0.496129 -1.6478e-05
6:161605265 T C 0.077431 -3.4194e-05
6:161606717 C T 0.677388 1.1284e-04
6:161607130 C T 0.065305 -1.3655e-04
6:161619810 A G 1.717633 1.1968e-04
6:161625708 G A 0.227336 -6.9668e-05
6:161627060 C T 0.119995 -3.8070e-05
6:161628111 C T 0.459939 -2.5111e-06
6:161628660 A G 0.132216 1.6972e-05
6:161636239 C T 0.055175 -1.9567e-05
6:161641207 T C 0.074143 -1.2943e-04
6:161646049 T C 0.079430 -3.1320e-05
6:161648285 T C 0.023262 1.0075e-05
6:161651368 T C 0.894124 8.3151e-06
6:161655357 A G 0.479576 -7.8642e-05
6:161658435 G A 0.348655 1.1473e-04
6:161661485 G A 0.052435 4.3952e-05
6:161666190 C G 0.323089 -1.1023e-05
6:161666277 G A 0.545643 -1.1996e-05
6:161672443 G T 0.159837 7.5208e-05
6:161675491 C T 1.065743 -2.3533e-06
6:161682569 C T 0.061841 8.8173e-05
6:161684562 C T 0.938168 -1.2393e-05
6:161684645 G T 0.369779 -3.6715e-05
6:161686792 A G 0.084393 1.1770e-04
6:161688163 A C 0.090414 3.0544e-05
6:161689677 A G 0.049647 -3.2613e-06
6:161692056 A G 0.264337 -4.9352e-05
6:161693897 G T 0.473020 -1.6692e-05
6:161696163 G A 0.353953 -1.3102e-05
6:161697400 G A 0.619731 3.2099e-06
6:161701633 T C 0.169363 -1.0036e-05
6:161702270 A G 1.054071 2.6402e-06
6:161703885 T C 0.054671 -2.0022e-05
6:161706271 A C 0.377731 1.2699e-04
6:161707347 C T 0.515903 3.7822e-05
6:161707465 C A 1.605213 -1.0825e-04
6:161711361 G A 1.180613 -6.6776e-05
6:161712035 G T 0.662030 -2.8276e-04
6:161712880 G T 0.446615 -5.0649e-06
6:161716160 C T 0.081267 -1.4538e-04
6:161720023 C T 1.088651 8.2436e-06
6:161723705 T C 0.726974 2.8538e-05
6:161724214 A G 0.045285 -4.9877e-06
6:161724451 A C 0.073305 -2.3816e-05
6:161725801 C A 1.335754 -1.5267e-06
6:161732489 T C 0.124445 5.4965e-05
6:161732949 T C 0.022931 6.1780e-06
6:161740021 C T 0.114900 7.8142e-05
6:161740400 G A 0.594586 3.4755e-05
6:161741442 A G 0.939343 1.2186e-04
6:161751279 T C 0.759461 1.7648e-05
6:161758640 C T 0.108045 1.9999e-05
6:161761276 G A 0.281994 -3.4630e-05
6:161767324 A G 0.217436 1.0166e-04
6:161770811 T G 0.101391 1.2834e-05
6:161775288 G A 0.043055 -2.8430e-06
6:161777500 T C 0.043006 5.8211e-05
6:161777720 A G 0.216216 -4.0678e-05
6:161779092 A G 0.111404 -5.3107e-05
6:161780470 A G 0.281563 -2.7453e-05
6:161781225 T C 0.084510 6.6481e-06
6:161791655 A G 0.139045 2.2030e-05
6:161797149 G A 0.820208 -2.7576e-06
6:161801021 G T 0.548451 4.6424e-06
6:161801043 T C 0.055853 5.0167e-06
6:161807855 G C 0.335127 -3.1904e-05
6:161810543 C A 0.249858 -3.8555e-05
6:161810721 A C 0.153047 5.0261e-05
6:161810908 C T 1.466239 7.9206e-05
6:161812932 A C 0.185125 4.3044e-05
6:161814907 G A 0.202165 5.1860e-05
6:161815583 T C 0.168873 -4.2822e-05
6:161825563 A G 0.045236 -9.2426e-05
6:161834380 G T 0.513416 4.8933e-05
6:161835806 A G 0.046213 -3.9049e-05
6:161839163 C T 0.822714 -1.0125e-04
6:161839781 T C 0.749353 -2.8835e-05
6:161840889 G C 1.645824 2.5208e-07
6:161847113 A G 0.089411 -1.4965e-05
6:161849789 G T 1.486107 2.6353e-06
6:161850337 C T 0.122430 -4.7764e-05
6:161853203 G A 0.523089 1.2049e-07
6:161856132 G A 1.054717 6.9170e-06
6:161858851 T C 0.094068 -2.4311e-06
6:161860229 A C 0.023759 -3.2028e-05
6:161863075 C T 1.158211 2.3154e-05
6:161863950 T C 0.266282 2.3188e-05
6:161864017 T C 0.192045 -1.2232e-04
6:161867457 A G 0.381863 -6.5306e-05
6:161869315 C T 0.812000 1.1454e-04
6:161870435 A G 0.405742 -1.5946e-06
6:161870720 G C 0.290173 2.3661e-04
6:161870944 T C 0.030766 -6.5612e-05
6:161871513 G A 0.193732 -8.0775e-05
6:161873400 C T 0.085750 -8.0162e-06
6:161873804 C T 0.203879 -9.1833e-05
6:161881122 C G 0.190058 7.1582e-06
6:161882221 C T 0.045174 -2.9809e-05
6:161884630 A C 1.105162 -2.8516e-05
6:161886037 G A 0.230121 -6.9218e-05
6:161887625 G A 0.393005 9.5471e-05
6:161891028 T C 0.087243 3.8948e-05
6:161891198 G A 0.423847 7.8909e-06
6:161896230 T C 0.124734 -1.7788e-05
6:161899244 T C 0.277070 3.0765e-05
6:161900294 C T 0.197280 9.8280e-05
6:161901679 C T 0.129785 3.2674e-05
6:161902154 C T 1.111190 2.6091e-05
6:161903855 T C 0.021883 1.5590e-04
6:161908429 T C 0.066742 6.2734e-05
6:161909909 C T 1.518291 6.9181e-05
6:161916039 C T 0.035018 1.3537e-05
6:161916837 T C 0.021312 1.1708e-05
6:161917394 A G 0.816612 6.3245e-05
6:161920498 G T 0.027589 -7.0952e-06
6:161925152 T G 1.593320 1.4667e-05
6:161925294 T C 0.165981 -2.7427e-06
6:161928803 G A 1.342622 9.9535e-06
6:161929526 G A 0.097486 -4.4901e-05
6:161933472 T C 0.065094 2.5917e-05
6:161933935 A G 0.150736 6.5121e-05
6:161936044 C A 0.200211 6.6393e-05
6:161936066 T C 0.465308 5.7224e-05
6:161936834 C T 0.033357 -4.1018e-05
6:161937977 G A 0.044434 6.1435e-05
6:161938198 C T 0.112913 1.1275e-05
6:161940859 T C 0.142226 6.0297e-05
6:161942019 C T 0.281011 -3.2664e-05
6:161942978 C A 1.685139 7.7737e-06
6:161953076 C T 1.604716 8.3655e-05
6:161968589 G A 0.028826 -8.8893e-05
6:161970241 A C 0.030507 1.4348e-05
6:161970866 T C 0.058290 -6.4284e-05
6:161971076 C T 0.380555 -9.6574e-05
6:161971337 C T 0.578010 -7.5243e-07
6:161971631 C A 0.050085 9.4269e-06
6:161971966 T C 0.035051 3.6544e-05
6:161975091 T C 1.005833 -1.7417e-05
6:161977310 A G 0.803807 -1.2821e-05
6:161979264 G A 0.299933 -9.8011e-08
6:161990678 T C 1.078200 -1.4760e-05
6:161990915 G C 1.187416 -1.9467e-05
6:161998671 T G 0.032409 -5.9220e-05
6:162001436 C T 1.221675 -1.3453e-05
6:162001439 T C 0.052140 -8.2598e-06
6:162006116 A G 0.040838 -8.7817e-05
6:162007822 C A 1.125815 1.5276e-06
6:162022609 C T 0.052636 1.0446e-05
6:162036041 C A 0.048037 4.8742e-06
6:162039927 C A 0.430663 -6.7441e-05
6:162041481 A C 0.069865 3.8101e-06
6:162041758 G A 1.222662 -3.2412e-05
6:162043005 A G 0.329285 -6.9342e-05
6:162045282 C A 0.022766 -1.1511e-04
6:162054424 T C 0.031344 -4.6325e-07
6:162056646 A G 0.058385 -5.0830e-05
6:162057419 T C 0.234924 8.6113e-06
6:162058239 A G 0.024749 -3.5333e-05
6:162061487 C A 0.578770 1.3013e-05
6:162061553 C G 1.224820 -5.5920e-05
6:162068063 C T 0.036541 -1.2146e-05
6:162068247 T C 0.101180 -3.4329e-05
6:162075343 A G 0.027099 -1.4347e-05
6:162076656 G T 0.784758 -4.4768e-06
6:162077216 T G 0.036732 -8.3455e-05
6:162081542 T C 1.009818 4.1423e-05
6:162083847 A G 0.473348 -1.5002e-05
6:162085232 T C 0.044652 2.0934e-05
6:162088198 C T 0.046775 7.6771e-05
6:162090796 A C 0.107658 2.6853e-06
6:162097298 T C 0.122917 -4.3019e-05
6:162098479 C T 1.900180 5.2478e-05
6:162101328 C T 0.043503 1.6487e-05
6:162105755 G A 1.417972 2.1874e-05
6:162106954 T C 0.055772 3.8431e-05
6:162107046 C T 0.074341 7.5094e-05
6:162107455 T C 0.087804 -5.0975e-05
6:162112810 G A 0.026761 8.8379e-06
6:162114686 C T 0.224755 1.0442e-05
6:162114809 A G 1.167559 2.3913e-05
6:162115908 C T 0.095977 2.8446e-05
6:162124504 G A 0.038128 8.7529e-05
6:162127570 G A 0.735140 2.9141e-05
6:162128543 G A 0.837563 6.7384e-05
6:162137147 T C 0.189919 -5.8605e-05
6:162138451 C T 0.251192 -4.9906e-05
6:162141119 C T 0.027826 -6.8890e-05
6:162142644 G A 0.188802 -5.9887e-05
6:162146333 C T 0.425515 5.6869e-05
6:162155370 T C 0.160730 -5.6699e-05
6:162157479 T C 0.049884 3.2836e-05
6:162157827 A C 0.042357 -4.4053e-05
6:162158312 A C 0.371966 1.7322e-06
6:162158495 A G 0.516623 -1.0006e-05
6:162161375 A G 0.060747 -3.0699e-05
6:162161619 T C 1.370288 -3.0833e-05
6:162164600 G A 0.625197 -6.0463e-05
6:162164735 A G 1.365021 -1.9235e-05
6:162165761 G C 0.021256 1.0441e-06
6:162165949 T G 0.268917 -1.8037e-05
6:162169275 C T 0.427858 4.3352e-05
6:162169968 T C 0.079268 -1.2381e-04
6:162170983 C A 0.056164 -6.9412e-07
6:162172462 C T 0.078817 -4.7299e-05
6:162172718 T C 0.334017 -3.7846e-05
6:162182632 T C 0.061264 -2.5807e-05
6:162187712 T C 1.081890 1.0314e-05
6:162187747 T C 1.804839 3.3223e-06
6:162194328 G A 0.769100 1.2441e-06
6:162195003 A C 0.085623 -1.5826e-05
6:162199699 G A 0.752891 8.0400e-06
6:162202134 G A 0.027813 8.3935e-05
6:162204414 T C 0.029854 3.1660e-05
6:162211306 C A 1.828027 3.9428e-05
6:162227549 C G 1.930259 2.0949e-05
6:162229466 T C 0.046888 -8.7222e-05
6:162236075 T C 1.795550 -6.0206e-05
6:162236682 A G 0.616424 -7.2941e-06
6:162237187 A G 0.531927 -1.0028e-05
6:162237549 C T 0.020494 -9.5120e-06
6:162240770 C T 1.138720 -2.8907e-05
6:162245635 C T 0.604700 -2.5076e-05
6:162252602 G A 0.463253 3.7501e-05
6:162254146 A G 0.772161 -1.0830e-06
6:162254955 G A 0.193304 -7.4007e-06
6:162255535 T G 0.792246 8.5985e-06
6:162256072 A G 0.675301 2.0993e-06
6:162256288 A G 0.808530 -2.4365e-05
6:162258279 C G 0.080907 -5.8635e-05
6:162259706 A G 0.435132 -1.1545e-05
6:162265241 C A 0.822204 -8.7199e-05
6:162269996 A G 0.627329 -1.8173e-05
6:162273601 A C 0.032305 8.4772e-05
6:162274252 G A 0.182535 -5.5630e-05
6:162276993 A G 0.969315 3.0361e-05
6:162279260 C T 0.644266 2.0311e-05
6:162283192 A C 0.163080 8.5376e-05
6:162283597 T C 0.111235 3.9564e-05
6:162283782 A G 0.945835 5.4770e-06
6:162286820 T C 1.711047 1.1008e-04
6:162287770 T C 0.058297 -2.3096e-06
6:162292450 C T 0.566546 3.5397e-05
6:162292876 A G 0.044243 -1.1549e-05
6:162293644 G A 0.359766 -1.0800e-04
6:162294068 C T 1.396381 -1.6005e-05
6:162296735 T C 0.048079 1.7053e-05
6:162297262 C T 0.363940 -1.1573e-04
6:162302398 G C 0.381506 7.1058e-05
6:162302879 C T 0.044824 -8.0551e-05
6:162303108 G C 0.339496 4.7222e-05
6:162306298 G C 0.785349 -4.4016e-06
6:162306764 A G 0.147263 2.2109e-05
6:162310191 T C 0.021058 -2.4884e-05
6:162311480 T C 0.580678 1.1004e-04
6:162315385 G A 0.068184 6.0813e-05
6:162315584 C T 0.092890 -2.7793e-05
6:162317269 G A 0.259683 1.1780e-05
6:162318396 A G 0.751901 3.5650e-05
6:162319341 G A 0.200217 2.6071e-05
6:162319583 T C 0.067340 2.9694e-05
6:162322406 T G 0.088086 -1.7551e-05
6:162322697 G A 0.955235 -1.2084e-04
6:162324402 C T 0.055577 -5.3996e-05
6:162324715 T G 0.076733 -1.6015e-05
6:162325315 C T 1.035729 -5.5951e-05
6:162326357 A C 0.405803 7.5747e-05
6:162330632 A C 0.144296 -1.5754e-04
6:162335720 C T 0.073711 5.2387e-06
6:162336773 G A 0.169876 4.4836e-05
6:162340950 T C 0.794414 -8.7712e-05
6:162352675 A G 0.026982 9.6950e-06
6:162369660 A G 0.625521 -1.8973e-05
6:162375318 T G 0.763245 -5.8167e-05
6:162382186 A G 0.039939 8.2718e-08
6:162422510 C T 0.937269 4.7193e-05
6:162425855 G A 1.432285 -2.3395e-06
6:162426756 C T 0.030296 -7.0430e-06
6:162434569 A G 0.022542 3.6395e-06
6:162436583 A G 0.138860 -5.7806e-05
6:162439437 T C 0.417826 4.8793e-06
6:162445941 A G 1.519382 -5.3383e-06
6:162446488 G A 0.037206 -6.0338e-07
6:162447612 C T 0.362073 -5.8941e-06
6:162452035 G A 0.134679 -7.0940e-05
6:162459335 C T 0.067155 1.5260e-05
6:162465313 T C 0.252675 -4.6326e-05
6:162471405 A G 0.031182 -2.5868e-05
6:162472032 G A 0.977231 1.8763e-05
6:162475722 A C 0.054772 3.7137e-05
6:162478605 C T 0.085960 -5.6198e-07
6:162490067 T C 0.887441 3.7785e-05
6:162496356 C T 1.589669 -6.4537e-05
6:162508247 G C 0.142297 -5.6770e-05
6:162510084 G T 0.913063 2.1047e-05
6:162516960 C T 0.030958 -1.2321e-05
6:162519263 C T 1.475633 -7.6935e-05
6:162521448 A G 0.071270 -9.8631e-06
6:162537103 T C 0.670715 -6.8723e-06
6:162538351 T C 0.493663 4.5332e-05
6:162539650 G A 0.649141 4.1283e-05
6:162543304 G C 0.034567 -2.5635e-05
6:162543349 G A 0.145890 -2.0880e-04
6:162551099 A C 1.845811 2.9289e-06
6:162551822 T C 0.030130 3.6831e-05
6:162559731 A G 0.053302 1.2632e-05
6:162563012 C A 0.219059 -1.2547e-04
6:162565718 C T 0.884604 -4.0362e-05
6:162567236 C G 0.043980 4.1850e-05
6:162568613 G A 0.660264 2.5648e-05
6:162569892 T C 1.160123 -1.0198e-05
6:162577258 T C 1.854652 9.3000e-05
6:162582665 T C 0.179779 7.4300e-05
6:162587692 T G 0.087882 1.0140e-04
6:162589839 T C 0.077596 -3.9712e-05
6:162591346 A G 0.023772 -4.8941e-05
6:162594412 G T 0.061228 -4.1857e-06
6:162594521 C T 0.080164 7.8296e-06
6:162594941 T C 1.951015 1.4653e-05
6:162597753 C T 1.276895 3.5920e-05
6:162601572 A C 0.648212 -2.0213e-05
6:162602815 C A 0.263555 -6.7100e-05
6:162605266 C T 1.363132 6.8845e-06
6:162605330 A C 0.352047 -1.1676e-05
6:162606080 T G 0.081770 7.9677e-06
6:162606276 G A 0.170989 -5.3868e-06
6:162606477 G A 0.730807 -9.0496e-05
6:162611892 T C 0.031328 -1.0247e-06
6:162616850 A G 0.069625 -4.7391e-05
6:162617012 C T 0.741340 2.2111e-05
6:162617643 G A 0.846716 -6.4350e-05
6:162619788 C T 1.784609 -3.3464e-05
6:162622197 T C 0.030864 1.5531e-05
6:162622304 G A 1.828881 -2.9889e-05
6:162622828 G T 0.911871 4.1731e-05
6:162627290 C A 0.509901 -5.9363e-05
6:162632171 C T 0.333196 2.4769e-05
6:162633618 C T 1.019345 5.6059e-05
6:162634288 C T 0.185939 -5.9476e-05
6:162634337 A G 0.703965 -6.5703e-06
6:162634898 C T 0.099258 1.9252e-06
6:162635307 G A 0.105951 -4.1411e-05
6:162643777 T G 0.234054 -8.7293e-05
6:162646897 A G 0.165400 5.9716e-05
6:162648138 T C 0.245846 1.0158e-04
6:162652000 G A 0.033334 8.9876e-05
6:162652961 T C 0.033039 1.8430e-05
6:162655345 G T 0.611010 -8.0523e-06
6:162657213 G A 0.042474 -4.9858e-05
6:162666203 T C 0.056976 7.6336e-05
6:162671305 A G 0.330966 4.7537e-05
6:162673348 A C 0.090462 9.7293e-05
6:162677658 A C 0.093786 -8.8955e-06
6:162678710 A G 0.242276 5.6049e-05
6:162687115 A G 0.055970 -3.9291e-05
6:162687612 T C 0.053152 -1.4767e-04
6:162689970 T C 0.082247 4.9754e-05
6:162694119 G A 0.055126 4.3473e-05
6:162695546 G C 0.138613 -1.5689e-05
6:162705164 A G 0.120684 1.1515e-04
6:162706712 C A 0.106954 -5.0779e-05
6:162709550 T G 0.061845 -3.3910e-06
6:162712174 G A 0.750921 1.9211e-05
6:162714180 T C 0.050384 1.0717e-04
6:162715186 T C 0.087434 -2.8607e-05
6:162716787 C T 0.059774 7.4198e-05
6:162717698 C T 0.036060 -7.6402e-05
6:162718343 G C 0.142781 -3.2217e-04
6:162722702 C A 0.359032 1.6472e-05
6:162723021 C T 0.129148 1.1617e-05
6:162723756 C T 0.289190 2.2933e-05
6:162729381 T G 1.092595 1.4805e-05
6:162737112 A G 0.073792 3.3441e-05
6:162737217 A G 0.314078 3.1919e-05
6:162738975 C A 0.052565 -2.8551e-05
6:162747573 T C 0.090014 -5.6046e-05
6:162750510 T C 0.764313 -1.2574e-05
6:162754871 C T 0.307639 2.8383e-05
6:162756720 T C 0.071731 4.3209e-05
6:162757723 G T 1.316127 8.0899e-06
6:162761548 A G 0.110060 7.2120e-05
6:162764049 G C 0.039777 -2.1041e-05
6:162774851 C T 0.086009 1.6696e-04
6:162777158 C T 0.052244 1.3047e-04
6:162777733 T C 0.041984 9.9637e-05
6:162780995 C T 0.025648 1.1139e-05
6:162790478 T C 1.126224 -1.4795e-05
6:162796762 G A 0.053620 1.1330e-05
6:162799603 C T 0.481702 -5.1336e-05
6:162800948 T C 0.063701 -1.5413e-04
6:162803458 T G 0.025138 -1.7579e-05
6:162809406 T C 0.089528 1.2540e-04
6:162816284 C T 0.069657 4.4040e-05
6:162837366 T C 0.193061 -9.6633e-05
6:162837765 T C 0.051731 9.7552e-06
6:162839518 G A 0.898723 -2.5917e-05
6:162842131 A G 0.099875 -5.1248e-05
6:162851978 A G 0.144228 4.5175e-05
6:162862951 A G 0.444655 -8.7941e-06
6:162871034 G A 0.796686 -2.9821e-05
6:162871820 C T 0.202116 4.0474e-05
6:162873489 T G 0.591227 -4.5237e-06
6:162876309 T C 0.106315 -3.7706e-05
6:162877862 C T 0.048151 -2.9566e-05
6:162880494 T C 1.053422 -2.7980e-05
6:162880703 A G 0.232519 2.9277e-05
6:162881576 C T 0.037290 4.3139e-05
6:162888304 T C 0.096892 -5.4079e-06
6:162888355 C T 0.205138 2.1150e-05
6:162888704 G A 0.505205 4.2858e-05
6:162892513 T C 0.052808 -4.5506e-05
6:162894540 A G 0.104516 1.4011e-05
6:162895752 A G 0.629342 -5.0049e-05
6:162902764 T C 0.022785 7.0203e-05
6:162903181 C T 0.338831 2.9015e-06
6:162906921 C T 0.986920 -3.7910e-05
6:162911130 A C 0.074795 -5.0005e-05
6:162920212 C T 0.993096 -3.5812e-05
6:162925687 C T 0.738097 -3.6201e-05
6:162925961 T C 0.057719 -5.6133e-06
6:162931570 A G 0.032938 -3.0349e-05
6:162935587 T C 0.047420 -3.5339e-05
6:162936823 A G 0.040838 4.3232e-06
6:162937008 C G 0.217079 -1.1804e-05
6:162940238 A G 0.157137 3.5727e-05
6:162943061 A C 1.787588 -1.4758e-06
6:162948365 C A 0.042811 -2.0633e-04
6:162953114 A G 0.986838 -4.0663e-05
6:162964013 T C 0.022201 -9.8472e-05
6:162968515 A G 0.020539 -5.3081e-05
6:162977834 T G 0.048222 1.3659e-04
6:162982327 T C 0.707434 -6.7742e-05
6:162982872 G A 0.052312 -2.7318e-05
6:162990988 G A 0.275178 5.9057e-05
6:163001736 A G 0.277233 -4.2810e-04
6:163007161 A G 0.039128 -7.4335e-05
6:163021979 C T 0.911673 3.7232e-05
6:163023506 A G 0.098862 -4.8599e-05
6:163046055 C T 1.096649 2.7189e-05
6:163061749 T C 1.564108 1.4755e-04
6:163077142 T C 1.814755 -1.1542e-05
6:163090427 T G 0.040225 1.5284e-05
6:163092643 A G 0.434911 3.5300e-05
6:163107019 T C 1.812746 -1.0808e-05
6:163119071 A G 0.109512 3.7091e-05
6:163134574 A G 0.131956 5.2917e-05
6:163137997 A G 0.319148 2.7116e-05
6:163140694 C G 0.134114 -2.0218e-04
6:163170311 G A 0.032876 -2.4699e-04
6:163196454 C G 0.112137 7.4138e-05
6:163212578 A G 0.424376 2.3818e-05
6:163214110 A C 0.271462 7.5102e-05
6:163216172 G C 0.133092 9.2567e-06
6:163226218 T C 0.062283 2.1548e-06
6:163231272 T C 0.030666 1.5473e-05
6:163233409 T C 0.051052 1.3972e-04
6:163239791 A G 0.117168 -6.0202e-05
6:163239943 C T 1.359522 -4.3379e-05
6:163241143 A G 0.239751 3.6763e-05
6:163250549 G A 0.170658 9.4469e-07
6:163268904 C T 0.863633 -1.8424e-04
6:163272359 G A 0.042996 -7.0616e-07
6:163275686 G A 0.116156 4.8916e-05
6:163283509 C A 0.043558 3.8948e-05
6:163284038 A G 1.153355 -2.1001e-05
6:163286612 G A 0.050296 -1.1279e-05
6:163291300 T C 0.151440 3.0424e-05
6:163295993 A G 1.909388 -6.2196e-05
6:163298783 T C 0.483692 1.3409e-04
6:163305426 G A 0.423515 -5.8199e-04
6:163309131 T G 0.173278 7.8250e-06
6:163312559 C T 0.043941 -3.8543e-04
6:163317445 C A 0.041841 1.2615e-06
6:163319108 G A 1.088207 6.0294e-06
6:163320125 T C 0.032480 3.3556e-05
6:163324306 A G 0.041695 1.0417e-04
6:163332533 G A 0.065980 2.3757e-06
6:163333298 T C 0.703721 -1.9374e-05
6:163333585 G A 0.530220 -3.8260e-05
6:163338231 A G 1.008718 1.9926e-04
6:163340367 A G 1.609546 3.6067e-05
6:163341057 T C 0.025086 -2.4027e-05
6:163343453 T G 0.051692 -3.1580e-05
6:163349005 C T 1.143628 1.0625e-04
6:163362358 A C 0.883987 1.1502e-04
6:163375679 T C 0.114205 6.9311e-05
6:163376865 T C 0.035515 -6.1698e-05
6:163380694 T G 0.113653 1.9618e-05
6:163391116 G C 0.194485 1.4349e-05
6:163393317 C T 1.262721 8.9802e-05
6:163393815 T C 0.183495 1.9053e-05
6:163396901 T C 1.032857 1.0566e-04
6:163397612 G A 0.025710 2.5757e-05
6:163403111 G A 0.060020 -6.2644e-05
6:163409591 G C 0.176631 -3.3356e-05
6:163423583 T C 0.711943 5.5921e-05
6:163429761 T C 0.279320 -4.8887e-05
6:163431758 T C 0.110651 -4.1002e-05
6:163431868 G A 0.087457 1.1444e-05
6:163435158 A G 0.109252 -1.6342e-04
6:163439123 G A 0.277969 6.2827e-05
6:163443450 T C 0.184430 1.6945e-04
6:163446739 A G 0.044713 -3.1156e-05
6:163465792 C T 0.134705 1.9023e-05
6:163470029 C T 0.613506 6.0638e-06
6:163470910 G T 0.107701 5.1615e-06
6:163480216 G A 0.031192 2.3490e-05
6:163480833 A C 0.021552 5.3226e-05
6:163484091 T C 0.054016 -8.3625e-07
6:163484489 C T 0.029637 -3.9346e-05
6:163498374 T G 0.708843 -6.7435e-05
6:163499554 A G 0.268054 2.0444e-06
6:163501536 T C 0.472893 -2.1297e-05
6:163505635 A G 0.037729 1.2185e-04
6:163512055 G A 0.469914 -1.8238e-05
6:163520195 G C 0.043483 -4.4418e-06
6:163520497 G A 0.036473 -5.0205e-05
6:163539289 G T 1.274678 -3.7946e-07
6:163539340 G A 0.565494 -3.6563e-05
6:163543195 C T 0.042360 9.5215e-06
6:163543699 C T 0.583489 2.9599e-05
6:163545513 T C 0.021983 -8.4900e-05
6:163545674 C T 0.744391 8.2162e-05
6:163548714 C G 0.178964 3.0799e-05
6:163554521 A C 0.240705 -1.2934e-05
6:163555922 C G 0.022334 -5.5107e-05
6:163556969 C T 0.052656 2.4994e-05
6:163562038 C T 0.158685 -4.8385e-06
6:163568622 A G 0.644418 -7.4756e-05
6:163570389 T C 0.303458 6.0924e-05
6:163572148 G A 1.337367 -1.1074e-04
6:163576022 T C 0.231756 -1.7653e-05
6:163577171 C T 0.063588 7.0873e-05
6:163582512 T C 0.032380 -4.2538e-05
6:163583286 T G 0.324062 -1.0269e-04
6:163583522 A G 0.147711 6.6023e-05
6:163584094 A G 0.047414 -2.9229e-05
6:163586617 G A 0.065438 -4.8503e-05
6:163586894 C T 0.245632 -6.4537e-05
6:163589032 T C 1.918343 2.9782e-05
6:163591238 G T 0.235486 -2.9351e-05
6:163600834 A G 0.159977 -2.0457e-05
6:163603896 G A 0.595725 2.2257e-05
6:163604187 T C 0.021724 -2.0224e-05
6:163609154 C T 0.039351 4.2094e-05
6:163611793 T C 1.703497 8.9845e-05
6:163619612 C T 0.679193 -6.3387e-05
6:163623231 C T 0.594654 -7.7708e-05
6:163623619 T G 0.020818 1.2628e-05
6:163640262 A C 1.076807 6.8616e-06
6:163642626 T C 0.219595 7.1805e-05
6:163644895 T A 0.446116 -1.1593e-04
6:163649558 C T 0.270628 -5.4916e-05
6:163652328 T C 1.299314 -2.2741e-05
6:163654676 G A 0.623876 -5.8681e-06
6:163661060 T C 0.175728 -5.8549e-05
6:163662629 A C 0.080696 2.7681e-05
6:163664812 G T 0.352213 -3.7910e-06
6:163666336 G T 0.209679 -3.3002e-06
6:163667151 T C 0.515974 -7.2474e-05
6:163670600 T C 0.034876 -1.7647e-05
6:163670664 A G 0.061260 -3.9314e-05
6:163677027 A G 1.408712 -1.1758e-04
6:163679947 C T 0.782668 -9.9812e-05
6:163688567 T G 0.538730 3.7018e-05
6:163692464 A G 1.293309 -8.1144e-06
6:163695772 A G 0.022428 -1.7020e-04
6:163710165 C A 0.376556 4.3637e-05
6:163711429 G A 0.418514 -5.3618e-05
6:163714267 A G 0.091728 -2.0240e-05
6:163714452 G A 0.599062 -1.8605e-05
6:163716823 A G 0.061565 1.2167e-04
6:163717758 T C 0.061845 4.1200e-06
6:163718644 G A 0.108791 -9.9402e-07
6:163719619 T C 0.874691 3.9369e-05
6:163721184 G A 0.899330 2.3001e-05
6:163722587 C G 0.899706 -4.6698e-05
6:163723875 G A 0.252435 -1.5055e-05
6:163724580 A G 0.049397 -3.4170e-05
6:163728605 A G 0.047573 -1.9430e-05
6:163729352 C A 0.222769 5.6541e-06
6:163730185 C T 0.189919 3.4875e-06
6:163731502 A G 0.185806 -1.1154e-05
6:163732277 C G 0.895062 -2.8244e-05
6:163732939 C T 0.194141 8.3857e-05
6:163733020 A C 0.354092 -8.6901e-05
6:163733310 T C 0.027625 -1.2587e-05
6:163734593 A G 0.044473 -1.7437e-05
6:163735593 A G 0.039063 -2.6692e-05
6:163739044 A G 0.025262 9.5735e-06
6:163741545 A G 0.156143 -3.1709e-05
6:163744257 A G 0.441611 -9.8524e-06
6:163744389 C G 0.427109 1.1715e-05
6:163745049 G A 0.880829 6.6719e-06
6:163753519 G T 0.058863 4.9363e-05
6:163753675 T G 0.246567 -1.4127e-04
6:163754704 T C 0.461884 1.6562e-05
6:163755252 G A 0.388263 1.6202e-05
6:163755870 A G 0.038790 1.0625e-05
6:163759579 C T 0.385167 2.7533e-05
6:163760582 A G 0.881293 -6.8832e-05
6:163762730 A G 0.059190 -5.9966e-05
6:163764669 C T 0.042724 -5.5853e-06
6:163765114 A G 0.042880 -1.0485e-05
6:163766333 A G 0.040893 -1.4586e-05
6:163767406 T C 0.082608 2.3841e-05
6:163769769 C T 1.780782 6.3857e-06
6:163770211 A G 0.451539 5.1658e-05
6:163772282 T C 0.041630 -2.6900e-05
6:163775139 A G 0.037268 -3.3913e-05
6:163776407 T C 0.557980 2.1956e-05
6:163777841 C T 1.776491 -6.7439e-06
6:163778953 G C 0.065707 -1.9464e-05
6:163783291 A G 0.477966 2.1802e-05
6:163783656 A G 0.712530 4.6543e-05
6:163789521 C A 0.382651 2.9400e-05
6:163791080 A G 0.879167 -1.9015e-06
6:163795533 C T 0.456814 9.7986e-06
6:163798910 A G 0.330635 5.4475e-06
6:163799574 T G 0.036742 -1.0539e-04
6:163805310 A G 0.023483 3.4833e-05
6:163809757 T C 1.134906 1.3690e-05
6:163816324 T C 0.033214 2.0255e-05
6:163832755 G A 0.164180 -8.1777e-05
6:163857445 T G 0.153738 5.0091e-05
6:163862509 A G 0.183904 5.5534e-05
6:163876100 T G 0.390010 2.0728e-05
6:163878635 C T 0.029478 3.6995e-05
6:163884232 A G 0.064399 -6.0514e-05
6:163888600 A G 0.079005 7.6284e-06
6:163892317 G A 1.521781 1.6792e-06
6:163895425 C T 0.167419 3.4457e-06
6:163907962 G A 0.064357 -4.3373e-05
6:163915611 T C 0.025356 1.1753e-05
6:163945092 A G 0.070670 -4.5157e-05
6:163947424 A G 1.037492 7.2378e-05
6:163951653 G T 0.096808 -5.6233e-05
6:163963084 A G 0.148496 -1.2044e-04
6:163964484 A G 0.155624 4.5845e-05
6:163969815 G A 0.066009 9.8165e-06
6:163983657 T C 0.167396 8.4235e-06
6:164005028 A G 0.059228 -6.3966e-05
6:164009156 T C 0.461017 4.3140e-05
6:164009712 G C 0.355683 9.7255e-06
6:164010335 T C 0.028089 7.0499e-06
6:164012011 A G 0.020727 -7.0073e-05
6:164019693 G T 0.580681 -3.2851e-05
6:164021132 A G 0.968588 -1.1252e-05
6:164027544 C T 1.084815 -7.8434e-05
6:164030045 G A 0.546731 1.0412e-04
6:164034223 G A 1.306970 3.7369e-04
6:164036298 A G 0.069414 1.1620e-04
6:164037618 T C 0.095123 -1.5868e-05
6:164040451 C T 0.083513 -1.6531e-05
6:164042832 A G 0.077629 -1.6583e-05
6:164046761 G T 0.199458 4.0379e-05
6:164047319 G A 0.585689 4.5678e-05
6:164048550 G T 0.069839 1.1746e-05
6:164053535 T C 0.130671 2.6955e-05
6:164056882 T C 1.492819 1.3595e-04
6:164058264 A G 0.089336 -7.1121e-05
6:164059136 A G 0.470134 3.0209e-05
6:164061604 A C 1.527938 2.5875e-04
6:164069890 G T 0.084451 3.5636e-05
6:164071201 A G 0.021656 -1.6965e-05
6:164072430 A G 0.023227 -1.6982e-06
6:164072985 C T 1.107707 5.6704e-05
6:164074511 A G 0.342086 7.2213e-05
6:164080350 T G 1.909051 3.1693e-05
6:164084270 T C 1.442672 3.3144e-04
6:164088863 C T 1.105000 4.3148e-05
6:164089568 A G 0.090784 7.9590e-05
6:164092291 A C 0.190766 -1.3476e-05
6:164096376 A G 0.655869 -4.0499e-05
6:164100404 G C 0.038939 7.5371e-05
6:164107529 G A 0.261604 -7.5534e-05
6:164109438 T G 0.307188 -4.8422e-05
6:164111437 C A 0.089369 -5.5801e-05
6:164116241 A G 0.059024 2.6975e-05
6:164128304 T C 0.044464 3.0855e-05
6:164128666 T C 0.346698 -2.9907e-05
6:164133328 C G 0.029676 4.6219e-05
6:164136526 A C 0.279771 -5.1284e-05
6:164144164 C T 0.953557 -6.9010e-05
6:164153095 C T 1.800672 -3.6884e-06
6:164161651 A G 0.065262 7.3923e-05
6:164164577 A G 1.714455 -1.8731e-05
6:164171588 T C 0.053393 3.1360e-05
6:164173328 A G 0.665207 -3.5869e-04
6:164177000 T C 1.017212 2.9306e-04
6:164180627 G A 1.683860 4.9502e-06
6:164182258 C T 0.166994 5.6297e-05
6:164186677 G A 0.612691 8.5530e-05
6:164187884 G A 1.804609 3.4136e-05
6:164189527 G A 0.052597 -3.0439e-05
6:164192051 T C 0.108888 4.1841e-06
6:164215073 T G 0.042377 -1.6787e-05
6:164230225 A G 0.034635 -2.8480e-05
6:164237237 G T 1.435369 -1.1405e-05
6:164238172 G A 1.200831 1.3231e-05
6:164240895 T C 0.105334 1.3539e-04
6:164242203 C T 0.231156 -4.4503e-05
6:164242404 T G 0.045421 3.8540e-05
6:164243122 T C 1.353547 1.4505e-05
6:164252768 A G 0.066518 6.1664e-05
6:164256433 C T 0.974738 3.3087e-05
6:164256656 G A 0.054779 2.7650e-05
6:164258660 T C 0.037089 -1.9571e-05
6:164262489 G A 0.065204 1.3172e-05
6:164264753 G A 0.056674 -1.4484e-05
6:164277158 A G 0.033944 -1.1321e-05
6:164279252 T G 0.187569 -1.7149e-05
6:164285429 T C 0.031958 2.2522e-05
6:164286456 A G 0.284779 -2.2184e-05
6:164288805 G A 0.096775 2.3253e-05
6:164289202 T C 0.065470 -5.0448e-06
6:164292093 A G 0.042146 -6.8854e-05
6:164297121 G A 1.219533 2.6239e-05
6:164298378 C A 0.186796 2.9622e-05
6:164299928 T G 0.160168 -9.3141e-05
6:164315972 A G 0.109583 9.4576e-05
6:164316947 G A 0.423658 7.4722e-07
6:164319464 A G 0.030715 -5.5228e-05
6:164320109 A G 0.252740 -9.0919e-06
6:164320160 T C 0.441124 2.6442e-05
6:164320206 G A 0.224210 -5.3251e-06
6:164320833 A C 0.653811 2.7670e-05
6:164322346 C A 0.967812 -2.7758e-06
6:164323006 C T 0.660173 2.7492e-05
6:164323224 T A 0.033266 1.7379e-05
6:164324711 A G 0.748240 -6.5229e-06
6:164325686 G A 0.803888 3.5569e-05
6:164332740 G A 0.036885 1.2141e-06
6:164333541 C A 1.972878 -5.5242e-06
6:164336869 G A 0.028034 -2.8416e-05
6:164337761 C G 0.132453 -3.1552e-05
6:164340433 G A 1.070550 1.1471e-05
6:164341228 T C 0.045947 -2.1736e-05
6:164342459 A G 0.025505 7.1604e-05
6:164344246 G A 0.057018 5.0704e-05
6:164345837 A G 0.120119 -8.8485e-06
6:164350789 C A 0.332375 1.1850e-06
6:164351136 T C 0.031747 -1.4927e-05
6:164353061 A G 0.358834 3.7732e-05
6:164354268 G A 0.927545 3.4439e-05
6:164355784 C T 0.052919 -3.1742e-05
6:164360063 C G 0.449793 3.5009e-05
6:164360508 T C 0.084276 9.1883e-05
6:164360657 A G 0.922014 -6.5698e-06
6:164360763 A G 0.042987 7.8629e-05
6:164361077 G T 0.578390 -3.6045e-06
6:164364110 G A 0.083883 6.9324e-06
6:164364975 T C 0.227576 7.8594e-05
6:164368518 C A 0.207378 -7.2623e-05
6:164369046 T C 0.275921 5.6829e-05
6:164370583 C T 0.876902 -3.8688e-05
6:164371454 C T 0.171804 -4.7851e-06
6:164372312 A G 0.342998 -1.9738e-05
6:164375928 T C 0.153002 -6.3764e-06
6:164377679 A G 0.909693 -8.9373e-05
6:164383521 T C 0.545348 -1.7118e-04
6:164383990 G A 0.385462 -2.0537e-05
6:164389093 A G 0.472666 1.0174e-05
6:164389128 G A 0.229643 1.3853e-05
6:164389885 T C 0.038355 -1.3518e-04
6:164390356 C T 0.113835 -4.9099e-05
6:164395919 A C 0.469333 -2.4552e-07
6:164419651 T C 1.554332 -2.8076e-05
6:164419870 T C 0.045681 3.5926e-05
6:164420832 A G 0.820611 -5.9221e-05
6:164421002 T C 0.237524 -1.9359e-05
6:164423171 A G 0.049387 3.4185e-05
6:164428542 T C 0.042893 4.5468e-05
6:164430768 T C 0.037927 3.8983e-05
6:164434628 C A 1.526020 -1.0868e-05
6:164436804 T C 0.080956 5.1787e-06
6:164439059 G A 1.935877 2.9312e-04
6:164442063 T C 0.064039 4.3417e-05
6:164442420 G A 0.717594 -4.0846e-04
6:164444386 A C 0.157610 4.8370e-06
6:164450050 C T 1.898142 1.2411e-04
6:164450412 A G 0.624346 2.3184e-05
6:164452105 G C 0.037070 1.3654e-04
6:164452260 A C 0.026790 -5.3957e-05
6:164457621 C G 0.106610 4.1680e-05
6:164458166 G A 0.090654 1.8275e-05
6:164466266 A G 0.039653 9.9970e-06
6:164466497 C T 0.923293 -1.3804e-04
6:164479076 C T 0.579149 6.8928e-05
6:164481018 A G 0.046119 -4.6428e-06
6:164499419 A G 1.496146 -1.5448e-05
6:164501012 G T 0.111729 -1.9079e-05
6:164503657 A C 0.212934 -2.0460e-04
6:164504114 C T 0.444996 -8.9315e-05
6:164511372 A G 0.049731 8.6113e-06
6:164512225 A G 0.165851 -6.3250e-06
6:164517097 A G 0.128639 -2.3310e-04
6:164519315 T G 0.058953 2.8469e-05
6:164520988 A G 0.044324 -2.7789e-05
6:164523872 C G 0.044314 -1.0567e-05
6:164524849 G A 0.427543 1.8419e-06
6:164529752 G A 0.181788 3.8993e-05
6:164531155 G A 0.104688 1.5893e-06
6:164536561 A C 0.527870 4.3784e-05
6:164537143 C T 0.063743 4.2556e-05
6:164537425 C T 0.073633 3.4066e-05
6:164537719 G T 0.141417 -1.2618e-04
6:164549712 T C 0.075843 -8.8660e-07
6:164551891 T G 1.189399 2.8681e-04
6:164552374 A C 0.036284 -5.2084e-05
6:164555348 T C 0.064542 -6.0084e-05
6:164556919 C G 0.269566 -1.0184e-04
6:164557489 G A 0.339746 1.0911e-04
6:164561075 C T 0.090430 7.5835e-06
6:164567872 G T 0.385862 1.3801e-04
6:164568038 C T 1.005771 6.0483e-04
6:164570378 G A 0.042523 -8.0674e-07
6:164572036 T C 0.485529 1.3479e-04
6:164581886 G C 0.227362 -8.4398e-05
6:164583566 T C 1.576072 9.0176e-05
6:164588002 A C 0.392655 -8.0384e-05
6:164589462 C T 0.328694 -1.0172e-04
6:164589924 C A 0.676571 1.4961e-05
6:164591715 A G 0.082186 -8.9651e-05
6:164593733 G A 0.091131 -1.1530e-04
6:164596778 A G 0.186955 -1.6123e-05
6:164597168 C A 0.179438 -4.7053e-05
6:164598207 T C 0.032870 1.1824e-06
6:164599840 A G 0.072984 -4.9349e-05
6:164602983 G A 0.171285 2.3568e-04
6:164604805 G A 0.795096 5.6341e-05
6:164605288 G C 0.113189 3.3528e-07
6:164611830 G A 1.843973 1.6711e-05
6:164612975 A C 0.167124 -1.0973e-05
6:164627593 C T 1.231873 1.0357e-04
6:164629637 G A 0.540788 4.6911e-06
6:164631656 T C 1.875298 4.0424e-05
6:164633498 A C 0.034788 1.3633e-05
6:164634836 T C 0.299323 -2.3856e-05
6:164634946 C T 0.125377 -1.2357e-04
6:164636192 A C 0.197442 -4.0858e-05
6:164637274 A G 0.113478 3.8074e-05
6:164639961 G A 1.068904 4.4246e-05
6:164641028 T C 1.533222 1.1916e-05
6:164646069 A C 0.049559 5.4758e-05
6:164647755 C T 0.208413 1.1238e-04
6:164650280 G T 0.306743 1.0519e-04
6:164650707 G A 0.404051 -6.0783e-05
6:164651151 T G 0.024161 2.7294e-05
6:164656051 C A 0.123160 3.9443e-05
6:164657737 G A 0.099106 7.0211e-06
6:164658134 G A 0.104419 2.9008e-05
6:164664393 T C 1.567955 -1.6318e-04
6:164666972 G A 0.066106 -8.9745e-05
6:164674178 C T 0.242013 8.4641e-06
6:164675636 G A 0.104747 -3.4866e-06
6:164681773 A G 0.601717 -2.1246e-03
6:164683125 G C 0.049089 4.6371e-06
6:164683289 G C 0.148412 -5.5124e-06
6:164684221 T C 0.070245 3.8439e-05
6:164690459 G A 0.266567 1.4438e-05
6:164690912 G T 0.033623 1.4473e-05
6:164693757 C T 0.840552 1.8405e-05
6:164693844 T C 0.022185 4.0199e-05
6:164694679 C T 0.110278 4.8328e-05
6:164697829 C T 1.887528 6.0651e-05
6:164706034 A G 0.077846 1.5239e-05
6:164706173 T C 1.776845 5.6776e-06
6:164706435 T C 0.106516 1.1761e-04
6:164707416 T G 0.280891 6.4060e-05
6:164707563 G A 1.061309 4.0899e-05
6:164708751 C G 0.038254 4.6937e-05
6:164716390 T C 0.434230 -2.1020e-05
6:164719452 T C 0.717321 -4.2881e-05
6:164722757 T C 0.027427 1.3170e-05
6:164726651 T C 0.493289 -1.3801e-05
6:164729962 G A 0.039666 -5.1337e-05
6:164734924 G T 0.754780 9.4172e-06
6:164735924 T C 0.708019 -9.6491e-06
6:164739985 A C 0.047226 -4.5587e-05
6:164747959 C T 0.033925 -5.6901e-05
6:164750903 T G 0.045148 -6.2934e-05
6:164752705 A C 0.089109 7.7356e-06
6:164753144 A G 1.635012 8.0917e-05
6:164755843 G A 0.021075 -4.2473e-06
6:164756364 A G 0.622425 -3.1805e-05
6:164757096 C T 0.102225 2.0473e-05
6:164757637 A G 0.045363 -5.4493e-05
6:164758102 G A 1.903552 8.6017e-05
6:164766576 C T 0.230075 6.4671e-05
6:164766717 G A 0.153732 8.6320e-05
6:164768100 T C 0.038962 5.7490e-05
6:164772094 A G 0.099174 8.6347e-05
6:164779281 G C 0.020974 1.4236e-04
6:164782522 G A 0.306724 -2.1452e-05
6:164787319 G A 0.022626 -3.4070e-05
6:164790196 T C 0.100187 8.7574e-05
6:164791691 C T 0.033743 -3.1593e-05
6:164793042 A T 0.166439 -3.2973e-05
6:164798235 C T 1.120839 -2.9245e-06
6:164816546 A G 0.674682 -5.0068e-05
6:164817756 T C 0.074286 -8.4804e-05
6:164818834 A G 0.118655 1.0585e-04
6:164822906 A G 0.167383 6.2838e-05
6:164824477 G A 0.386494 1.7610e-05
6:164826100 T C 0.058482 3.2819e-05
6:164834999 G T 0.147795 1.0218e-05
6:164837118 T G 0.025064 2.6440e-05
6:164842292 T C 0.023402 3.5503e-05
6:164850754 A G 0.253467 -4.0347e-05
6:164851857 T C 0.260465 4.9746e-06
6:164858686 G A 0.231730 -4.9733e-05
6:164868511 A G 0.165387 5.3237e-05
6:164870065 G A 0.842844 -1.4067e-05
6:164879233 A G 0.029481 3.6385e-05
6:164900598 A G 0.298246 5.2486e-06
6:164913801 G C 0.215781 -5.8033e-05
6:164922376 T C 1.491959 7.6481e-07
6:164922511 G C 0.020010 -1.6850e-05
6:164925833 T G 0.257901 -3.6930e-05
6:164928086 T C 0.227047 5.2569e-06
6:164935962 T C 0.148318 -1.2432e-05
6:164938719 C T 0.746153 -2.2344e-05
6:164942379 T C 0.069368 -8.7651e-05
6:164945511 A G 1.581824 -7.2233e-06
6:164966162 T G 0.319272 -6.2602e-05
6:164972683 G A 1.163540 -9.0293e-06
6:164973867 G A 0.657771 -7.1951e-06
6:164974480 G A 0.750574 -2.7945e-05
6:164975380 A G 0.111138 3.1044e-05
6:164988737 C T 0.500946 5.0654e-06
6:164994358 G T 1.739162 -3.3269e-05
6:165003876 C T 0.841497 -4.5464e-05
6:165008173 C T 0.108311 -1.9727e-05
6:165010222 G A 0.065538 3.8058e-05
6:165025533 T C 0.750626 -3.6978e-05
6:165031900 G T 0.322199 2.0388e-05
6:165033596 A G 0.400941 9.7092e-06
6:165038961 C T 0.351872 3.4017e-05
6:165040373 A G 0.434928 7.9150e-05
6:165044673 A G 0.067658 -1.4097e-04
6:165052620 A G 0.066596 -7.0113e-06
6:165054409 G A 1.764459 7.7168e-05
6:165055137 T C 0.266801 1.5385e-06
6:165055904 C T 0.086230 -1.9962e-05
6:165057069 T C 0.208471 -2.4597e-05
6:165057152 G A 0.234872 -9.2627e-05
6:165063192 G A 0.032386 -7.2622e-05
6:165066062 C G 1.460024 -2.9460e-06
6:165067228 T A 1.015485 -7.5860e-05
6:165087383 T C 0.449199 1.5588e-04
6:165087823 T C 0.872685 -3.9697e-05
6:165091304 C T 0.069365 -8.9992e-06
6:165095352 G A 1.429738 1.9220e-05
6:165095542 G A 0.095600 -3.1708e-05
6:165107790 A G 0.030007 8.0077e-05
6:165118901 T C 0.082517 6.8980e-05
6:165119400 G A 1.717103 1.0557e-05
6:165130866 A G 0.532050 6.8287e-05
6:165131369 T C 0.029838 -5.5263e-05
6:165134120 T C 0.087778 1.9891e-05
6:165135101 A G 0.044574 1.5562e-04
6:165135427 T G 0.105526 -1.0234e-05
6:165142595 A G 0.079774 -6.0805e-05
6:165153715 A G 0.038342 -5.7401e-05
6:165161038 G A 0.052630 5.3573e-05
6:165161481 T C 0.038167 -5.1840e-05
6:165163901 T C 0.030718 -1.6170e-05
6:165164872 A G 0.896116 -3.1352e-05
6:165165186 G A 0.083955 -1.4434e-04
6:165166838 G T 0.281666 -1.3587e-05
6:165180463 A G 1.541580 1.2157e-05
6:165184469 C T 1.104922 8.8597e-06
6:165187145 A G 0.028816 -3.6803e-05
6:165188904 A G 0.023201 -1.9904e-05
6:165226634 C T 0.442052 -9.6257e-06
6:165231226 C G 0.562025 8.1942e-05
6:165249145 C T 0.077710 6.8747e-05
6:165265486 G T 0.068855 2.4627e-05
6:165280686 A C 0.026242 -2.1351e-05
6:165280769 C T 1.550843 -1.0595e-04
6:165286470 T G 0.886100 8.9530e-05
6:165306838 G A 0.213525 -1.3258e-04
6:165311036 G A 0.659478 -4.6413e-05
6:165313775 A C 0.125740 8.9555e-05
6:165314143 G A 0.154381 1.0724e-04
6:165321314 T C 0.970788 2.3272e-04
6:165332035 C G 0.045746 3.2375e-05
6:165358307 G A 0.236440 -1.0677e-04
6:165364626 G A 0.224963 3.4203e-05
6:165368163 A G 0.046288 5.4428e-06
6:165374508 A G 0.177763 4.0205e-05
6:165375570 T G 0.710596 3.1915e-04
6:165375846 C A 0.166744 4.8363e-06
6:165383864 A G 0.256061 -4.6163e-05
6:165385599 T C 0.042347 -6.2331e-05
6:165395959 T C 0.237339 -1.4571e-04
6:165410948 C T 0.132959 7.1645e-05
6:165412349 T G 0.217738 -1.4564e-04
6:165434818 A G 1.218994 -1.9573e-04
6:165444236 G A 0.046982 -2.6383e-05
6:165451530 A G 0.164258 -4.7477e-05
6:165456829 A C 0.037829 1.1513e-04
6:165458178 A G 0.469229 2.3756e-06
6:165458279 C A 0.531855 -1.0655e-04
6:165458611 A C 0.371992 -8.6148e-06
6:165463657 T C 0.043912 -4.2114e-05
6:165466351 C T 1.733488 -2.9750e-05
6:165467513 A G 0.096590 -1.0743e-05
6:165467687 G A 0.569308 3.6652e-05
6:165489704 C T 1.024074 7.4754e-06
6:165491551 A G 1.505769 -7.3230e-05
6:165500151 T C 0.288229 2.3631e-05
6:165501693 A G 1.086158 -1.8437e-05
6:165501741 G A 0.040143 2.7793e-05
6:165507477 C T 1.101313 4.3002e-05
6:165507771 T G 0.157948 4.2541e-06
6:165510586 T C 0.824908 -1.9993e-04
6:165511471 T C 0.088229 -4.9452e-05
6:165512254 C T 0.042075 2.1145e-06
6:165512281 T C 0.039147 1.6041e-06
6:165512450 G A 1.305581 -4.5355e-05
6:165516113 T C 0.028222 -1.0747e-04
6:165518958 T C 0.079547 1.4013e-05
6:165522753 T C 0.429497 -2.3679e-05
6:165524751 C T 0.726539 -1.6704e-05
6:165530786 T C 0.149123 4.9667e-05
6:165534667 C T 0.157036 4.6209e-05
6:165539944 G A 0.310317 -3.6073e-05
6:165543352 T C 0.118704 -3.5343e-05
6:165548453 T G 0.046375 -2.2172e-05
6:165551891 C T 0.347971 -3.2459e-05
6:165552864 T C 0.161070 5.4090e-06
6:165555202 C T 0.707759 5.4667e-06
6:165555901 T C 0.042562 3.2027e-05
6:165557686 A C 0.033243 -1.9000e-06
6:165560791 C T 0.239215 -2.0287e-07
6:165567400 T C 0.074990 -4.0827e-05
6:165570831 T C 0.536795 -9.2456e-06
6:165572559 G A 0.056405 -1.9370e-05
6:165574848 C T 0.161888 6.4783e-06
6:165576691 T G 0.054308 -7.4554e-05
6:165579349 G T 0.505308 -2.2007e-06
6:165586864 A G 0.070582 6.8489e-05
6:165594217 A G 0.430984 -5.6904e-07
6:165594518 A G 0.662364 1.2746e-05
6:165598461 G A 1.446554 1.8042e-05
6:165598538 G A 0.460916 -1.2757e-05
6:165601421 A G 0.274120 -3.0360e-05
6:165605217 C T 0.225463 1.4801e-05
6:165609438 A G 0.160499 -6.9547e-06
6:165611856 A G 0.115831 9.6607e-05
6:165616818 C G 0.038433 2.9341e-05
6:165638186 C A 0.048978 1.0274e-05
6:165640017 T C 0.215482 -9.7589e-05
6:165640691 G A 0.037206 6.7023e-05
6:165647594 T C 0.053165 -9.8994e-05
6:165648938 T C 0.318772 -1.0245e-05
6:165654440 A G 0.637514 3.2118e-05
6:165654928 T C 0.137110 -1.0473e-05
6:165655454 C T 0.053766 2.1735e-05
6:165656794 T G 0.099800 1.1572e-04
6:165674473 A G 0.239241 -1.5958e-05
6:165674718 C T 1.750155 1.3823e-04
6:165678408 T C 0.059855 -4.9065e-05
6:165682170 G A 0.382006 -2.0587e-05
6:165686112 G T 0.047700 -5.4091e-05
6:165686789 A G 0.978987 7.1677e-05
6:165688493 T C 0.187738 9.3678e-05
6:165703523 T C 0.161528 -1.1820e-07
6:165711240 C G 0.159934 -6.0926e-06
6:165713917 T C 0.129152 1.0156e-05
6:165713961 C A 0.683938 6.8471e-07
6:165714335 A G 0.106227 -7.5334e-05
6:165722345 C T 0.948561 -3.0459e-05
6:165724052 A C 0.665230 -1.2325e-04
6:165724238 A G 0.041679 -9.7927e-07
6:165735786 T C 0.905182 -5.8308e-05
6:165740697 A G 0.044197 6.9575e-05
6:165743687 T C 0.159117 -5.3706e-06
6:165748148 G A 0.424301 -1.9258e-04
6:165752319 T C 0.195109 2.0163e-05
6:165754648 A G 0.147231 8.5875e-05
6:165754807 A G 0.060900 5.0182e-05
6:165758666 G T 0.071897 7.2160e-05
6:165759915 C T 0.342982 2.4516e-05
6:165780105 T C 0.031679 -4.2982e-06
6:165780347 T C 0.759697 -8.9543e-05
6:165791818 C G 0.923507 -8.2926e-05
6:165798007 A G 0.091644 3.5684e-05
6:165798851 C T 0.331057 -3.0071e-05
6:165798894 T C 1.104052 -1.1244e-03
6:165798963 G A 0.443935 1.9865e-05
6:165799038 T C 0.598156 1.3689e-05
6:165799105 C T 0.038673 -5.4164e-05
6:165801790 A G 0.296253 1.7056e-05
6:165807107 C T 0.706149 -3.1954e-05
6:165818054 C A 0.072705 -4.4535e-05
6:165831225 C T 0.303984 -4.3740e-06
6:165831267 C T 0.387958 7.2627e-06
6:165831491 C T 0.951164 -3.3961e-05
6:165832227 T C 0.540077 -7.6618e-06
6:165835597 G A 0.549613 -6.8921e-06
6:165836786 A C 0.340927 6.1875e-06
6:165836946 G A 0.167695 4.4328e-05
6:165837720 G T 0.250426 -6.2886e-05
6:165840611 G A 0.246973 -2.5843e-06
6:165844504 C T 0.701605 -1.4225e-05
6:165849238 C A 0.663172 2.3530e-05
6:165852979 T C 1.486042 -2.0074e-05
6:165859373 C T 0.072377 -1.4285e-05
6:165860246 G T 0.557458 1.0198e-05
6:165864347 A G 0.241036 1.5723e-05
6:165868391 G T 0.202431 2.5882e-05
6:165868745 C T 0.041270 4.7578e-05
6:165883846 G C 0.934235 -3.0884e-05
6:165889196 C T 1.973722 4.3392e-05
6:165891718 G A 0.055830 2.3643e-05
6:165894333 C T 1.380581 1.6234e-05
6:165895824 C T 0.133086 1.9391e-05
6:165908259 A G 0.476392 1.1796e-04
6:165908433 T C 0.122913 8.1191e-06
6:165910706 G T 0.089050 2.0212e-04
6:165912422 G A 0.063610 1.5383e-04
6:165912970 C T 0.240023 1.4005e-05
6:165920969 C T 0.344111 1.0043e-04
6:165921770 C T 0.209689 1.2175e-04
6:165923462 T C 0.040069 4.6032e-05
6:165924970 T G 1.684902 -1.0715e-04
6:165927537 C T 0.051452 -1.8239e-05
6:165931609 C G 0.045476 4.8829e-05
6:165932266 A G 1.723832 -4.2225e-05
6:165933930 T C 0.061728 7.9046e-05
6:165934561 C T 0.072023 -1.0878e-04
6:165935918 C T 1.554261 -3.5747e-05
6:165938838 T C 0.278735 2.7611e-05
6:165941298 C T 1.662916 -4.0623e-05
6:165942123 A G 0.112199 -7.4011e-06
6:165945130 G A 0.175728 6.6576e-05
6:165946772 C T 0.109947 -9.5494e-06
6:165953662 T G 0.081274 3.7616e-05
6:165958198 G A 0.092114 2.2075e-05
6:165959846 C A 0.458683 3.1022e-05
6:165960669 G A 0.298846 -8.0832e-06
6:165965520 T C 0.044363 7.9286e-05
6:165969396 A G 0.134666 1.8976e-04
6:165973688 C A 0.083786 -1.8166e-04
6:165975996 A C 0.054120 -2.5140e-05
6:165976862 A G 0.088463 -7.2809e-05
6:165977667 A G 0.095386 2.1664e-05
6:165979800 C T 0.030640 1.6636e-05
6:165981471 T C 0.080238 -6.2105e-06
6:165985086 T C 0.117308 -6.4762e-05
6:165989849 C T 0.226790 1.1079e-04
6:165992471 C T 0.313501 1.6644e-04
6:165999895 T C 1.896889 6.4981e-05
6:166011213 G C 0.293082 3.7990e-05
6:166013748 C G 0.080800 -2.5692e-05
6:166013998 T C 0.048719 -1.3460e-04
6:166014255 A G 1.222831 -3.9472e-05
6:166015431 C T 0.817732 3.8067e-05
6:166020822 G A 0.276308 -1.5343e-06
6:166025014 A C 0.089190 1.3980e-06
6:166037281 T C 0.216099 3.2959e-05
6:166038893 T C 1.308824 9.0051e-05
6:166039751 T G 0.084902 -2.6508e-05
6:166040380 G A 1.180191 5.7893e-05
6:166043959 C G 0.610036 3.4390e-07
6:166051716 C T 0.042883 4.8766e-05
6:166052415 C A 0.674201 5.0497e-05
6:166054570 A C 0.532755 5.1291e-05
6:166055847 A G 0.031812 4.4046e-05
6:166056850 C T 0.270381 -1.6491e-04
6:166062930 A G 0.036920 -4.4780e-05
6:166064041 T C 0.785462 1.3072e-05
6:166064563 T C 0.336948 6.1461e-05
6:166066233 A G 0.730956 2.6646e-05
6:166066248 T G 0.439095 -7.6611e-06
6:166068341 A C 0.076340 4.0685e-05
6:166069326 A G 0.049417 -2.9377e-05
6:166069393 T C 0.043100 1.2901e-05
6:166069813 A G 1.567241 -4.3931e-06
6:166070012 T G 0.062588 2.6561e-04
6:166070424 T C 1.437099 5.8202e-06
6:166070991 A G 0.229643 3.1068e-05
6:166073100 T C 1.192210 -8.3605e-06
6:166074222 A G 0.026112 -1.9174e-05
6:166085142 G A 1.728882 -6.7029e-05
6:166087362 A G 0.052302 -1.7496e-05
6:166087403 T C 0.945056 4.2149e-05
6:166091901 A C 0.026641 2.2099e-05
6:166092650 A G 0.061478 -1.7980e-05
6:166097078 A G 1.782187 -1.9611e-05
6:166099099 A C 0.047002 3.9905e-05
6:166102762 C G 0.027706 1.0520e-05
6:166103540 C T 1.774729 -1.1193e-05
6:166109230 G T 0.545757 4.0760e-05
6:166109270 G A 0.067914 -1.3231e-04
6:166113697 G A 0.047664 -1.5131e-04
6:166115026 C A 0.049826 -1.3866e-04
6:166115539 T G 0.052354 1.2679e-05
6:166116215 T C 0.097603 3.9939e-05
6:166118860 T C 0.071514 1.4515e-06
6:166121532 T C 0.032318 -3.0364e-05
6:166123622 T C 0.025846 8.1724e-05
6:166125295 C T 1.129616 -9.9057e-06
6:166128638 A G 0.094425 6.8230e-06
6:166130121 A G 1.248638 -4.9948e-05
6:166131229 C T 0.048459 -1.9779e-04
6:166139465 G A 0.038423 8.9947e-05
6:166140010 C G 1.136831 8.0144e-06
6:166140352 A G 0.549720 3.9081e-05
6:166140432 C T 0.151285 1.0539e-04
6:166140763 T C 0.028439 -6.1972e-05
6:166142036 T C 0.066415 2.7560e-05
6:166147479 A G 0.203778 -1.1329e-03
6:166149041 G A 0.045262 -1.1540e-04
6:166149662 T C 0.139877 -9.1782e-05
6:166149771 A G 0.027258 -4.5072e-05
6:166155457 A G 0.116513 1.9380e-04
6:166163754 G A 0.237105 2.3330e-05
6:166163800 C T 0.733378 -3.0522e-05
6:166164667 G C 0.173216 -1.0679e-04
6:166166169 G A 1.841737 2.4852e-04
6:166177226 C T 0.133329 -4.0208e-04
6:166179612 C A 0.132310 -3.8921e-04
6:166182483 T C 0.760379 4.7953e-04
6:166183108 C T 0.088953 8.0462e-05
6:166185025 G A 0.749259 3.3630e-04
6:166186011 G A 1.106042 4.9779e-05
6:166188874 G C 0.356867 -3.5593e-05
6:166195666 T C 0.036385 1.6109e-05
6:166196002 A G 0.050170 4.5011e-05
6:166196458 C T 1.607800 -1.8534e-04
6:166196865 A C 1.254876 -2.1223e-05
6:166197765 C G 1.250189 2.2973e-05
6:166198107 A G 1.170908 6.4593e-05
6:166205125 T C 0.404077 -2.5833e-05
6:166205749 A G 0.078466 -1.6722e-06
6:166213881 T G 1.089995 8.5869e-06
6:166217635 G A 0.051786 -6.7798e-05
6:166217799 T C 0.021753 -7.8501e-06
6:166220408 G C 0.029838 6.7143e-05
6:166223997 C T 0.465120 -3.8493e-05
6:166225938 C T 0.228079 -2.0438e-06
6:166226281 T G 0.085201 2.3631e-05
6:166226878 C G 0.039822 5.2468e-05
6:166226955 T C 0.139996 -9.7986e-06
6:166227572 T C 0.546763 7.8094e-05
6:166228646 A G 0.686269 -3.2127e-05
6:166230997 C T 0.033584 -9.5320e-06
6:166232368 G A 0.312030 1.6484e-05
6:166234327 G T 0.213824 -7.7029e-05
6:166235642 A G 0.056869 6.4768e-05
6:166238123 G A 1.240922 -4.1600e-05
6:166239406 T C 0.119908 5.1582e-05
6:166240405 A C 1.253805 -2.2423e-05
6:166240666 A G 1.331687 -3.6728e-05
6:166241607 T C 0.618822 -3.2737e-05
6:166242408 A G 0.029858 1.0861e-04
6:166250213 A C 0.173570 1.3371e-04
6:166252639 T C 1.894555 -1.5359e-05
6:166254991 A G 0.484837 7.1563e-05
6:166256787 T C 0.073221 7.3196e-05
6:166257292 T C 0.101560 -5.5786e-05
6:166257478 A G 0.052029 -2.2165e-05
6:166257669 T C 0.059254 -6.2404e-05
6:166259028 G A 0.108924 1.4433e-05
6:166261974 T C 0.037449 -6.2514e-05
6:166262523 A G 1.157335 -2.2636e-05
6:166286741 T C 0.104270 -3.7057e-05
6:166288080 C A 0.521080 1.1261e-07
6:166289362 C T 0.037398 3.3024e-05
6:166290093 C T 0.300761 -3.0514e-05
6:166291270 T G 1.482319 2.1578e-05
6:166300842 C T 0.368098 -2.5489e-05
6:166303810 A C 0.384966 4.8453e-05
6:166306299 G A 0.062555 -5.3188e-05
6:166306450 T C 0.051822 -9.9563e-05
6:166306809 A G 0.866824 5.1782e-05
6:166311342 T C 1.901699 2.8068e-05
6:166315746 G A 0.139957 -2.0955e-05
6:166316497 G A 0.060306 -3.7716e-05
6:166317201 A G 0.038920 4.0897e-06
6:166324973 C T 0.268330 8.3936e-06
6:166327142 T C 0.373369 -2.7171e-05
6:166327886 T G 0.238598 3.4255e-06
6:166328566 G A 0.225476 -6.7974e-05
6:166331962 T C 0.187890 -4.2080e-05
6:166332196 T C 0.142492 9.3624e-05
6:166336825 G A 1.099995 -1.0374e-04
6:166345347 G A 0.026161 -2.2085e-05
6:166349798 A G 0.123079 -1.0890e-05
6:166352418 G A 0.052753 4.1606e-05
6:166354248 G A 0.044412 7.9217e-07
6:166357985 T G 0.034301 -5.9808e-05
6:166360719 T G 0.387776 -4.6538e-05
6:166362944 G T 0.354134 -1.7841e-05
6:166365759 C A 1.135562 3.6096e-05
6:166366573 A C 0.201396 -3.7745e-05
6:166368400 A G 0.168205 1.1804e-05
6:166368606 C T 0.159292 -3.0132e-05
6:166374023 C T 1.199572 -1.5812e-05
6:166374465 A G 0.136886 8.4666e-06
6:166375470 A G 0.145572 2.2567e-05
6:166379896 T C 1.108486 -4.0617e-05
6:166381161 C T 1.871228 -3.2304e-05
6:166383889 C G 0.110398 -7.6367e-07
6:166388383 T C 0.264818 -2.2795e-07
6:166390776 A G 0.053665 -1.5449e-05
6:166395233 A G 0.144293 4.3555e-06
6:166396027 G T 0.392515 1.4664e-05
6:166397492 G A 0.117035 2.7352e-05
6:166408454 T G 0.290949 -3.2155e-06
6:166411281 A G 0.025729 -7.8952e-06
6:166420136 A G 0.252412 9.5157e-06
6:166423461 A C 0.040809 2.5074e-05
6:166423709 T C 0.066606 -8.7208e-05
6:166429202 C A 1.051604 -1.0749e-05
6:166433168 T C 0.271841 1.2760e-05
6:166438811 T C 1.660446 -3.1686e-05
6:166440695 G A 1.889596 3.6663e-06
6:166440753 T C 0.088992 -3.1050e-05
6:166446077 C T 0.116993 4.4271e-05
6:166449063 G T 0.357133 -2.5842e-06
6:166459658 T C 0.280423 -9.8019e-06
6:166470614 T G 0.634028 -1.6378e-05
6:166472536 A T 0.020818 7.4115e-05
6:166478102 A G 0.033451 4.8005e-05
6:166482539 T C 0.408030 -4.1938e-05
6:166500941 G A 0.115386 3.2469e-05
6:166506980 T C 1.350820 -9.8412e-06
6:166509945 T G 0.348535 6.5568e-05
6:166515260 C T 0.249699 1.4572e-05
6:166517538 C A 0.529493 3.3355e-05
6:166520419 C T 0.027057 2.0322e-05
6:166523465 G T 0.186004 -4.1577e-05
6:166537412 A G 1.202902 -1.2083e-06
6:166557243 A C 0.038157 -5.0751e-05
6:166562346 G A 0.415534 6.7186e-06
6:166567571 A G 0.607261 1.6345e-05
6:166571443 T C 1.212409 4.1845e-06
6:166579270 T C 1.013635 3.1826e-05
6:166586494 G T 0.142628 6.6153e-05
6:166594329 G A 0.167325 1.3772e-05
6:166594388 C T 0.701446 6.5283e-05
6:166602371 C T 0.320778 -1.6841e-06
6:166603633 T C 0.066311 1.3346e-05
6:166603645 T C 0.466359 6.8340e-05
6:166608020 C A 0.235181 8.2948e-05
6:166609269 C G 0.083650 -4.1029e-05
6:166610740 A C 0.488872 4.8061e-05
6:166614958 C T 0.296441 -2.7965e-05
6:166615175 T C 0.917301 -4.2191e-05
6:166619993 C T 0.739129 -1.1258e-05
6:166620207 G A 0.545426 8.1589e-07
6:166620758 A G 0.105795 -6.6941e-05
6:166621443 T C 0.549568 -7.3390e-05
6:166621513 C T 0.042529 -5.2613e-06
6:166623263 G A 1.063571 -2.0618e-05
6:166630734 C A 0.144988 6.3305e-05
6:166631394 G A 1.578400 -9.8154e-05
6:166636074 G A 0.669527 2.0988e-05
6:166636119 A G 0.509992 -4.2508e-05
6:166640372 A G 0.076756 -6.6010e-06
6:166649210 A G 0.806965 4.6928e-05
6:166651452 G A 1.678112 3.6229e-05
6:166654085 C T 0.788114 5.1418e-05
6:166654564 A G 0.040987 4.3553e-05
6:166657775 A G 0.085831 8.7281e-05
6:166659964 G A 1.479547 -3.7914e-05
6:166662068 A C 0.039063 -6.5614e-05
6:166663862 G T 0.230617 6.7864e-05
6:166663867 G A 0.240160 -9.5982e-05
6:166667988 G A 0.025194 -6.5341e-05
6:166668605 A G 0.262474 -7.4526e-05
6:166671337 C G 1.274266 -6.8556e-07
6:166673458 T C 0.040445 4.5838e-05
6:166673913 G A 0.675558 -1.3064e-05
6:166674624 T C 1.776050 -8.1739e-08
6:166675798 C A 0.651844 -3.3778e-06
6:166676586 G A 0.331729 -4.5083e-05
6:166677036 A G 0.935526 9.2641e-06
6:166677727 A G 0.474149 1.7152e-05
6:166679074 A G 1.026872 -4.0867e-05
6:166682792 A T 1.822551 -5.2265e-05
6:166683192 A G 0.141180 3.9973e-05
6:166683733 A G 0.531401 -1.8817e-05
6:166684378 T G 0.667586 -2.1331e-05
6:166689550 G A 0.124436 1.0837e-04
6:166693801 C T 0.806242 -2.4832e-06
6:166695427 A G 1.088414 5.6269e-06
6:166696114 A G 0.037573 5.8762e-05
6:166696139 G C 0.560889 -7.4583e-05
6:166698866 C T 0.072656 8.5863e-05
6:166699493 A G 0.713338 -1.1242e-05
6:166700511 A G 0.035184 5.5837e-06
6:166702821 G A 0.104945 7.5732e-05
6:166704632 A G 0.069728 8.7438e-05
6:166706169 G A 1.201899 -1.5749e-05
6:166710593 T C 0.059238 2.9347e-05
6:166710791 A G 1.350356 3.3466e-05
6:166712525 T C 0.058443 1.1785e-06
6:166714061 G A 0.033551 -7.1824e-08
6:166716148 G A 0.063107 -1.5376e-04
6:166718042 C G 1.393317 4.2199e-05
6:166718862 G T 0.150681 1.7173e-05
6:166721211 T G 1.443539 8.1726e-05
6:166726566 G A 0.673458 2.6064e-05
6:166734653 T A 1.022990 -9.8023e-06
6:166738902 A T 0.739038 6.5285e-06
6:166739646 C T 0.065158 5.7065e-04
6:166746299 C T 0.452662 7.5453e-05
6:166746764 C T 1.896934 -2.8188e-07
6:166755275 A T 0.456272 6.7784e-05
6:166769136 A G 0.638365 3.5807e-08
6:166769536 T C 1.498220 -8.3570e-05
6:166779464 A G 0.111771 2.4134e-07
6:166780349 T G 0.060631 8.3687e-05
6:166782143 G A 1.448810 3.5381e-06
6:166801922 G T 1.444928 1.6865e-05
6:166804574 T C 0.483387 -8.0894e-05
6:166813230 A G 0.042503 3.8340e-05
6:166815382 A C 1.323494 -1.0988e-05
6:166817773 G A 1.365507 4.4176e-05
6:166823764 T C 0.033993 -1.9306e-05
6:166826662 A C 0.058411 -2.4341e-05
6:166829050 A G 0.065824 -3.6632e-06
6:166831694 T C 0.893280 3.3429e-05
6:166833617 G C 0.115766 8.3793e-05
6:166850469 C T 0.033691 2.8182e-06
6:166850798 T C 0.298132 9.2868e-05
6:166851254 T C 0.050663 -6.7454e-06
6:166851540 C G 1.728155 3.9797e-05
6:166852268 A G 0.063506 4.2160e-05
6:166853139 G A 1.193739 2.6244e-05
6:166858149 T C 0.037414 -3.3794e-05
6:166859991 T C 0.047920 -9.9108e-06
6:166860996 G A 0.085886 -3.4334e-05
6:166862136 A G 1.846703 -2.6247e-05
6:166865497 G A 0.601172 -2.1028e-05
6:166870038 G A 0.095162 -1.8228e-04
6:166870957 A G 0.020387 6.1551e-05
6:166871121 T C 0.283815 -1.7602e-05
6:166874080 G T 0.481984 1.0126e-05
6:166875372 A T 0.046924 8.8330e-05
6:166876009 G T 0.214379 2.1139e-05
6:166882664 C A 0.267713 -8.1844e-05
6:166882805 A G 0.663081 -7.2551e-05
6:166882847 T C 0.191496 7.0288e-05
6:166884534 A G 0.668502 -3.7495e-05
6:166886340 C T 0.947295 -1.6333e-04
6:166888550 T C 0.164303 -2.1150e-04
6:166892798 C T 0.299726 4.1671e-05
6:166896697 A G 0.116117 3.3174e-05
6:166897383 T C 0.122637 -3.9501e-05
6:166904212 T C 0.045609 -1.4027e-05
6:166905078 G A 0.806115 9.4023e-06
6:166905262 T C 0.557416 -3.0010e-05
6:166910553 G A 0.771768 1.0037e-05
6:166912157 T C 0.160428 7.7624e-05
6:166912887 A G 0.089865 -1.1667e-05
6:166915130 A G 0.558613 -4.4585e-05
6:166915225 C T 0.079920 1.4702e-04
6:166915537 A C 0.221620 3.9667e-06
6:166916112 A G 0.077255 4.0917e-04
6:166916889 T C 0.040731 -6.9629e-06
6:166917844 A G 0.237641 -7.6533e-06
6:166919145 T C 0.072065 5.4636e-05
6:166919778 A G 0.796102 1.6726e-05
6:166920113 T C 0.375261 4.1609e-05
6:166920485 G A 0.028248 -6.5509e-05
6:166936266 A G 0.180555 3.4074e-05
6:166936936 G A 1.159613 -1.6741e-06
6:166938488 T C 0.840711 4.9286e-05
6:166939358 T C 0.043204 -5.5869e-05
6:166939576 A G 0.055233 1.3514e-04
6:166940783 T C 0.325753 -1.2328e-04
6:166944563 C T 0.032334 -4.6269e-05
6:166945320 T C 0.044834 -5.9437e-05
6:166949708 A G 0.134650 -4.9353e-05
6:166950379 C T 0.216433 1.8828e-05
6:166952264 A G 1.541635 3.1507e-05
6:166960382 C T 0.704919 1.4381e-04
6:166969085 A G 0.560811 -8.1820e-05
6:166970767 A G 0.060413 -1.1841e-05
6:166974853 T C 0.041309 -3.9704e-05
6:166976435 G A 0.141450 8.9707e-05
6:166977609 A G 0.062017 -1.3388e-05
6:166979333 G A 0.043568 -2.9105e-05
6:166980061 G A 0.224070 4.9260e-05
6:166980513 T C 0.073864 4.6223e-05
6:166985024 A C 0.087087 4.2802e-05
6:166986767 G A 0.645898 4.4945e-05
6:166988618 G C 0.025836 3.6159e-06
6:166989201 G T 0.036846 -4.1689e-05
6:166992289 T C 0.020133 -3.6155e-05
6:166992847 A G 0.055736 -1.7319e-04
6:167001024 A G 0.640238 2.2015e-05
6:167001517 T C 0.022947 2.1693e-05
6:167003310 A C 0.397063 9.2330e-06
6:167003720 C T 0.703939 2.5640e-05
6:167006078 T C 0.146059 -2.8864e-05
6:167006605 A G 0.081384 1.3470e-04
6:167007277 C T 0.022996 -6.6171e-05
6:167009313 G C 0.044934 -1.5500e-05
6:167012601 C A 0.195359 -1.6317e-05
6:167016799 T C 0.291342 9.7895e-06
6:167023415 C T 0.038796 2.5919e-05
6:167029938 G A 0.044288 -5.8129e-05
6:167032656 A G 0.355413 -5.5424e-06
6:167037259 G A 0.070647 4.3808e-05
6:167037964 T C 0.022022 7.9385e-05
6:167044079 A G 0.560230 -1.9393e-05
6:167056073 G T 0.036453 -6.7281e-05
6:167064415 C T 0.542131 4.1360e-07
6:167067455 T C 0.194060 -1.6616e-05
6:167067628 T C 0.040929 1.5902e-05
6:167068988 A G 0.084308 1.3079e-04
6:167080779 G A 0.374745 -1.0153e-06
6:167083643 A G 0.064477 4.2052e-05
6:167084188 G A 0.589393 -1.4491e-05
6:167085008 C A 0.199237 5.8184e-05
6:167086128 C A 0.872948 1.7063e-05
6:167089922 A G 0.063971 -2.2668e-05
6:167094651 T C 0.609789 1.8677e-05
6:167094730 A G 0.196598 9.5939e-06
6:167096301 C A 0.054610 -7.8114e-05
6:167099695 A G 0.044934 2.0324e-05
6:167106094 T C 0.290433 6.7978e-05
6:167107649 T C 0.073685 -2.5596e-05
6:167108650 A G 0.233856 3.1342e-05
6:167110985 C G 0.428731 4.8114e-05
6:167114048 T C 0.026534 1.1442e-05
6:167116686 A G 0.067921 -2.5616e-05
6:167123494 T C 0.034593 1.1704e-04
6:167124084 A G 1.355131 1.3759e-05
6:167126510 T G 0.033003 -6.5468e-05
6:167132136 A G 0.394054 1.4947e-05
6:167132189 T C 1.744095 7.3607e-05
6:167133412 T G 0.070559 3.1504e-05
6:167137066 A G 0.068641 -3.8494e-05
6:167141881 T G 0.023493 -3.3146e-05
6:167147083 T G 0.321482 -2.6366e-05
6:167150023 C T 0.395777 1.2702e-05
6:167152089 G C 0.170970 2.3243e-05
6:167156565 C T 0.572336 7.9453e-06
6:167157562 G C 0.330366 -1.0431e-05
6:167159163 A G 0.176949 8.1299e-05
6:167160504 G A 1.258709 3.2431e-06
6:167161726 C T 0.496636 -9.8496e-05
6:167161943 T C 1.131690 -3.6037e-05
6:167164217 A C 0.108385 4.7753e-05
6:167167262 G T 0.136302 -3.2501e-05
6:167168742 A G 0.164066 3.2364e-05
6:167168829 C G 0.188715 6.9075e-05
6:167169098 A G 0.669339 -3.1397e-05
6:167171618 C T 0.025969 6.5052e-05
6:167171838 A G 1.251039 -2.1030e-05
6:167177037 C T 0.399318 -2.8233e-05
6:167177328 G C 0.614681 -7.4456e-05
6:167177422 A G 0.450790 -2.2191e-05
6:167178106 C T 0.026625 6.2617e-06
6:167180528 A G 0.568902 2.3849e-05
6:167180901 C T 0.561074 2.8668e-05
6:167182277 A G 0.818179 -3.2711e-05
6:167184962 C G 0.104516 6.0458e-05
6:167185674 G A 1.316931 -2.5218e-06
6:167186112 A G 0.488833 3.9744e-05
6:167186154 T C 0.024684 -3.4735e-05
6:167188350 C T 0.655386 2.5813e-06
6:167188353 T G 0.049848 -6.2813e-05
6:167188754 A G 0.240926 1.6110e-05
6:167189623 T C 0.026761 -1.1459e-05
6:167189689 C T 0.688667 1.1391e-05
6:167190641 A G 0.050796 -2.7659e-05
6:167195096 T C 0.318012 6.8567e-06
6:167198987 C T 0.145854 9.8819e-06
6:167209334 T G 0.627923 -1.3219e-05
6:167212209 A G 0.042545 -2.5543e-05
6:167214305 T C 1.305325 1.2821e-05
6:167218661 A G 1.269148 -1.0596e-05
6:167219643 G A 0.056950 -9.3834e-06
6:167223099 G T 1.619809 7.8983e-06
6:167224546 C A 0.259310 2.0354e-05
6:167230290 T C 0.045142 1.4322e-06
6:167232298 G A 1.482877 2.6237e-06
6:167235151 C G 0.076431 -2.4896e-05
6:167244438 A G 0.020523 4.7771e-05
6:167255433 C A 1.333060 -5.9730e-05
6:167262862 C T 0.079342 9.2003e-07
6:167264780 T C 0.052127 1.3021e-05
6:167265022 G A 0.033538 1.3096e-04
6:167266110 T C 0.065408 2.7604e-05
6:167266129 C T 0.047433 -2.2719e-04
6:167266368 T C 0.363537 3.7467e-05
6:167267792 T C 1.506724 1.6360e-05
6:167268126 A G 1.854447 1.3443e-05
6:167271632 G C 0.352894 -1.1847e-05
6:167271716 C T 1.516808 2.9908e-05
6:167273090 G A 1.865366 5.1250e-05
6:167275895 C T 1.274763 2.3906e-05
6:167278444 G A 1.568412 -1.2292e-05
6:167281885 T C 0.419913 5.0183e-07
6:167282084 A G 0.108239 -5.6848e-05
6:167289844 A G 1.410360 3.6510e-05
6:167290036 C G 0.050283 -6.5896e-05
6:167297116 C T 1.968042 -1.0745e-05
6:167310401 A G 0.039095 4.7250e-05
6:167312875 C G 0.049582 -1.4004e-04
6:167315676 T C 0.037381 -1.2490e-04
6:167318304 G A 0.041964 -5.9104e-05
6:167322663 T C 1.709577 4.5061e-05
6:167324170 C T 0.034022 3.5626e-05
6:167326008 C T 1.378150 5.7056e-05
6:167326973 A G 0.167679 -9.4991e-06
6:167334847 T G 1.697324 5.9250e-06
6:167338617 T C 0.102462 6.2368e-06
6:167339130 C T 0.144371 1.5220e-05
6:167342535 G A 0.153693 -4.7739e-05
6:167343141 A G 0.143923 1.8399e-05
6:167344583 G A 0.361389 1.6642e-05
6:167346133 C G 0.590071 -1.0404e-04
6:167347081 T C 0.035905 -7.1718e-05
6:167347336 T C 0.025366 7.5688e-06
6:167350186 T C 0.112965 -7.5424e-06
6:167350963 G A 0.198468 6.7451e-05
6:167352075 C G 0.114367 -1.4928e-05
6:167352104 A C 0.161862 8.1832e-05
6:167359606 G C 0.050163 3.4424e-05
6:167360024 T C 0.050329 -8.7114e-05
6:167360104 A G 0.381158 2.2249e-05
6:167360389 C T 0.836810 -4.1711e-05
6:167361285 A G 0.109554 -7.2130e-05
6:167361307 G A 1.870482 -1.0013e-04
6:167362350 A T 0.048748 2.1964e-05
6:167364112 T C 0.260978 9.9788e-06
6:167367721 A C 0.243649 1.0760e-04
6:167373708 T C 0.426385 -2.1888e-05
6:167390355 T C 0.045392 -8.2947e-05
6:167399610 T C 0.023009 6.2285e-05
6:167400345 C T 0.668132 -2.0597e-04
6:167406633 C G 1.056973 2.3122e-05
6:167409842 T C 0.138675 7.3073e-05
6:167414693 T C 0.059219 -1.0713e-05
6:167432388 C T 0.110534 -3.8438e-05
6:167436875 T C 0.259624 -2.7363e-05
6:167437988 T C 0.940155 5.1717e-05
6:167438364 C T 0.028063 5.8725e-05
6:167443918 C T 0.078924 -1.0799e-04
6:167453801 T C 0.022055 -7.4507e-06
6:167455629 A G 0.494773 -2.4617e-05
6:167462643 A G 0.025979 8.1842e-05
6:167468659 G A 0.818997 2.5827e-05
6:167474118 G A 0.070822 9.9268e-05
6:167486578 G A 0.823895 2.3197e-05
6:167490668 A G 0.085360 -3.9670e-06
6:167501529 G C 0.057969 -8.6014e-05
6:167503152 A G 0.031610 -1.6426e-04
6:167504507 A G 0.028047 5.2144e-05
6:167515785 G A 0.049481 -9.3297e-05
6:167516319 T C 1.049686 2.2159e-05
6:167520122 T C 0.094500 2.0302e-05
6:167523521 G A 0.042503 7.2853e-05
6:167523778 T C 0.045762 6.3421e-05
6:167525910 T C 0.026015 5.1320e-05
6:167532034 G C 0.094633 -7.6427e-05
6:167532793 G A 1.128415 1.4914e-05
6:167534290 A G 0.867177 -1.3069e-05
6:167538248 A C 0.102361 6.9748e-05
6:167544829 A G 1.407098 1.5978e-05
6:167544907 C T 0.181720 9.7317e-05
6:167545013 A G 0.113556 2.7639e-05
6:167547647 T G 0.056155 -1.1861e-04
6:167548281 G A 1.150184 2.1066e-05
6:167548607 A C 0.633496 -3.2680e-05
6:167549550 A G 0.020169 6.6318e-05
6:167550195 G A 0.022990 -6.1564e-05
6:167550824 T C 0.020598 -3.6807e-06
6:167551346 A G 0.024087 -1.6213e-04
6:167551673 C T 0.038579 3.3301e-05
6:167556569 T C 1.305474 -7.3493e-06
6:167557199 A G 0.392593 5.7235e-07
6:167557838 T C 0.037271 1.5226e-05
6:167558739 A G 1.209841 2.4583e-05
6:167567179 A G 0.021441 6.3859e-05
6:167570528 T C 0.047420 -5.8402e-05
6:167572542 G A 0.820529 -2.6866e-06
6:167584847 A G 0.064685 9.2820e-06
6:167597426 T C 0.683033 6.3827e-05
6:167597958 T C 0.128847 1.3591e-04
6:167598634 A C 0.047859 -9.9849e-05
6:167601309 C T 0.449199 -3.0111e-05
6:167615057 G A 0.840218 1.0966e-05
6:167616008 G A 0.027070 -7.4397e-06
6:167618533 T G 0.530564 -3.1850e-06
6:167620731 G T 1.008595 -1.7204e-05
6:167622828 G A 0.540427 -7.6155e-07
6:167623345 T C 0.423292 -4.6304e-05
6:167624558 T C 0.071828 -5.1203e-05
6:167627796 G T 1.548905 -5.7152e-06
6:167628183 T C 0.485065 -2.6838e-05
6:167632288 C T 1.553440 -1.8210e-06
6:167633465 C T 1.096983 1.8356e-05
6:167637311 T C 0.023142 -3.1393e-05
6:167637751 G C 0.220575 -9.6539e-06
6:167640811 T G 0.062513 1.6711e-05
6:167641757 A G 0.048407 -5.2449e-05
6:167643386 T C 0.029036 1.3237e-05
6:167644041 A C 0.040007 -1.3561e-04
6:167646273 A G 0.448644 -6.3557e-05
6:167649210 T C 0.190574 6.6578e-05
6:167653741 T C 0.677197 4.1225e-05
6:167660024 A C 0.666025 -2.8233e-05
6:167660997 G A 0.081287 -7.7270e-05
6:167661139 C T 0.276188 -2.0347e-04
6:167680770 C A 0.056012 6.8287e-05
6:167687621 T G 0.046648 2.3234e-05
6:167687856 T C 0.624616 -1.0950e-05
6:167690300 A G 1.345848 -3.8148e-05
6:167699704 T C 0.687983 -1.9897e-05
6:167700884 T C 0.143177 -1.0730e-04
6:167704768 T C 0.023282 6.2667e-05
6:167706949 C T 0.727318 -1.0611e-05
6:167709501 A G 0.178786 -2.3960e-05
6:167709702 A G 0.176384 -3.1504e-05
6:167710547 T G 0.410325 -1.3597e-06
6:167710745 T G 0.119525 -5.7284e-07
6:167711559 C G 0.029361 -2.1107e-05
6:167713139 C A 0.077359 -1.9030e-05
6:167713792 C T 0.605641 3.9097e-05
6:167714065 C T 0.228293 -6.2657e-05
6:167714737 A C 0.398257 -3.9278e-06
6:167714832 C G 0.558597 -1.1212e-06
6:167716043 T C 0.778237 -7.3536e-05
6:167717123 T C 0.057684 -3.0910e-05
6:167717268 C T 0.493101 2.1738e-05
6:167717316 A G 0.030017 -1.6409e-05
6:167719436 A G 0.481407 2.9614e-05
6:167721545 A G 0.166994 -5.1864e-05
6:167726932 T C 0.694318 8.0030e-07
6:167727036 T C 0.044827 -8.6502e-06
6:167728774 C T 1.258774 1.0650e-07
6:167730116 T G 0.395553 2.9230e-05
6:167730166 T C 0.027709 9.7805e-05
6:167730734 C T 0.111479 -2.4181e-05
6:167735954 G A 0.604589 -5.7288e-06
6:167739653 C T 1.264883 -5.9585e-06
6:167742562 C T 0.172087 -6.9977e-05
6:167742736 A G 0.087561 1.7690e-05
6:167754661 G A 1.553930 4.6046e-05
6:167754710 C A 0.211561 6.3243e-05
6:167754975 T G 0.048196 1.4915e-05
6:167761543 T C 0.117074 5.7103e-05
6:167761770 C A 0.938120 -1.2599e-05
6:167761959 G C 0.054204 -1.3380e-05
6:167761976 G A 0.079372 -1.6486e-05
6:167764109 C A 1.904981 -5.0024e-05
6:167765251 T C 0.686292 -4.9438e-07
6:167767876 C T 1.444749 -1.4411e-05
6:167772869 A G 0.140460 3.7269e-05
6:167776875 A G 0.118379 2.4433e-05
6:167778498 G T 0.587689 5.6232e-05
6:167784124 A G 0.111469 -1.9990e-04
6:167786021 T C 0.049628 9.1370e-05
6:167795824 C G 0.379880 3.1976e-05
6:167797270 C T 0.404184 1.9743e-05
6:167805497 G A 0.049605 7.3589e-05
6:167806971 G T 1.130801 2.7865e-05
6:167807141 T C 1.549947 7.0288e-05
6:167808390 T C 0.048991 9.0407e-05
6:167808651 T C 0.028141 6.3210e-05
6:167809953 A G 0.305974 -6.3224e-05
6:167810523 T G 0.133923 -3.3336e-05
6:167810623 C T 0.352025 8.9166e-06
6:167811127 A G 0.421273 -4.5601e-06
6:167814784 G A 0.172726 3.1935e-05
6:167818440 A G 1.104695 1.3780e-05
6:167819836 A G 0.503189 8.7025e-06
6:167823767 T C 0.049219 -3.7136e-05
6:167824507 T C 0.030020 -4.8216e-05
6:167825757 G T 0.025674 5.8407e-05
6:167830429 C T 0.283377 2.2806e-05
6:167830772 C T 0.101771 1.1580e-04
6:167830835 C T 0.228952 -5.8964e-06
6:167839318 A G 0.536101 8.0087e-06
6:167840400 T C 0.233022 1.2197e-06
6:167841253 A G 1.203859 8.1902e-06
6:167841339 A G 0.434730 -3.6046e-06
6:167842871 T C 0.278813 1.1998e-05
6:168046537 T C 0.410247 5.0874e-05
6:168048415 G A 0.192213 3.3385e-05
6:168053799 A G 0.271952 7.6791e-05
6:168061452 C T 0.919648 4.7908e-06
6:168061739 G A 0.570120 4.1697e-05
6:168062909 A G 0.348672 -3.9006e-05
6:168065575 C T 0.382158 2.8675e-05
6:168066242 T C 0.776686 1.6297e-05
6:168070293 A G 0.039313 2.3288e-05
6:168070390 C T 0.043169 3.1776e-06
6:168071781 T C 0.114221 -2.8702e-05
6:168074629 C T 0.604161 7.4901e-05
6:168075514 G C 0.173583 1.5813e-04
6:168076507 G T 0.656466 -6.0999e-06
6:168080507 C T 0.631107 -5.8221e-05
6:168085787 G A 0.080319 -6.6998e-05
6:168096580 T C 0.196572 -3.2160e-06
6:168097445 A G 0.384829 2.2330e-03
6:168101041 C T 0.213074 1.9096e-05
6:168103897 T G 0.027634 -1.7045e-05
6:168106116 C G 0.188633 1.5283e-04
6:168106199 A G 0.188390 2.9918e-05
6:168111140 C T 1.603557 -1.0126e-06
6:168112665 A G 0.035139 8.9484e-06
6:168113755 C T 0.750428 2.4033e-05
6:168113757 G T 1.441205 5.0746e-05
6:168117085 G A 0.207118 4.3939e-04
6:168119048 T C 0.516720 -5.6376e-05
6:168127007 G T 1.489907 -9.7909e-06
6:168134516 C T 0.206680 -2.6355e-05
6:168138241 C A 0.313647 -8.8620e-05
6:168145819 C T 1.498307 -9.1657e-06
6:168157947 T G 0.086759 2.0263e-04
6:168158468 A C 0.508632 -4.7933e-05
6:168158974 T C 0.233951 -5.9673e-06
6:168161014 G A 1.573651 -1.0299e-04
6:168167050 C T 0.967955 -2.0316e-04
6:168171838 T C 1.342329 -2.5754e-05
6:168171998 C T 1.662935 -7.7615e-07
6:168173199 A G 0.398302 -1.0989e-04
6:168175492 T C 1.837066 -1.7622e-05
6:168176639 G A 0.260254 4.7360e-05
6:168182043 G A 0.478482 -2.7187e-05
6:168184358 A G 0.392058 -7.0113e-05
6:168194450 T C 0.630163 -6.6454e-06
6:168198176 C T 0.630887 2.3592e-05
6:168207973 A G 1.463880 -5.2516e-06
6:168213972 A G 1.523050 2.3162e-05
6:168219098 T C 1.736335 1.7448e-06
6:168243359 G A 0.041098 -2.0872e-05
6:168294970 T C 1.268398 1.1459e-06
6:168296045 T C 0.094000 -3.1795e-06
6:168297647 G A 0.058975 -2.1551e-06
6:168299826 C T 0.695117 -4.3075e-05
6:168301047 T C 0.041260 -3.0283e-05
6:168302899 G A 0.045356 4.2311e-06
6:168305276 G A 0.081352 5.8647e-06
6:168309470 A G 0.175108 3.5168e-05
6:168312573 A G 0.051952 1.8581e-04
6:168313899 T C 0.042224 7.5821e-05
6:168316118 G T 0.860374 3.7201e-05
6:168322536 G A 0.085162 -6.5751e-05
6:168329060 A G 0.143131 2.4854e-04
6:168354052 A G 0.064717 8.8095e-05
6:168363302 A G 0.033198 -2.2569e-06
6:168375191 T C 0.712709 -1.6427e-05
6:168380416 T C 0.065275 8.6882e-05
6:168382328 A G 0.046067 1.3575e-04
6:168383708 C T 0.538938 3.2550e-05
6:168387463 T C 0.030835 -3.6218e-05
6:168389145 C T 0.270832 -1.0086e-05
6:168389417 G A 0.317525 -1.1527e-04
6:168391197 A G 0.238290 5.7968e-05
6:168391579 G T 0.274704 -7.7245e-06
6:168393886 T C 1.783680 6.6442e-05
6:168401818 T C 0.211107 5.2630e-05
6:168402104 A G 0.033788 -5.5546e-06
6:168403537 A G 0.241565 -1.0925e-05
6:168411160 T C 0.037764 6.8880e-05
6:168415799 A G 0.063792 -1.1235e-05
6:168419948 G A 0.119655 -1.0681e-05
6:168420505 G C 0.196037 4.1792e-05
6:168423484 C T 0.059404 -1.6027e-05
6:168428356 T C 0.104117 4.8355e-05
6:168429787 T C 0.023029 -1.4931e-05
6:168430602 C A 0.474516 3.4021e-06
6:168431078 T C 0.072805 1.4602e-04
6:168432093 G T 0.352554 -2.1737e-05
6:168432202 C A 0.025645 -4.6195e-05
6:168433040 A G 1.685250 -1.9462e-06
6:168436663 T C 0.111810 -1.6177e-05
6:168436721 G A 0.092134 3.9877e-05
6:168445769 T C 0.025534 -5.1965e-05
6:168448460 C T 0.033921 1.7123e-04
6:168448518 T C 0.212415 -5.5903e-05
6:168448713 A G 0.061819 -4.0605e-05
6:168448907 T C 0.171742 9.9698e-06
6:168450101 C T 0.094792 3.7372e-05
6:168451728 T C 0.042331 -2.6887e-05
6:168451970 T C 0.482653 1.2973e-04
6:168452993 C T 0.620189 1.2819e-05
6:168455986 C T 0.025343 -1.7105e-05
6:168459845 C G 1.822435 4.6403e-05
6:168460184 T C 0.058833 6.5673e-05
6:168462834 A G 0.032662 7.8403e-05
6:168463624 A G 0.153212 -3.1916e-06
6:168464402 T C 0.020377 2.1806e-05
6:168464786 C A 0.058891 -1.2754e-04
6:168467448 T C 0.025148 1.5506e-05
6:168471405 C T 0.079037 7.3508e-05
6:168471551 A G 0.075285 9.6050e-05
6:168472112 A G 0.030010 -3.6383e-05
6:168472412 T C 0.162219 5.3734e-06
6:168473480 C T 1.811409 6.8881e-05
6:168479604 A G 1.794476 3.1755e-05
6:168481107 T C 0.217891 2.0356e-05
6:168482002 A G 0.098502 -6.1771e-05
6:168487113 T C 0.062318 -4.0002e-05
6:168495984 T C 0.139882 -8.5692e-06
6:168500449 G A 0.041153 5.1609e-05
6:168501423 A G 0.225434 -4.3075e-06
6:168501951 C G 0.280644 2.0042e-05
6:168503882 T G 0.284354 -2.9874e-05
6:168507475 T C 0.046327 -1.0584e-05
6:168511016 T C 0.043457 -5.1941e-05
6:168513592 C A 0.034434 -1.2395e-04
6:168519224 T C 0.570347 2.4093e-05
6:168519766 A G 0.196680 -9.9778e-06
6:168523284 T C 0.050189 -2.0212e-04
6:168527603 A G 0.412860 -1.9469e-05
6:168527648 A G 0.043230 1.1889e-05
6:168532262 T G 0.070589 -5.2754e-05
6:168533403 A G 0.039329 -8.7369e-05
6:168534170 A G 0.135004 6.8910e-05
6:168539992 G T 1.920193 2.1490e-04
6:168540501 G T 1.714474 7.8645e-05
6:168540565 A C 0.188422 3.7252e-05
6:168547272 T C 0.417079 1.1557e-04
6:168548496 G A 1.897041 2.0811e-04
6:168549899 C T 0.560801 -1.3233e-04
6:168550184 C T 0.202847 -5.6026e-06
6:168550339 T C 0.290573 2.1210e-04
6:168550581 A G 0.020030 4.1518e-05
6:168550821 G T 1.019869 3.1597e-04
6:168551056 A C 0.050897 1.1502e-05
6:168551235 A G 0.315841 2.9173e-06
6:168552585 G A 0.029770 4.2211e-05
6:168557804 G A 0.158656 -1.5172e-05
6:168561246 T C 0.033512 4.4215e-05
6:168570910 A G 0.043003 9.3802e-05
6:168571322 T C 0.041685 9.7519e-05
6:168573074 T G 0.133478 6.5048e-05
6:168576576 G A 1.725062 2.5194e-05
6:168577928 G T 0.722229 -2.9219e-05
6:168578295 A G 0.121982 7.9540e-05
6:168578507 T C 0.079693 -2.3151e-05
6:168580694 C A 0.269203 -3.5053e-06
6:168581244 T C 0.139048 -1.7232e-04
6:168581432 A G 0.036859 -1.2744e-05
6:168581675 T C 0.218910 -4.0928e-05
6:168583728 A G 0.358224 -1.7401e-04
6:168589564 C T 0.434486 -8.0976e-05
6:168596351 A C 0.022123 -1.4906e-04
6:168597197 G A 0.107162 -1.7401e-05
6:168597599 T C 0.085782 1.5718e-05
6:168598280 A G 0.084386 -2.0967e-05
6:168600031 G A 1.949113 7.1766e-06
6:168600137 G A 0.894990 -6.6057e-05
6:168607208 A C 0.192525 2.2833e-06
6:168608784 A G 0.617190 -5.7254e-05
6:168613466 T C 0.029942 -1.0958e-04
6:168616134 C A 0.028644 -1.4253e-05
6:168616839 C T 0.296496 -7.8431e-06
6:168625719 A G 0.259430 -6.9030e-05
6:168627866 G A 0.077872 -1.2125e-04
6:168629744 T C 0.368468 -2.4592e-05
6:168629778 T C 0.042857 2.8361e-05
6:168631661 A G 0.340408 -6.7549e-05
6:168633971 A C 0.316860 -2.7727e-05
6:168639672 T C 0.051754 -1.4670e-05
6:168643487 G A 0.648255 -9.0904e-05
6:168652568 T C 0.040507 -9.9760e-05
6:168652608 G A 0.042565 -2.0598e-05
6:168665134 A G 0.541353 -2.0698e-05
6:168666389 G T 0.031941 -1.2511e-04
6:168670236 T G 0.026544 7.5651e-05
6:168671870 T C 0.081624 -2.6733e-05
6:168673521 C T 0.130213 -4.4644e-05
6:168678375 G A 0.118898 -1.8768e-05
6:168679814 A G 0.029981 -2.7235e-05
6:168681143 G C 0.027868 6.4406e-05
6:168684354 G A 0.847437 -9.5404e-06
6:168690389 T C 0.204210 1.9698e-05
6:168690860 C T 0.974381 -2.2250e-06
6:168690936 C T 1.407540 -1.0851e-05
6:168694594 T C 1.463175 -5.0595e-05
6:168695624 G A 0.242808 -3.3450e-05
6:168697951 A C 1.463383 -2.8711e-05
6:168699141 A C 0.100654 -2.0426e-05
6:168700159 C T 1.402139 7.1832e-06
6:168700846 A G 0.267762 -1.9402e-05
6:168703821 T C 1.150557 2.0141e-05
6:168704502 C T 0.211782 6.6561e-06
6:168705006 C T 0.201467 8.5781e-06
6:168705290 C T 0.043762 3.0084e-05
6:168706244 C G 0.077859 -4.1171e-05
6:168709147 A G 0.172895 -1.3167e-06
6:168709385 C T 0.742433 -4.7997e-05
6:168713650 A G 0.330236 4.7728e-05
6:168714950 A G 0.411961 -3.7055e-06
6:168716203 G A 0.336111 1.3088e-05
6:168716392 C G 0.236073 4.9111e-06
6:168716479 C T 0.234295 3.1465e-05
6:168716554 C T 1.904659 -2.0782e-05
6:168719222 G A 0.732417 2.1331e-05
6:168720652 A G 0.118259 -1.3375e-04
6:168725725 G A 0.041523 -4.8344e-05
6:168743514 G A 0.110713 3.6490e-05
6:168745701 T C 0.026907 6.3792e-06
6:168748543 A G 0.092504 3.5453e-05
6:168750520 T C 0.035905 -8.8178e-07
6:168757008 A G 0.189698 3.8233e-05
6:168760004 G C 0.143005 3.1029e-05
6:168761235 C T 0.073409 -6.1607e-05
6:168763552 T C 0.411694 1.7854e-05
6:168765894 G A 0.555520 -1.9937e-06
6:168775392 T C 0.047534 -1.2175e-05
6:168783451 C T 0.169474 1.5272e-05
6:168786135 C T 1.419926 -1.0740e-06
6:168789886 A G 0.355777 -1.1766e-05
6:168791615 A G 0.027485 -9.4267e-07
6:168794948 T C 0.588955 3.9133e-05
6:168796412 T C 0.156267 -4.1912e-06
6:168799346 A G 0.041043 -7.1051e-05
6:168801465 T C 1.217809 -2.1803e-06
6:168802486 T C 0.038167 3.8028e-05
6:168809233 T C 0.166215 1.4262e-05
6:168815548 G C 0.135922 1.8243e-05
6:168815909 A G 0.029189 -4.1978e-06
6:168816823 A G 0.111294 -8.3069e-06
6:168817464 G A 0.866285 -3.1716e-05
6:168817580 G T 0.261397 2.6877e-05
6:168819708 T C 0.035304 4.8258e-06
6:168828031 T G 0.185212 -8.7441e-06
6:168835089 A G 0.294464 -2.9393e-05
6:168835886 T C 1.303101 2.5269e-06
6:168838800 G A 0.040900 -2.8141e-05
6:168846625 G A 0.022227 -5.0486e-05
6:168847175 C T 0.449176 1.8493e-05
6:168848043 G A 0.023525 -2.8541e-05
6:168860956 T C 0.065454 6.1723e-06
6:168868915 A G 0.038829 3.2933e-05
6:168869765 C T 0.126351 5.7479e-05
6:168873403 C T 0.044675 2.1287e-06
6:168880519 A G 0.025947 -1.6912e-05
6:168887278 C T 0.119324 4.1245e-05
6:168887798 A G 0.103867 -8.2711e-06
6:168888133 T C 0.061760 -4.1941e-05
6:168902912 T C 0.067450 -7.9626e-05
6:168904398 G T 0.922332 -3.8457e-05
6:168907741 A G 0.296990 1.1098e-04
6:168909319 T G 0.090978 7.8574e-06
6:168910301 A G 0.044051 -1.5393e-04
6:168910443 G C 0.806083 -2.6231e-05
6:168911377 G T 1.375618 1.6232e-05
6:168911701 T C 0.031396 -1.3113e-04
6:168917814 G A 0.023379 3.3643e-05
6:168918704 A G 0.685162 2.9483e-05
6:168921465 A G 0.138181 2.9259e-05
6:168924891 A G 0.319229 -2.1983e-05
6:168928519 T C 1.596994 5.0742e-06
6:168930367 T G 0.118762 2.1341e-04
6:168933436 A G 0.084231 -4.6708e-05
6:168941624 A G 0.709895 -3.0923e-05
6:168943376 C A 0.145864 4.9845e-06
6:168944598 C T 0.212733 -5.0245e-05
6:168948055 A G 1.229650 2.8808e-06
6:168952815 C T 0.099946 -4.3694e-05
6:168956250 A C 1.937772 -5.8550e-05
6:168957720 T C 0.099054 4.3467e-06
6:168958080 G A 0.025077 3.7093e-05
6:168960552 A G 0.873977 -1.1207e-04
6:168963593 T C 0.928814 1.6783e-04
6:168969025 G C 0.114228 3.6676e-05
6:168978201 A G 0.846924 -2.3129e-05
6:168981684 G A 0.584605 -1.0155e-05
6:168982364 T C 0.704620 -3.2468e-05
6:168982452 T C 0.516867 -9.8713e-06
6:168982534 T C 0.153544 -8.4797e-05
6:168982681 C T 0.944235 1.5521e-05
6:168985232 T C 0.075925 7.7752e-06
6:168991834 G A 1.533173 -5.3916e-06
6:168992720 C T 0.457145 2.2124e-05
6:168999384 A G 0.029962 -2.6067e-05
6:169004647 C T 0.491060 2.4920e-05
6:169004667 T C 0.030173 5.4771e-05
6:169006986 G A 0.183148 -2.3221e-05
6:169009922 A G 0.346085 -3.1256e-05
6:169011245 G T 0.403499 9.4113e-05
6:169011843 T C 0.049433 -4.7252e-05
6:169018557 G A 0.555945 -7.7025e-05
6:169020077 G A 0.027680 -4.2378e-05
6:169021792 G A 0.521498 5.6638e-05
6:169026904 T C 0.032811 4.5349e-05
6:169027613 A G 0.271692 -6.8029e-05
6:169029233 C A 0.106087 -2.0658e-05
6:169029261 A C 1.836330 2.9983e-05
6:169029968 G T 0.045846 4.2721e-05
6:169035937 T C 0.271173 -1.5800e-05
6:169037529 C T 0.395563 -1.3472e-05
6:169038291 G A 0.402954 4.6734e-06
6:169039055 T C 0.355423 -4.6107e-05
6:169040604 T C 1.319531 -3.9712e-06
6:169041984 A G 0.146409 -4.7320e-05
6:169042054 A G 0.227154 1.0545e-05
6:169052074 T C 0.024827 2.2097e-06
6:169058581 A G 0.278067 -2.2427e-05
6:169059013 A C 1.168364 -2.6296e-06
6:169061201 T C 0.036232 -6.6219e-05
6:169062739 G T 0.042510 4.0424e-05
6:169063192 T C 0.033727 -5.2110e-05
6:169070512 C T 0.187776 -3.7155e-05
6:169076718 A G 0.023074 -3.5109e-05
6:169078593 T G 0.088077 1.1569e-05
6:169083485 A G 0.025310 -8.0481e-05
6:169086528 G A 0.189987 -1.3872e-04
6:169087076 A G 0.101706 2.0083e-05
6:169091341 C T 0.997835 -8.4669e-05
6:169092400 A G 0.046138 -2.5452e-05
6:169094156 T C 0.116036 -2.4438e-05
6:169101930 G A 0.027693 -1.9369e-05
6:169106790 T C 0.071325 -2.7979e-05
6:169107058 G A 0.294763 5.0195e-05
6:169109019 T C 0.175790 4.6688e-06
6:169123297 C T 0.176478 7.5374e-06
6:169127998 A G 0.168604 -1.5152e-04
6:169134437 T C 0.039874 2.6925e-05
6:169139275 T C 0.045113 6.5767e-05
6:169152221 A G 0.246904 -7.2167e-05
6:169153523 A C 1.815774 3.8222e-05
6:169162683 G A 0.072117 7.6798e-06
6:169166356 C T 0.937185 4.3979e-05
6:169175473 T C 0.158974 -3.0806e-05
6:169177679 T G 1.791957 4.5034e-05
6:169180441 C T 0.197760 1.2897e-05
6:169186286 A C 0.125698 1.4999e-05
6:169193833 A G 0.738834 -2.7306e-05
6:169194160 G C 0.088181 -6.0759e-06
6:169199079 T G 0.086480 -5.9671e-05
6:169216360 A C 0.618975 9.6137e-06
6:169216674 G T 0.045015 3.1190e-06
6:169220512 T C 1.128993 -2.7340e-05
6:169224516 T C 0.168422 -5.5056e-05
6:169225052 G A 0.132096 1.4226e-05
6:169225162 G A 0.073636 2.6689e-05
6:169227794 G A 0.027683 4.9883e-05
6:169230840 C G 0.061708 -1.3894e-05
6:169235480 G A 0.021526 -4.6610e-07
6:169236144 C T 1.963245 -2.6800e-05
6:169237435 A G 0.511479 3.2876e-05
6:169237759 A G 0.209198 -7.5003e-05
6:169239241 A G 0.032068 4.2694e-05
6:169239298 C T 0.090582 1.5681e-05
6:169239579 A G 0.022633 -5.5402e-06
6:169241350 C A 0.107665 4.9613e-05
6:169244426 G C 0.954355 1.7442e-05
6:169244748 C A 0.111592 8.1645e-05
6:169245618 T C 0.060760 -3.5759e-05
6:169248687 T C 0.044184 3.1893e-05
6:169254572 T C 0.691449 -3.2831e-05
6:169255377 A G 0.113592 -1.5401e-05
6:169257661 G A 0.027011 -2.2497e-05
6:169259946 C T 0.056074 1.0942e-04
6:169260660 A G 0.287139 -3.5225e-05
6:169261297 G A 0.057434 -4.4275e-05
6:169265892 T C 0.112699 1.0940e-04
6:169266042 G A 0.231581 2.8148e-05
6:169267589 C T 0.028582 -2.0888e-05
6:169270539 T C 0.064831 1.9284e-05
6:169271161 T C 1.535309 4.2660e-05
6:169283119 A G 0.138246 -1.0242e-05
6:169284674 C A 1.071118 8.1393e-05
6:169288010 A G 0.108002 1.2973e-04
6:169290038 G C 0.020971 -1.2134e-05
6:169294235 G C 0.060851 -9.6375e-05
6:169303520 G A 0.752382 7.4310e-05
6:169306641 G A 1.461075 5.2013e-05
6:169312758 A G 0.055288 4.9797e-05
6:169312897 G C 0.081348 -5.0767e-05
6:169314777 G A 1.786705 1.8527e-05
6:169323022 A G 0.104572 5.5929e-05
6:169324706 A G 0.288515 -8.5030e-05
6:169324907 A G 0.118298 9.1948e-05
6:169327120 T C 0.387861 -3.2206e-05
6:169327448 T C 0.098473 -2.4844e-05
6:169327660 G T 0.558243 1.2084e-04
6:169327747 A G 0.438783 4.7417e-05
6:169329604 A G 0.082945 -3.9518e-05
6:169331211 A G 1.855619 -8.1806e-05
6:169335617 G T 0.439494 -1.7243e-05
6:169343533 T G 1.906782 -3.2482e-05
6:169348410 A C 0.031581 7.8232e-06
6:169352494 A G 1.204018 -1.0916e-06
6:169357730 G A 0.086123 -4.1526e-05
6:169357756 G A 0.099606 -2.9336e-05
6:169358695 A G 0.203525 8.9060e-06
6:169363658 A G 0.820929 -3.2172e-05
6:169364242 C T 0.058359 -6.3691e-06
6:169366086 G T 0.027933 -1.1501e-04
6:169367520 T C 0.121456 -4.3084e-05
6:169369886 A G 0.164316 -1.0472e-05
6:169371101 C T 0.032464 8.7263e-05
6:169381094 A G 0.163677 -9.5196e-06
6:169381577 G T 1.857304 3.4500e-06
6:169389818 C T 0.849439 -1.6706e-06
6:169392101 T G 0.111631 -7.5872e-07
6:169397663 A G 0.021409 -2.5212e-06
6:169397801 A G 0.251202 5.0495e-06
6:169399880 C T 1.505857 -1.7759e-05
6:169402873 T C 0.050871 1.0943e-04
6:169409183 C T 1.002814 -9.7209e-06
6:169415998 C T 0.061027 1.8861e-05
6:169420733 C T 0.565193 2.9705e-06
6:169421766 G C 0.107256 -2.4484e-05
6:169423579 G A 0.166488 2.1536e-05
6:169427592 T C 0.032483 -6.4077e-05
6:169429368 G A 0.069310 -7.3770e-05
6:169434561 C G 0.163910 2.8406e-04
6:169436455 T C 0.152839 -6.3012e-05
6:169436715 C A 1.781460 3.3851e-06
6:169437688 C T 0.630176 -2.3519e-05
6:169440779 G A 0.358789 4.0347e-05
6:169440892 T C 0.045564 1.2274e-04
6:169442979 A G 0.037115 -3.2422e-06
6:169449239 T C 0.121080 1.3782e-04
6:169459130 G A 0.155446 -2.3795e-05
6:169462997 A G 1.474195 2.6324e-05
6:169463997 A C 0.156559 3.5061e-04
6:169464594 C T 0.128334 -6.8746e-05
6:169465075 G A 0.738269 3.1471e-05
6:169467285 A G 0.206891 -2.2147e-05
6:169467873 G C 0.022675 -2.3237e-05
6:169467875 A G 0.053753 1.0388e-04
6:169468530 G A 0.077573 -5.6408e-05
6:169468973 T G 0.101306 7.0980e-06
6:169469274 A G 0.043444 -1.9204e-05
6:169469701 G A 0.405803 -2.5772e-05
6:169471039 T C 0.344624 -4.1884e-05
6:169473168 T C 0.238560 -2.9525e-05
6:169483769 A C 1.854275 -2.3708e-05
6:169493746 C T 0.327912 -7.7631e-06
6:169495334 C T 0.120414 3.3625e-05
6:169498637 C T 0.043474 -4.4786e-05
6:169500186 G A 0.331628 4.2311e-05
6:169506859 C T 0.034632 -1.1749e-04
6:169509545 T C 1.852227 -3.5097e-05
6:169511324 T C 0.335799 -1.7482e-05
6:169513040 G A 1.445382 -8.2827e-05
6:169517971 A G 0.073137 -4.5143e-05
6:169518480 G A 0.038758 -3.0823e-05
6:169518640 T G 0.123748 2.9373e-06
6:169545402 T C 0.032006 -1.2293e-05
6:169554012 A G 0.370951 -2.8102e-05
6:169554621 A C 0.298918 5.1276e-05
6:169555271 A G 0.044814 2.1950e-05
6:169556123 A G 0.048530 8.3480e-05
6:169558907 G A 0.029407 -2.1438e-05
6:169558975 A G 0.065405 8.7741e-05
6:169565470 G A 0.322472 -6.2956e-05
6:169566437 C G 0.023911 -4.6070e-05
6:169571368 A C 0.136130 3.1372e-05
6:169571488 A C 1.632730 -3.2316e-05
6:169572487 G A 0.057869 -3.8009e-05
6:169573251 C A 0.202136 -3.7686e-05
6:169588074 G A 0.320167 -1.5173e-05
6:169589415 T C 0.081309 -6.3245e-05
6:169590492 A G 0.041503 1.7516e-04
6:169592892 C A 0.100187 2.2403e-06
6:169594139 A G 0.221886 3.3511e-05
6:169594553 C T 0.189594 -1.1291e-04
6:169598871 G A 0.365858 2.2317e-05
6:169601044 T C 0.195631 -6.7105e-05
6:169601313 A C 0.339441 3.3992e-05
6:169602184 A G 0.049848 -3.6112e-05
6:169617199 A G 0.250984 1.4909e-05
6:169620760 T C 0.375939 6.5260e-05
6:169621600 A G 0.025099 -2.8002e-05
6:169625064 A G 0.089748 1.7748e-05
6:169626065 C T 0.404839 2.1106e-05
6:169627731 C T 0.780873 4.0824e-06
6:169632219 A G 0.316558 7.4053e-05
6:169632370 T C 0.074922 -1.2461e-04
6:169632378 T C 0.391016 8.8580e-07
6:169638212 T C 0.946257 2.9468e-05
6:169640257 G A 0.071231 7.8239e-05
6:169642521 C T 0.035405 7.1822e-05
6:169643685 T C 0.652412 3.3401e-05
6:169644529 C T 0.021117 -5.2745e-05
6:169645128 C T 0.282189 4.0364e-05
6:169646751 G T 0.521612 -3.9935e-05
6:169646975 A G 0.028916 -9.3068e-05
6:169647213 G T 0.297145 2.6490e-05
6:169647401 A G 0.327130 2.6361e-05
6:169651141 G A 0.036080 4.8103e-05
6:169653881 A G 0.059767 -5.1293e-05
6:169656079 C G 0.856943 4.2948e-05
6:169656531 G A 1.685016 4.0747e-05
6:169658775 A G 0.196462 7.0944e-06
6:169661340 G A 0.110508 -1.2201e-05
6:169662438 T C 0.048959 -4.1356e-06
6:169663604 T C 0.057034 -6.1836e-05
6:169663740 C G 0.423905 -1.5030e-05
6:169664342 G A 0.335095 1.3752e-05
6:169666147 A G 0.099567 5.2756e-06
6:169668998 A G 0.596858 2.9573e-05
6:169669492 T G 0.085717 -1.0879e-04
6:169669853 T C 0.081326 1.2128e-04
6:169672120 C T 0.142391 1.1093e-04
6:169679783 T G 0.084490 -7.4308e-05
6:169680742 A G 0.201100 -2.3545e-05
6:169686734 G A 0.059290 6.2822e-05
6:169689462 G A 0.071575 3.5093e-05
6:169692364 A G 0.043775 -3.1926e-05
6:169696264 G A 1.046067 -6.1798e-06
6:169700931 A G 0.414544 2.3752e-05
6:169713132 G A 0.976657 -1.6690e-06
6:169717017 T C 0.058125 -1.1677e-04
6:169718055 G A 1.204064 -9.5762e-06
6:169718065 T C 0.105555 1.8029e-05
6:169718632 C T 0.064886 -9.8734e-06
6:169720461 G A 0.297960 -5.3201e-05
6:169720478 C T 1.396576 -9.6483e-06
6:169722929 T C 0.077528 9.4283e-06
6:169726479 C T 0.726068 3.0791e-05
6:169729272 G A 0.031351 -2.8245e-05
6:169730206 A G 0.335968 7.7599e-06
6:169731852 T C 0.097934 2.4263e-05
6:169733121 G A 1.696275 1.2789e-05
6:169734833 G A 0.132115 1.6395e-05
6:169739733 C A 0.243081 -1.6041e-05
6:169746118 A C 0.092829 7.8061e-06
6:169764632 T C 0.108301 6.0599e-06
6:169768262 G A 1.647008 -1.3608e-05
6:169778668 A G 1.653136 1.2759e-05
6:169780271 T G 0.021341 6.3968e-05
6:169781032 T C 0.036784 -5.2298e-05
6:169786862 G A 0.116266 8.1905e-06
6:169793770 A G 0.028258 -1.5489e-06
6:169794858 G A 0.095548 1.3549e-05
6:169807469 T C 0.031812 8.4001e-05
6:169811294 T C 1.683757 6.6190e-05
6:169811684 T C 0.040036 3.4463e-05
6:169812721 G A 0.068041 -3.0182e-06
6:169844326 C T 0.820224 1.0137e-05
6:169845136 T C 0.047803 -1.3743e-04
6:169851911 C T 0.089365 -5.7482e-05
6:169854176 C T 1.083896 -2.3847e-05
6:169866081 T C 0.082884 -2.3505e-05
6:169899591 A G 0.075065 1.5430e-05
6:169915287 T C 0.045333 1.0396e-05
6:169915292 T C 0.057437 2.6938e-05
6:169921692 A G 1.954462 -4.5151e-05
6:169926211 A G 1.240741 -3.6060e-05
6:169930529 T C 1.876882 6.0436e-05
6:169957194 C T 0.069063 1.5949e-05
6:169958982 A G 0.137957 4.6068e-05
6:169961603 G A 0.290229 -8.7448e-05
6:169963939 A G 0.451315 4.1020e-05
6:169965245 G A 1.442451 -7.0094e-05
6:169975559 A G 0.182804 1.6308e-05
6:169975929 T C 1.397877 -1.1363e-04
6:169976222 C T 0.046440 1.9060e-05
6:169981656 C T 1.892387 -4.9279e-05
6:169992310 G A 1.395634 -1.2232e-04
6:170001908 G A 0.032058 -1.1141e-04
6:170004488 A G 0.148139 -1.7243e-05
6:170012962 G A 0.089511 2.7642e-06
6:170019146 A C 0.033000 3.9785e-05
6:170033086 A G 0.088395 -2.5461e-05
6:170033533 A G 1.703702 -2.7165e-05
6:170034042 G A 0.055110 2.3397e-05
6:170051595 C T 0.138977 1.6084e-05
6:170052748 A G 0.115724 6.7958e-05
6:170058374 T C 0.137990 -1.0827e-06
6:170060169 C T 0.372690 7.0695e-06
6:170060387 A G 0.116548 -1.4876e-05
6:170063164 T C 0.021763 -3.3630e-05
6:170064196 G T 0.024798 -2.8367e-05
6:170065967 A G 0.081634 -2.9154e-05
6:170067790 A G 0.092351 -1.7740e-05
6:170068086 T C 0.159714 -1.3296e-05
6:170070723 G A 0.499732 1.7187e-05
6:170089170 T C 0.494182 -1.2778e-04
6:170094905 C T 0.550541 2.4058e-05
6:170095026 A G 0.084422 1.0928e-04
6:170109700 T G 0.300521 1.0065e-05
6:170121361 T C 0.034061 -1.9511e-05
6:170139223 C T 0.036521 -1.4824e-05
6:170143300 G A 0.057469 -8.8515e-06
6:170144228 A C 0.051241 2.9261e-05
6:170144292 C T 0.028368 -5.0738e-05
6:170150674 C A 0.139564 -6.6110e-05
6:170155477 G A 0.047343 1.6959e-05
6:170157833 A G 0.423843 1.3251e-05
6:170162537 T C 0.171343 -1.4798e-05
6:170165122 C T 0.072319 -9.6579e-05
6:170169819 G A 0.057709 8.4377e-06
6:170176146 A G 0.146779 -8.9340e-07
6:170176648 G A 0.423642 1.8941e-05
6:170183113 A G 0.066077 -1.3862e-04
6:170190200 A G 0.790889 7.4295e-06
6:170194814 C G 0.148023 5.4170e-06
6:170220615 A C 0.098746 -2.3850e-05
6:170227305 G A 0.354962 4.1553e-07
6:170227545 A C 0.084412 -7.1154e-06
6:170230182 G A 0.403431 1.3610e-05
6:170231012 C A 0.072130 -2.5642e-05
6:170232990 G T 0.033535 -2.6624e-04
6:170239849 G A 0.174797 -2.2666e-06
6:170242131 T C 0.084964 1.1417e-04
6:170244994 T C 0.158315 7.5687e-06
6:170249806 C T 0.106477 8.5952e-05
6:170254505 A G 0.076334 -4.6755e-05
6:170260570 A G 0.022714 3.3220e-05
6:170261237 T C 0.658995 1.3658e-05
6:170261855 A G 0.126149 -3.5822e-05
6:170266650 T C 0.052542 -2.4696e-05
6:170266688 T C 0.091034 6.9399e-06
6:170269289 T C 0.810029 5.4254e-05
6:170269355 C T 0.351320 5.9988e-05
6:170271275 A G 0.830890 4.0153e-07
6:170277538 A G 0.280053 -6.1935e-05
6:170334064 A G 0.075435 -2.3885e-05
6:170336865 C T 0.447404 2.4431e-04
6:170337340 T C 0.224986 3.5072e-04
6:170340329 A C 0.038949 3.2832e-05
6:170341171 C T 1.494903 3.2664e-05
6:170341906 T C 0.066684 -4.8330e-05
6:170342541 C T 1.758607 7.7962e-05
6:170342631 T C 0.086038 1.1194e-06
6:170348464 G A 0.787108 2.6620e-08
6:170349997 G A 0.038498 -4.3820e-05
6:170353346 A G 0.223720 2.2441e-04
6:170354059 C G 0.036933 7.8776e-05
6:170355645 T C 0.038005 -6.8174e-05
6:170356733 T C 1.030568 6.7052e-05
6:170356736 A G 0.273409 -3.0954e-05
6:170363580 A G 0.324919 3.0836e-05
6:170364792 T G 0.025817 -1.1669e-05
6:170369763 T C 0.163854 -2.1521e-05
6:170374697 A G 0.254344 5.2983e-05
6:170377812 T C 1.725069 -1.8439e-04
6:170379025 C T 1.732277 -1.7790e-04
6:170379822 C A 1.866405 8.1054e-05
6:170383998 G A 0.057245 -6.5358e-05
6:170384298 T G 0.563112 -1.4297e-04
6:170384662 C T 1.740638 -2.2392e-04
6:170395663 T C 0.082147 -1.5724e-05
6:170395841 T C 1.794145 -8.5802e-05
6:170401047 T C 0.145494 4.2902e-05
6:170401630 A G 0.050381 -3.6164e-05
6:170404141 T G 0.092186 -3.8160e-05
6:170406892 C T 0.612827 5.1528e-06
6:170411450 A G 0.063682 8.9561e-05
6:170412069 A G 1.904796 -7.1843e-05
6:170417634 G C 1.244889 3.6654e-05
6:170418724 A G 0.139496 3.4794e-05
6:170419530 C G 0.043649 -1.0894e-05
6:170422962 A G 0.037420 -1.0821e-05
6:170424275 G A 0.039842 -4.9508e-05
6:170427731 A G 1.226719 -5.0826e-05
6:170438227 A G 0.477152 1.5163e-05
6:170439464 T G 0.193879 1.7239e-05
6:170441855 T C 1.226557 -1.9279e-05
6:170446732 A G 0.056028 8.1693e-05
6:170448016 G A 1.815073 8.8581e-05
6:170453426 T C 0.113770 -4.4550e-05
6:170455248 A G 0.195060 1.1683e-04
6:170458953 G A 0.879417 1.1211e-05
6:170462892 T C 0.138616 6.1989e-05
6:170463932 A G 0.236537 -3.6090e-05
6:170468680 T C 0.048969 7.8602e-05
6:170474070 T G 0.796615 6.0770e-06
6:170474630 C T 0.324085 3.0442e-05
6:170475104 A G 0.745173 -1.4246e-05
6:170475362 A G 0.041296 -3.5434e-05
6:170476424 C T 0.135354 7.6807e-05
6:170480996 G A 0.038102 1.7979e-04
6:170481738 A G 0.166413 -2.0763e-05
6:170482506 A G 0.756854 -2.3070e-05
6:170488434 G A 0.628154 3.7883e-05
6:170488788 G A 1.811607 4.0422e-05
6:170490944 T C 0.203755 -9.8127e-06
6:170491975 G T 0.073588 9.8791e-05
6:170494476 A G 0.050011 1.2485e-04
6:170500517 C T 1.792327 3.0447e-05
6:170502825 A G 1.397277 2.7817e-05
6:170504152 T C 0.043788 4.7024e-05
6:170509372 T C 0.128649 -5.4793e-05
6:170514793 G A 0.042435 2.6019e-05
6:170514879 A G 0.039793 -7.4483e-05
6:170515179 T C 0.259485 1.7406e-05
6:170515783 T C 0.046314 7.3912e-05
6:170516123 A G 1.393369 1.3491e-05
6:170517351 C T 0.661364 -5.4275e-05
6:170517603 C A 0.553206 3.8155e-05
6:170517906 T G 0.140450 -2.3820e-05
6:170518441 C G 0.032993 -7.6014e-05
6:170518542 A G 0.023908 -3.5822e-06
6:170520151 C T 0.093156 3.0874e-05
6:170521180 A G 0.054821 3.5370e-05
6:170524415 A G 0.022545 2.5556e-05
6:170526065 C T 0.305429 1.0370e-05
6:170531471 G T 0.100638 -5.8859e-05
6:170531603 C T 1.386611 -5.3248e-06
6:170534901 T G 0.228488 -6.2707e-06
6:170535914 A G 0.265567 1.1047e-04
6:170537154 A G 1.021367 7.0139e-06
6:170539537 T C 0.318428 -5.4324e-06
6:170540274 G A 1.324361 1.4999e-05
6:170541075 G A 0.034723 -9.1061e-05
6:170543249 C T 0.447407 4.7235e-05
6:170545070 C G 0.983810 3.9865e-06
6:170545963 A G 0.303342 -2.3923e-06
6:170548001 A G 0.038508 4.5468e-05
6:170548295 A G 0.522339 -1.6362e-05
6:170548333 A G 0.145267 2.7566e-05
6:170551427 G A 0.879881 1.5493e-05
6:170552702 C T 0.682754 -8.0004e-06
6:170553797 T C 0.179665 3.7306e-05
6:170554860 G A 0.437845 -3.3538e-05
6:170556901 A G 1.123212 1.2265e-05
6:170557278 T C 0.059667 -8.6810e-05
6:170558998 T G 0.063873 -2.3244e-05
6:170563540 A G 0.045875 -5.4997e-05
6:170563668 A T 1.657654 3.0624e-05
6:170564441 A C 0.621873 1.0059e-05
6:170565992 A G 0.541245 1.5742e-05
6:170569359 C T 0.021282 1.4525e-05
6:170578081 T G 0.180217 7.4826e-05
6:170581582 T C 0.654542 1.2914e-05
6:170584403 T C 0.654993 1.2440e-05
6:170585983 T C 0.039929 7.9708e-05
6:170586021 T C 0.068125 3.7956e-05
6:170588559 G T 0.825596 -8.1514e-05
6:170589803 A G 0.262831 -1.1643e-04
6:170589989 A G 0.284318 -1.5005e-04
6:170590319 G A 0.969211 -5.8011e-05
6:170601259 A C 1.243623 1.3068e-05
6:170609163 T C 0.285061 -4.9734e-05
6:170620572 T C 0.145316 -2.5043e-05
6:170621157 G A 1.819832 -9.0443e-06
6:170621249 C T 0.740213 6.5045e-06
6:170627174 T C 0.050871 5.3106e-05
6:170628009 G T 0.285574 -5.0863e-05
6:170637477 C G 0.041299 5.7612e-05
6:170667319 T C 0.041507 -3.9619e-06
6:170670599 A G 0.039124 1.2576e-04
6:170685094 A G 0.434126 -5.5325e-05
6:170685537 G A 1.360467 2.6618e-05
6:170687671 A G 0.492786 -4.7016e-05
6:170693273 T G 0.033967 2.0746e-05
6:170693326 A G 0.091735 7.4899e-05
6:170696372 T G 0.130122 1.3977e-05
6:170699922 A G 0.201370 -3.9032e-05
6:170701194 G A 1.792801 -2.1658e-05
6:170704000 A G 0.043467 -6.9545e-06
6:170704140 T C 1.823937 1.2234e-04
6:170710428 A G 0.384138 -5.7048e-06
6:170717081 C T 0.233259 5.2472e-05
6:170719669 C T 1.633525 -4.6917e-05
6:170724174 G A 1.450624 -5.6611e-05
6:170724887 T G 0.194356 -3.7054e-05
6:170731327 A G 1.741177 5.7691e-06
6:170737470 T G 1.716127 1.1632e-06
6:170738568 A C 1.974735 8.5323e-06
6:170744132 A G 1.498625 1.1157e-05
6:170744909 T G 0.107055 1.6316e-04
6:170745651 C T 0.300686 3.6735e-05
6:170748606 A G 0.022500 -1.8562e-04
6:170749040 T C 0.024022 3.7164e-05
6:170753240 C T 0.202629 -2.7305e-05
6:170754656 C T 0.193732 1.2096e-05
6:170755392 G A 0.034730 -4.2863e-05
6:170756227 C T 1.265717 -9.5826e-05
6:170756800 A C 0.570665 2.9856e-05
6:170758426 A G 0.257684 -7.9998e-07
6:170761041 A G 0.285386 -1.1915e-04
6:170763064 C G 1.039845 -2.8760e-04
6:170764103 C T 0.989347 -1.9252e-05
6:170771987 C T 0.050556 -7.4189e-05
6:170773494 A G 0.262429 -3.5058e-05
6:170774306 T C 0.032354 -1.6671e-04
6:170781264 T C 0.021727 2.0119e-05
6:170782090 T C 0.167718 6.1336e-06
6:170786827 A C 0.173518 -1.2788e-05
6:170787278 T C 0.102952 -6.0775e-05
6:170787371 A G 0.951505 4.2982e-06
6:170791721 A C 0.024587 -3.5075e-07
6:170792767 A C 0.107382 -4.7531e-05
6:170793374 C T 1.198010 -3.0377e-05
6:170794078 T C 1.401454 -1.8528e-05
6:170797345 A G 0.073964 1.8396e-04
6:170799834 A C 0.164316 -7.3481e-05
6:170800234 A C 0.914017 5.5106e-05
6:170813687 G A 0.039507 -7.9480e-06
6:170822057 G A 1.390675 -6.6648e-06
6:170824160 C T 0.046414 -5.7355e-05
6:170858228 T C 0.063727 6.7142e-05
6:170862300 C G 0.815093 2.4421e-05
6:170862336 A G 0.105971 -3.3909e-05
6:170862456 T G 0.075405 -1.1665e-04
6:170866477 G A 0.043341 8.5082e-05
6:170866985 T C 0.180870 -1.3047e-04
6:170867205 C A 0.067009 -1.8884e-05
6:170873146 A G 0.039773 -1.0489e-04
6:170878793 C T 1.000217 -4.3727e-06
6:170881989 C T 0.024411 3.9010e-05
6:170889829 T C 0.035522 -9.8580e-07
6:170899075 C T 0.075155 -1.3087e-04
6:170907734 A G 0.889992 6.7102e-06
7:41892 C G 0.319366 3.8221e-05
7:43748 G T 0.061767 2.7150e-05
7:44167 C T 0.079592 2.8817e-05
7:44408 A G 0.226518 -3.5854e-05
7:53484 A C 0.906610 -1.6111e-05
7:57148 A G 0.027485 -6.8044e-06
7:60086 G C 0.311209 9.4119e-05
7:61653 A G 0.079268 -1.5804e-05
7:63507 A G 0.324598 1.1714e-06
7:64176 G A 0.334621 2.1086e-06
7:66841 A G 0.037115 8.9301e-05
7:84356 T C 0.245853 -5.5699e-05
7:88730 G A 0.671183 -2.2257e-05
7:92525 C T 0.593823 2.5650e-05
7:94742 G A 0.048177 -7.5880e-05
7:95031 T C 0.636933 1.9367e-05
7:98406 C A 1.156137 1.1031e-05
7:100013 A G 0.359782 -3.9055e-05
7:105897 A C 0.409147 -8.4406e-05
7:109984 T C 0.032344 1.4533e-05
7:110647 C T 0.550642 2.1907e-05
7:110749 C G 0.173495 -3.1340e-05
7:110891 A G 1.978906 -9.2141e-06
7:110934 T C 0.215109 -3.6959e-06
7:112397 T C 0.059436 2.9690e-05
7:115321 T C 0.065678 -1.1174e-05
7:115454 C T 1.148016 -4.6998e-06
7:115759 T C 0.138759 -1.9981e-05
7:116078 G C 0.164401 4.8339e-05
7:116332 G A 0.494500 -2.4719e-07
7:118745 G A 1.489015 6.3740e-05
7:119041 A G 0.033366 7.2940e-06
7:120164 A G 0.021773 -8.4094e-06
7:120578 A G 0.406336 -8.7870e-06
7:121978 G A 0.521320 -6.5310e-05
7:122558 C T 0.440780 -2.5819e-05
7:124952 G A 0.055080 -8.9400e-06
7:125510 T G 0.033792 2.5765e-05
7:125632 C G 0.232837 1.3972e-06
7:125700 C A 0.867093 2.6240e-05
7:125751 C G 0.355014 3.2727e-05
7:126654 T C 0.379743 -6.7139e-06
7:126748 G A 0.212428 1.7859e-05
7:127745 T C 1.469926 2.3366e-05
7:128290 T C 0.228387 4.5129e-05
7:130199 G A 1.131021 5.3374e-06
7:130385 C A 0.038154 -2.0445e-05
7:132656 G A 0.051767 -1.6014e-05
7:134447 G A 0.146838 -5.4169e-05
7:135873 C T 0.134293 8.1837e-06
7:145226 C T 1.782324 -5.0537e-05
7:146925 A G 0.059894 -3.7698e-05
7:148300 C T 1.596534 -4.2502e-05
7:164235 A G 0.107486 -9.1053e-06
7:164282 G A 0.068554 2.3709e-05
7:164348 T C 0.039540 -4.0039e-05
7:164353 T C 0.044538 -4.8026e-05
7:168293 A G 1.929989 -1.0635e-04
7:172073 C T 0.125770 -1.6124e-05
7:177130 T C 0.063071 9.0424e-05
7:179745 T G 0.972749 4.1308e-05
7:180006 T C 0.585349 3.8762e-05
7:181507 T C 0.063659 -2.0341e-05
7:181982 A G 0.030296 -1.2576e-04
7:183450 G A 0.125692 4.2116e-05
7:183584 A G 0.178481 4.4486e-05
7:184006 T C 0.218903 9.5317e-06
7:186217 G A 0.039939 -2.1747e-05
7:187132 T C 0.031279 -4.1040e-05
7:187171 G A 1.932582 -9.7842e-05
7:188317 A G 0.022467 -1.2097e-04
7:191423 G A 1.036671 2.9489e-05
7:191564 G A 0.199802 -5.7422e-05
7:194247 G A 0.513608 2.2913e-05
7:199797 C T 0.135763 -3.6464e-05
7:200682 G A 0.124845 5.3217e-05
7:200911 A C 0.045629 4.7574e-06
7:201901 A G 0.192970 9.3139e-06
7:203917 A G 1.090686 1.2282e-05
7:210502 C T 0.174505 1.7886e-04
7:210853 T C 0.140918 1.2952e-05
7:212512 T C 0.802733 -5.0888e-06
7:213696 T C 0.022876 -3.0884e-07
7:213723 A G 0.140723 5.2091e-06
7:214489 T C 1.782311 3.7248e-05
7:214627 T C 0.893452 3.8268e-05
7:217144 G A 1.785118 2.6917e-05
7:217243 T C 0.803492 -1.1976e-06
7:217620 T C 0.050046 2.6734e-06
7:219031 G A 0.571022 3.9259e-05
7:226053 T C 1.508366 5.1362e-05
7:227155 A G 0.089021 -5.9077e-05
7:227931 G T 1.688077 -2.1123e-05
7:229248 G T 0.289339 1.0029e-05
7:229313 T C 0.036774 3.5651e-06
7:229660 T C 0.191899 6.0566e-06
7:230878 T C 1.242532 -2.2085e-05
7:231307 A G 0.081365 3.9773e-05
7:231756 A G 0.040851 -3.8710e-05
7:231896 A G 0.047122 4.6528e-05
7:232177 G A 0.177617 -2.0160e-05
7:232179 T C 0.023743 -2.4053e-05
7:331427 A C 1.018228 -3.8309e-06
7:512203 G A 1.915993 2.7608e-05
7:517798 C T 1.023905 2.4975e-05
7:519238 C T 1.171103 6.6790e-06
7:522043 A G 0.031513 3.9252e-05
7:523267 A G 0.275026 1.3774e-05
7:525159 T C 0.648190 -4.0345e-05
7:534989 C T 1.157289 -1.9538e-05
7:541431 A G 0.744894 1.8984e-05
7:542290 T C 0.461838 2.5867e-05
7:542791 C T 1.220994 4.5517e-05
7:544984 C T 0.614418 1.2760e-05
7:549539 C T 1.917652 -1.4159e-05
7:551122 G A 0.904095 -3.4785e-05
7:552046 G A 0.518285 -7.9716e-06
7:553281 C T 1.619890 -6.6711e-05
7:553352 C T 0.974420 -5.6130e-06
7:561070 T G 1.159298 8.3287e-06
7:561838 C T 0.262455 7.3657e-05
7:569414 C A 1.853344 -3.8146e-05
7:572867 A G 0.933355 -1.0616e-06
7:574227 G A 0.541495 -5.5250e-05
7:575711 A G 0.151664 -2.1688e-04
7:579956 G A 0.280388 -8.1374e-06
7:587736 G A 0.480303 -1.5425e-06
7:604990 T C 0.452779 -2.4247e-06
7:612280 A G 1.175349 -1.4571e-06
7:618938 G A 0.804194 1.5628e-05
7:626268 G A 0.599711 -4.4694e-05
7:630286 C A 0.271150 -5.9366e-05
7:631938 A G 0.293890 -6.6561e-05
7:638323 A G 1.158587 -1.6029e-05
7:642774 A G 0.157081 -3.0070e-05
7:652741 A G 1.193242 4.6030e-05
7:663737 T C 1.418465 3.0299e-05
7:667640 G C 0.025135 1.4602e-05
7:674796 G C 0.150061 -2.3732e-05
7:675274 A C 0.395729 -1.2096e-05
7:679052 G T 0.295052 2.1263e-05
7:689152 T C 0.059306 1.9823e-05
7:691073 A G 0.300443 -1.3557e-05
7:695452 T C 0.218371 4.1155e-05
7:699598 T C 0.212545 5.7434e-06
7:703373 A G 0.041783 -2.7861e-05
7:704905 T G 1.426206 5.8153e-06
7:705810 T G 0.119038 1.7461e-05
7:708756 T C 0.056184 1.3533e-04
7:712138 T C 0.035005 5.1271e-05
7:714729 G A 1.947474 -6.2431e-05
7:714756 T C 0.078956 -1.0714e-04
7:715722 A G 0.468765 2.3612e-06
7:716146 T C 0.200594 2.9484e-05
7:718072 A G 0.034097 1.1453e-05
7:723148 T C 0.091660 2.2652e-05
7:725994 A G 0.085367 3.4420e-05
7:726868 A G 1.531687 -2.5327e-05
7:741333 G A 0.235119 1.9613e-07
7:750149 A G 0.297535 2.0554e-05
7:750588 C T 0.056940 -3.0363e-05
7:750790 T G 0.956893 -2.3142e-05
7:753018 A C 0.108691 3.9824e-06
7:755281 T G 0.167276 3.4329e-06
7:763545 T C 0.295360 -8.8232e-05
7:763853 A C 0.747231 -8.8874e-05
7:769651 G A 0.065259 -2.2879e-06
7:779242 A G 0.030773 4.4551e-05
7:780999 A C 0.030108 3.1754e-05
7:781653 A G 1.615132 1.1029e-05
7:784671 T C 0.086097 1.2583e-06
7:785199 T C 0.057758 1.1406e-05
7:786637 G T 0.926377 1.4236e-04
7:791755 A G 1.651354 5.6036e-05
7:794628 T C 0.075331 -3.9748e-05
7:800444 A G 0.020202 -8.8002e-06
7:802208 T C 0.037268 -2.5934e-05
7:810219 C T 0.943141 9.5940e-05
7:812858 T C 0.093978 3.1443e-05
7:813378 T C 0.021331 -1.1068e-04
7:816497 G A 1.209887 4.5196e-05
7:817201 G A 1.677570 1.3572e-05
7:833003 T C 0.451211 1.8319e-06
7:845206 G A 0.324134 4.5294e-06
7:848019 C T 0.285837 3.0786e-05
7:850315 A G 0.046713 -3.2333e-05
7:851797 A C 0.431023 -2.3169e-05
7:859610 C T 0.676963 -4.4047e-05
7:860031 A G 0.045746 -1.0395e-04
7:861817 C T 0.261442 -5.7626e-05
7:867033 T C 0.343641 -9.1599e-05
7:870058 T A 1.894510 3.8404e-06
7:872658 G A 0.339636 -1.2185e-04
7:873395 T C 1.162846 3.8081e-05
7:878031 C A 0.134965 1.3504e-04
7:879907 A G 1.513851 -1.6853e-05
7:881668 T C 0.870845 2.9875e-05
7:882250 A G 0.107246 -4.8192e-05
7:884704 G A 0.858157 2.5929e-05
7:888885 A C 0.257291 -1.1871e-04
7:889169 G A 0.350058 -1.1109e-04
7:892435 G C 0.066807 2.7285e-05
7:905229 T C 0.304854 5.3157e-06
7:913511 G A 0.098836 8.8342e-06
7:913761 T G 0.034165 -2.7737e-06
7:917639 T C 0.105299 -3.9652e-05
7:919362 A G 0.034457 1.8335e-06
7:920301 T C 0.851896 4.0405e-05
7:931660 A G 0.020857 -2.8768e-05
7:931960 A G 0.075973 3.7814e-05
7:932257 T C 0.168393 2.7621e-06
7:934622 A G 0.076171 -5.4595e-05
7:935709 T C 0.043246 -8.4503e-05
7:935752 T C 0.041922 5.9610e-05
7:935805 C T 1.498752 2.8141e-05
7:936356 C T 0.805566 -1.8551e-05
7:936780 G A 0.434181 1.2641e-05
7:937584 A G 0.020987 1.6399e-05
7:939369 T C 0.022295 -2.0804e-05
7:940181 T C 1.658839 1.5211e-06
7:940724 A G 1.245311 -1.0540e-05
7:942327 A T 1.465087 -3.8038e-05
7:943034 G C 1.442023 -5.6013e-05
7:943359 T C 0.072890 -1.4088e-04
7:943868 A G 0.107645 -4.5892e-05
7:944683 T C 1.634713 -2.9216e-05
7:946506 A G 0.032318 3.1631e-05
7:947565 T C 0.085808 -1.7576e-05
7:955244 A G 0.749282 -1.9154e-05
7:955455 T C 0.101728 -2.7607e-05
7:960450 T C 0.020649 1.0226e-04
7:960642 A G 0.489349 -5.2691e-05
7:960705 C T 1.622977 1.8007e-05
7:962832 C T 0.048131 4.4728e-05
7:965591 A G 0.558636 1.3197e-04
7:966926 C G 0.670202 3.3597e-05
7:968469 A G 0.576608 1.1279e-04
7:968538 A G 0.051663 4.1965e-05
7:971124 A G 1.327591 1.2420e-04
7:974308 T G 0.497795 3.7889e-05
7:975513 T C 0.351304 -1.7127e-05
7:985996 A G 1.219838 4.1456e-05
7:993173 T G 0.353002 1.9267e-05
7:994756 A G 0.298982 5.3353e-05
7:998802 A G 0.551275 -2.7034e-05
7:999221 A G 0.134936 -6.8636e-05
7:1001812 G A 0.123248 4.4040e-05
7:1006856 C G 0.732475 7.0064e-06
7:1007033 A C 0.192970 -2.6130e-06
7:1008061 T C 0.046450 -5.0607e-05
7:1008307 T C 0.252179 3.8543e-05
7:1018409 A G 0.068550 4.6519e-05
7:1024855 A G 0.113429 -4.0654e-05
7:1028448 T C 0.415002 -5.7840e-05
7:1037066 A G 0.105231 4.8446e-05
7:1039003 C A 1.061906 -7.2042e-05
7:1047932 C T 1.286162 -6.5812e-05
7:1051776 G A 0.859504 -6.2636e-05
7:1055632 C G 0.621889 -8.6945e-05
7:1059021 A G 0.046460 -1.2452e-04
7:1059290 C T 0.044980 -3.5488e-06
7:1061422 A G 0.039984 -4.7468e-06
7:1081972 A C 0.701261 1.5595e-05
7:1083927 T G 0.293367 2.1351e-05
7:1087095 G A 0.445755 -1.3817e-04
7:1087264 G A 0.050420 6.7471e-05
7:1088192 G A 0.064308 -5.1664e-05
7:1088997 A G 0.044554 1.9589e-05
7:1090322 A G 0.053896 -8.6150e-05
7:1093878 A G 0.044282 -1.4519e-05
7:1097841 A G 0.036077 6.8015e-05
7:1097895 G A 0.294714 2.9230e-05
7:1097952 T C 0.117357 -1.3987e-05
7:1102364 A G 0.346364 -4.6348e-05
7:1103697 C T 1.027144 2.4830e-05
7:1111436 T C 0.118428 -4.7183e-06
7:1115834 C G 0.022068 1.0864e-04
7:1116247 C T 1.246794 -7.7892e-06
7:1117436 C T 0.712514 -6.1914e-05
7:1119965 T C 0.131868 1.6013e-04
7:1123908 A G 0.022269 -3.8408e-06
7:1124229 A G 0.402843 -3.5898e-05
7:1126535 G A 0.095740 2.8015e-05
7:1130584 C T 0.895886 -8.9038e-06
7:1131394 A G 0.243805 5.8583e-05
7:1132075 C T 0.056327 -9.5685e-05
7:1132153 A G 0.369857 6.8007e-05
7:1132456 T C 0.459397 5.0507e-05
7:1132671 G C 0.244103 5.5589e-05
7:1133305 G C 1.242824 -4.9807e-06
7:1139513 G A 0.992986 -3.7692e-05
7:1141058 A G 0.059891 -1.7148e-05
7:1142301 T C 0.051202 -1.1968e-04
7:1142642 T C 0.114656 2.3491e-05
7:1143182 C T 0.315305 9.7861e-06
7:1146179 T C 0.163297 4.5331e-05
7:1151066 T C 0.450387 -6.9649e-05
7:1152615 T C 0.478619 3.1709e-05
7:1182131 A G 0.153998 3.4405e-05
7:1183312 G C 0.204710 -2.9225e-06
7:1191689 A G 0.823973 -7.4517e-06
7:1192797 A C 0.021837 1.1636e-05
7:1195264 C T 0.105386 1.6570e-05
7:1195692 G A 0.063218 -1.3488e-04
7:1196394 G T 0.110732 -6.2857e-05
7:1202705 A G 1.269563 -2.9724e-06
7:1204003 G A 0.072244 -1.0486e-04
7:1206638 T C 1.212853 2.2451e-05
7:1209989 A G 0.406008 -3.2555e-05
7:1211867 A G 0.055655 -1.5512e-04
7:1218973 T C 0.152365 1.5113e-05
7:1220005 T C 0.104117 2.8797e-05
7:1220230 G C 0.095487 2.0450e-05
7:1222859 T G 0.092650 -6.8293e-05
7:1226249 G T 0.519236 9.6351e-06
7:1231678 G A 0.821260 -1.5483e-06
7:1235059 A G 0.087619 -1.8145e-05
7:1243525 C T 0.754251 -5.7469e-06
7:1247158 C T 0.024742 -8.0215e-05
7:1247934 A C 0.033603 -8.3804e-05
7:1248880 A G 1.940716 1.5425e-04
7:1248935 A C 0.054353 -1.7204e-04
7:1258248 T C 1.242071 1.6388e-05
7:1262690 G A 1.469475 -3.7952e-05
7:1263098 C G 0.053837 -2.9648e-05
7:1266163 C T 0.256797 -7.7531e-05
7:1270699 A G 1.590052 2.2721e-04
7:1279795 T C 0.360765 -1.4224e-04
7:1281064 A G 1.506373 1.5710e-04
7:1283701 T C 0.099872 -5.8219e-05
7:1292021 T C 0.172723 -5.1868e-05
7:1295545 T C 0.165232 -1.9187e-05
7:1296269 T C 0.114422 -4.4329e-05
7:1296435 T G 0.094763 -3.6728e-05
7:1299537 C G 0.212370 -5.7804e-05
7:1300413 T C 0.029932 -1.2512e-05
7:1302136 T C 0.338016 -1.3690e-05
7:1307501 G A 0.406638 -3.0004e-05
7:1315546 T C 0.617910 4.1212e-05
7:1316645 C T 1.897431 3.2822e-05
7:1317095 A G 0.022065 -3.4609e-06
7:1317519 A G 1.268885 -1.4991e-05
7:1318591 T G 0.344884 1.3102e-05
7:1321193 G A 0.179153 1.5342e-04
7:1323950 A G 0.386296 1.4716e-05
7:1324956 T C 0.917308 -2.6745e-05
7:1326061 A G 0.074990 4.7311e-05
7:1326972 T C 1.126980 -1.4021e-05
7:1327105 T C 0.022341 1.6150e-05
7:1328676 C T 0.430987 -3.4030e-05
7:1329569 A G 0.895639 -2.3054e-05
7:1331896 C T 0.451536 1.6036e-04
7:1333142 A G 0.059482 -1.7535e-05
7:1337736 G A 1.152453 6.9479e-06
7:1340837 T C 0.492394 -1.0521e-05
7:1341221 A G 0.409766 1.1660e-04
7:1346620 C T 1.052743 -1.5870e-06
7:1347673 A G 1.377517 -2.3317e-05
7:1347917 C T 1.905782 -3.6424e-05
7:1351721 G A 0.324202 -1.7157e-05
7:1351802 T C 1.083646 2.0081e-05
7:1354993 T C 1.198981 -5.0558e-05
7:1356729 A G 0.062237 1.0138e-04
7:1358387 C T 1.369727 -4.4043e-05
7:1360190 T G 0.110706 4.0278e-05
7:1363956 G T 0.078943 -1.0426e-04
7:1364399 A C 0.028248 5.0665e-05
7:1364506 A G 0.082926 7.8174e-05
7:1365476 T C 0.710554 6.6428e-05
7:1366389 A G 0.057005 -8.2981e-05
7:1371092 A G 1.131106 1.4085e-05
7:1372205 T C 0.088671 9.8841e-05
7:1375486 C G 0.061679 1.7779e-05
7:1378012 A G 0.027936 2.6376e-05
7:1380121 T C 0.685156 -1.4060e-05
7:1385189 T C 0.091271 2.9132e-05
7:1385853 A C 0.143813 1.0818e-04
7:1388675 A G 0.390850 -4.6372e-05
7:1389397 G A 0.659472 -6.7441e-05
7:1389594 A G 0.265853 -2.0128e-05
7:1393992 A G 0.053065 -9.0874e-05
7:1394515 G A 0.060527 8.3071e-05
7:1398843 T C 0.224058 2.8538e-05
7:1410186 T C 1.264003 2.7976e-05
7:1412418 G C 1.265292 2.5715e-05
7:1425710 A G 0.051754 4.3227e-05
7:1425972 A G 0.064104 5.8963e-05
7:1432565 A G 0.042143 -2.3471e-05
7:1433115 T C 0.051435 1.2228e-04
7:1433892 A G 0.285055 2.0966e-04
7:1439513 C T 0.047521 -4.3719e-05
7:1439543 G T 0.040958 2.1211e-05
7:1439904 A G 1.971278 1.5983e-06
7:1444311 G T 0.168448 -2.9064e-05
7:1448188 G A 0.302452 4.4601e-05
7:1457360 T C 0.117740 7.2215e-06
7:1471424 G A 0.344887 2.8881e-05
7:1478277 A G 0.163372 -6.1985e-06
7:1479642 A C 0.081462 1.0740e-06
7:1479659 C T 0.120096 5.0881e-05
7:1480280 T C 0.119720 4.8752e-05
7:1482009 C G 0.208030 -2.0335e-06
7:1482101 G C 0.189889 -5.1316e-06
7:1482416 C T 1.978062 4.2346e-05
7:1483599 C T 0.166559 1.2743e-05
7:1486451 A G 0.164576 1.9962e-06
7:1487278 A G 0.024499 1.5509e-05
7:1488265 A G 0.021876 -8.8226e-05
7:1493376 C T 0.075250 7.8060e-05
7:1494669 A G 0.027079 -6.6692e-06
7:1497625 C T 0.063045 -1.2751e-04
7:1503583 A G 0.295717 -9.2705e-06
7:1508329 A G 0.066012 2.1158e-06
7:1511319 T G 0.034798 -1.9035e-05
7:1513115 T C 0.060449 2.2852e-05
7:1524084 C T 0.021935 -9.9122e-06
7:1529369 T C 0.040806 2.8559e-05
7:1540505 A G 0.058368 1.8331e-05
7:1541002 C T 0.808351 -6.3748e-05
7:1541838 T C 0.240981 9.2339e-06
7:1542490 A G 0.148818 -2.9621e-05
7:1547220 A G 0.757955 -6.1287e-05
7:1551262 G A 0.940019 -1.3975e-05
7:1557967 C T 0.962554 1.7312e-05
7:1562468 T C 0.108996 -2.0535e-05
7:1575972 G A 1.060352 2.2277e-05
7:1580879 A G 0.066801 1.7494e-05
7:1580904 C T 0.072965 -3.1506e-05
7:1581400 T C 0.136974 -5.6900e-05
7:1583288 G A 1.144293 2.6765e-05
7:1586662 C T 1.151982 3.4496e-05
7:1594428 A G 1.128058 2.8963e-05
7:1595005 T C 0.020481 -2.2496e-06
7:1595374 G C 0.055236 7.0222e-05
7:1599743 A G 0.106681 -3.3249e-05
7:1601312 T C 0.026463 -3.9722e-05
7:1604320 A G 1.552966 -4.5434e-05
7:1604549 G C 1.367039 -1.0589e-05
7:1606847 C T 0.188867 -4.0550e-05
7:1618494 A G 0.099878 -7.6262e-05
7:1619272 T C 0.075301 9.8087e-06
7:1620304 A G 0.183271 7.4541e-06
7:1621911 T C 0.098200 1.5939e-05
7:1625892 A G 0.029011 -3.6715e-05
7:1626571 T C 0.023522 -3.1459e-05
7:1627224 A C 0.092731 -9.1084e-05
7:1627726 G C 0.225810 1.9644e-05
7:1627983 T C 0.397906 5.3939e-05
7:1629188 C T 0.831081 -4.3774e-05
7:1632376 A G 0.103465 -9.2230e-05
7:1637672 T C 0.577718 -2.2544e-05
7:1639872 T C 0.219851 9.8100e-06
7:1639905 T C 0.076691 -6.9724e-05
7:1640842 G A 1.563722 4.0186e-05
7:1645843 T C 0.784119 -1.1083e-04
7:1648206 A G 0.025989 -3.8816e-05
7:1648737 G T 0.795706 -1.2560e-04
7:1656967 A G 1.053347 -4.2216e-05
7:1660285 T C 0.546799 6.7554e-05
7:1675496 T C 0.045875 8.8244e-05
7:1675621 G A 0.959198 -8.0959e-05
7:1687702 T C 0.675811 -1.5561e-04
7:1689931 A G 0.048037 -8.3671e-05
7:1690624 T C 0.103322 4.6569e-05
7:1691604 A G 0.096769 6.1124e-05
7:1700373 A G 0.182531 -1.3277e-05
7:1701056 T C 0.036709 -3.6056e-05
7:1719287 G C 0.028900 -3.5796e-06
7:1720858 A G 0.084052 2.6892e-05
7:1723389 A G 0.050306 -4.3434e-05
7:1726663 T C 0.030400 4.0467e-05
7:1728579 C T 0.047875 3.8375e-06
7:1729682 C T 0.244012 -4.5980e-05
7:1732145 G A 1.965293 4.2820e-05
7:1733946 A C 0.076470 1.6197e-05
7:1738891 T C 0.055398 3.4295e-05
7:1742914 C G 0.453055 -4.6208e-04
7:1746349 G A 0.083799 9.1452e-06
7:1747662 G C 0.651517 -1.3260e-05
7:1752900 G A 0.024453 -3.5228e-06
7:1759389 A G 0.308931 1.2505e-05
7:1764029 C T 0.053678 -1.8889e-06
7:1771272 A G 0.377085 2.7189e-05
7:1781299 A G 1.434090 -1.4668e-05
7:1785738 A G 0.376562 2.9440e-05
7:1788280 C G 1.515221 2.1743e-05
7:1789313 T C 0.045934 2.6168e-05
7:1790617 A G 0.854863 3.8122e-06
7:1791017 G A 1.101615 -5.7959e-05
7:1791348 T C 0.092342 -1.7640e-05
7:1791443 T C 0.081079 8.3550e-05
7:1792804 T C 0.688904 1.7327e-05
7:1792950 G T 0.497522 1.0762e-05
7:1793235 G C 0.425119 -6.6901e-05
7:1794263 C A 0.124686 -2.7706e-05
7:1796562 C T 0.370444 9.7750e-06
7:1800696 C T 0.648027 -1.1708e-05
7:1801707 T C 0.259738 8.2907e-06
7:1807602 C A 0.449933 5.6676e-06
7:1814867 G A 0.066337 1.7325e-05
7:1816966 T C 0.425648 -3.6812e-05
7:1818739 T C 0.165254 -2.4223e-05
7:1827986 T C 0.034129 -1.5106e-04
7:1829228 T C 0.418702 -3.7241e-04
7:1841733 T C 0.817478 1.3026e-05
7:1843861 C T 0.052760 4.5948e-05
7:1844933 C T 0.920330 3.1032e-05
7:1850251 C T 0.097334 -3.0171e-05
7:1852269 C T 1.309362 -7.7851e-06
7:1854263 G A 0.391827 -1.0964e-04
7:1855870 A G 0.030718 -4.0544e-05
7:1858651 T C 0.273805 -6.3027e-05
7:1865736 T G 0.092079 4.5143e-05
7:1869057 A G 0.033279 3.5247e-07
7:1870730 G A 0.053123 -1.8339e-05
7:1877924 C A 0.850530 6.1936e-06
7:1878227 T C 0.034743 5.3167e-05
7:1878453 A T 0.781671 4.1837e-05
7:1882914 T G 0.207644 -2.0302e-05
7:1885644 T C 0.039903 -9.4080e-05
7:1886535 C G 0.721829 3.7755e-05
7:1886937 T C 0.720888 3.6373e-05
7:1888593 T C 0.071653 4.9114e-05
7:1889622 G A 1.175803 -2.0992e-06
7:1893063 T C 0.047618 6.1450e-05
7:1893710 T C 0.080962 1.1192e-04
7:1902531 T C 0.044739 9.4556e-05
7:1906231 A G 0.099008 -1.6280e-04
7:1912222 G A 0.821948 -3.9512e-06
7:1921362 T C 0.359762 -4.9090e-05
7:1921730 T C 0.117418 3.9892e-05
7:1935598 C T 0.341271 -1.3702e-04
7:1939202 C T 1.248959 -3.1611e-05
7:1939928 T C 0.033237 -8.3703e-07
7:1940287 G A 0.076609 1.1532e-04
7:1949507 G T 0.885685 1.6893e-05
7:1949640 G T 0.032461 3.6887e-05
7:1955237 A G 0.051702 5.7035e-05
7:1962238 A G 0.036482 8.0140e-05
7:1965154 C A 0.062870 3.7138e-05
7:1967086 C T 0.050695 6.2524e-06
7:1971226 A G 0.396894 -6.6438e-05
7:1971553 T C 0.072491 -9.3457e-05
7:1978002 C T 0.371106 -6.0998e-05
7:1982421 G T 0.050679 6.8705e-05
7:1984038 T C 0.050926 -3.1050e-05
7:1993899 C A 1.267190 -4.4311e-05
7:2003132 T C 0.039368 5.3363e-06
7:2005132 G A 0.074944 8.8255e-05
7:2005747 C T 0.793285 2.1493e-06
7:2009765 A G 0.082481 6.6155e-06
7:2011427 T C 0.084130 6.5021e-05
7:2028968 T G 0.368338 -1.7746e-04
7:2038003 C T 0.198387 -1.9574e-05
7:2041432 G A 0.816385 -3.1834e-07
7:2053223 G A 0.238887 -1.9472e-05
7:2066443 G A 0.186329 -2.2359e-05
7:2070145 A G 0.276499 -1.1523e-04
7:2072762 T C 0.071296 -7.6758e-05
7:2076384 T G 0.080543 7.0048e-05
7:2078981 T C 0.306717 -1.7745e-04
7:2079164 T G 0.031474 4.2017e-05
7:2084914 A G 0.047719 -2.5950e-05
7:2091097 A G 0.034272 2.1212e-05
7:2091527 G A 0.038215 5.3906e-05
7:2095084 T G 0.073825 2.8712e-05
7:2097502 G A 0.143160 5.1804e-05
7:2101414 C T 0.033775 5.0853e-05
7:2102335 C G 0.022470 1.2867e-04
7:2102783 C T 0.143082 6.2211e-05
7:2103324 T C 0.070478 -5.4988e-05
7:2111566 T C 0.025158 -7.8215e-06
7:2111924 G A 0.034580 3.7741e-05
7:2111996 T C 0.039442 -5.0083e-05
7:2115215 G A 0.108064 1.0856e-04
7:2117261 T C 0.391980 -4.4173e-05
7:2117309 C T 0.463672 -1.9332e-05
7:2122292 A G 0.103449 -2.3182e-05
7:2124503 A G 0.073854 7.5566e-05
7:2124584 G A 0.052516 6.2587e-06
7:2124801 T C 0.024859 6.0212e-05
7:2134616 G A 0.140655 3.7266e-05
7:2139952 A G 0.075516 5.5057e-05
7:2140704 T C 0.436336 -3.0821e-05
7:2149118 A G 0.047703 -5.7230e-05
7:2149550 T C 0.072361 -2.7319e-05
7:2155926 A G 0.121729 1.1656e-05
7:2158390 G A 0.825921 -8.8084e-06
7:2174242 A G 0.046810 -2.8871e-06
7:2176297 T C 0.033308 1.8725e-05
7:2177377 T C 0.080936 5.6950e-05
7:2179781 A G 0.061718 8.4939e-05
7:2183051 A G 0.069290 -2.1546e-05
7:2184902 T C 0.751450 -4.7908e-05
7:2186499 T C 0.057395 -5.0847e-06
7:2191428 C A 0.353024 2.9366e-05
7:2192070 T C 0.074935 8.9213e-06
7:2196140 T C 0.064844 2.0011e-05
7:2203808 T C 0.447726 5.3000e-05
7:2204473 G A 1.850273 3.6932e-06
7:2205565 A G 0.075285 6.3411e-05
7:2210844 A G 0.500401 -1.0559e-05
7:2220092 G A 0.370529 3.9440e-05
7:2223951 C T 0.080969 1.0826e-05
7:2224103 G T 0.057976 -5.2570e-05
7:2230076 G A 0.086976 -2.9225e-05
7:2232798 C G 0.088375 4.1872e-05
7:2248561 A G 0.186670 9.6620e-05
7:2248836 T C 0.040306 -2.4446e-05
7:2249225 T C 0.045148 -3.8117e-06
7:2249528 G A 0.224619 -5.9177e-05
7:2249894 A G 0.134397 1.4175e-05
7:2250437 A G 0.056651 5.0784e-05
7:2257171 C G 0.758516 8.2380e-06
7:2257612 A G 0.759600 9.8343e-06
7:2258899 A G 1.301277 2.8594e-05
7:2265020 A C 0.062344 -3.5229e-05
7:2266139 G T 0.084419 1.1246e-05
7:2273301 G A 0.461585 -1.6468e-05
7:2285945 T G 0.074250 6.0492e-05
7:2286778 C T 0.810130 -4.3327e-06
7:2289004 A G 0.020088 2.1510e-05
7:2290522 T C 0.375517 1.5331e-05
7:2294607 T C 0.041377 -1.1484e-04
7:2294994 A C 0.071734 8.3557e-06
7:2300030 G A 1.938263 -4.4364e-05
7:2300135 T C 0.070981 -7.7400e-06
7:2311266 A G 0.811617 -1.6622e-07
7:2313649 T C 0.389098 4.9434e-06
7:2315008 C G 1.938334 -4.0823e-05
7:2327558 A G 0.082387 -2.0063e-05
7:2334386 A G 0.105844 2.5559e-05
7:2341055 T C 0.791529 -2.9130e-05
7:2347753 T C 0.558704 -1.1265e-05
7:2349419 A G 0.026102 1.1942e-05
7:2371943 C T 1.072559 2.7311e-06
7:2387642 C T 1.475574 -3.0770e-07
7:2390135 T G 0.828748 -1.2592e-05
7:2392748 A G 0.045074 1.1317e-04
7:2393947 G T 1.581363 2.3788e-05
7:2395043 C G 0.022068 1.0689e-04
7:2395509 C T 1.063925 -6.7364e-05
7:2395884 T C 0.055103 -8.1439e-05
7:2399179 T C 1.063623 -5.8079e-05
7:2399270 C A 0.199662 -3.1910e-05
7:2403911 A T 0.093903 -5.3066e-05
7:2404539 T C 0.020903 -7.7550e-05
7:2426730 C G 0.076765 -8.2173e-06
7:2426867 A G 0.409964 -2.8467e-05
7:2427954 G A 0.083844 1.0761e-04
7:2428271 A G 1.610042 -7.0682e-05
7:2430529 A G 0.027125 6.2074e-06
7:2434469 A G 0.194979 2.5311e-05
7:2434994 A G 0.030757 3.8730e-05
7:2435018 T G 0.023090 -7.1856e-05
7:2436186 A G 1.010954 -3.3376e-05
7:2445320 G A 0.127266 -1.5376e-05
7:2448182 T G 0.053688 -7.8814e-05
7:2448493 C T 1.365329 7.6273e-06
7:2448624 C T 0.039932 -4.0074e-06
7:2452624 T C 0.236356 -8.4358e-05
7:2454585 A G 0.039790 -7.1519e-06
7:2458103 T C 0.347584 -1.9793e-05
7:2461762 T C 0.114192 -5.4068e-05
7:2478273 A G 0.071783 2.2829e-05
7:2479029 C T 0.530593 -2.0285e-05
7:2481061 T C 0.029562 -7.1045e-05
7:2481697 T C 0.101939 -8.0218e-05
7:2483442 T C 0.289810 -1.6682e-05
7:2485933 C T 1.287100 -5.3001e-05
7:2486187 C T 0.677496 3.3571e-05
7:2486368 C G 0.661890 1.0960e-05
7:2486592 G A 1.955942 -6.7468e-06
7:2486810 A G 1.282134 -7.0542e-05
7:2488295 A G 0.287122 -2.7449e-05
7:2490259 T C 0.045577 -2.8885e-05
7:2499770 G A 0.773359 -2.4149e-05
7:2500936 A G 0.567585 -2.6238e-05
7:2501400 A G 0.081926 3.8737e-05
7:2513281 C G 1.255752 -3.2896e-03
7:2514699 A G 0.048926 3.5833e-05
7:2517323 T G 0.031954 -1.4105e-05
7:2519231 C T 0.421503 -1.0344e-04
7:2519517 T C 0.042282 -1.3067e-05
7:2520288 A C 0.054262 -1.8361e-05
7:2520729 A G 0.033370 2.1201e-05
7:2524162 A G 0.635100 -9.9458e-06
7:2533790 C T 1.349191 -1.9444e-04
7:2533903 A G 0.284094 -1.6231e-06
7:2536377 G A 1.366056 2.1061e-06
7:2537381 T G 0.471887 1.3549e-04
7:2539371 C A 0.116523 -4.8202e-05
7:2545090 A G 0.048599 -2.0948e-04
7:2547185 A T 0.025281 8.1047e-07
7:2547288 T G 0.668670 1.6645e-04
7:2550173 A G 0.609198 -3.4691e-05
7:2551725 A G 0.117639 4.2021e-05
7:2552986 C A 0.704357 -9.9929e-05
7:2554289 T C 0.079333 3.9069e-06
7:2556398 A G 0.813600 -1.9475e-04
7:2556512 A C 0.186173 1.1868e-04
7:2566484 T C 0.026067 7.8715e-06
7:2570818 G A 0.202454 4.3653e-05
7:2571846 T C 0.020916 3.3568e-05
7:2582081 A G 0.079846 4.7492e-05
7:2582584 A G 0.347506 2.3995e-05
7:2587907 C T 0.067379 5.6933e-05
7:2592986 A G 0.233918 -8.9648e-05
7:2593116 C G 0.033827 2.7838e-05
7:2593713 T C 0.672929 -5.0355e-06
7:2595227 A G 0.359133 2.5636e-05
7:2595444 C G 0.029316 -6.2436e-05
7:2595498 C G 0.112806 -5.3988e-06
7:2596989 T G 0.243240 -1.0384e-04
7:2602448 G A 1.856703 2.3065e-05
7:2604661 T C 0.225726 -1.1234e-04
7:2605333 A G 0.725085 -1.4465e-05
7:2605369 T C 0.042795 3.4654e-05
7:2608103 C T 0.058881 1.8507e-06
7:2611654 T G 0.322540 -2.9980e-05
7:2615122 A G 0.298775 3.4031e-05
7:2615873 C T 1.525799 -1.2650e-04
7:2632823 A G 0.047787 3.5833e-05
7:2632857 A G 0.159142 -3.9409e-05
7:2638624 T C 0.033256 2.5700e-05
7:2642223 G C 0.051062 7.9863e-05
7:2644519 T C 0.586365 -9.3269e-05
7:2646796 A G 0.303238 -1.6536e-04
7:2649704 G T 0.867415 -9.2267e-05
7:2649765 T C 0.039361 1.4674e-05
7:2649932 G T 0.285178 3.2861e-06
7:2652630 A G 0.546916 -8.7104e-06
7:2653571 T C 0.265356 -2.9670e-04
7:2657648 T C 0.155394 2.0704e-05
7:2659951 C T 0.626119 -2.8475e-05
7:2662818 A G 0.228517 -1.9283e-05
7:2663154 T G 0.075055 -5.2915e-05
7:2667885 G T 0.247420 5.6466e-05
7:2669976 A C 0.031140 -7.9633e-05
7:2672065 T C 0.511177 -7.6316e-05
7:2672972 T C 1.077366 -6.4034e-05
7:2688190 T C 0.507707 -3.7262e-06
7:2691201 A C 0.961376 9.8528e-06
7:2692806 T C 0.193687 1.2704e-05
7:2696655 A G 0.409805 7.6014e-05
7:2698348 A G 0.063497 -3.5843e-05
7:2701826 A G 0.300258 -3.3246e-05
7:2705535 T C 0.102702 -1.7539e-05
7:2714357 C T 1.358484 1.3511e-04
7:2721734 T C 0.025411 4.8390e-05
7:2724499 G A 0.580120 -8.3607e-05
7:2727219 G C 0.552820 -1.5194e-04
7:2729428 T C 0.128743 1.0800e-04
7:2733676 G A 0.465713 3.0451e-05
7:2733839 A C 0.213457 -3.0905e-05
7:2733904 G T 0.250202 1.1715e-04
7:2739029 A C 0.311719 -4.9031e-05
7:2744150 A C 1.480618 5.7055e-05
7:2745394 T C 1.118532 -3.7149e-05
7:2746022 A G 0.237690 -1.6595e-05
7:2746397 A G 0.084237 -6.5061e-05
7:2747377 T C 0.077005 3.3548e-05
7:2748999 A G 0.060439 -7.3310e-05
7:2749790 T G 1.439949 6.4082e-05
7:2753420 G C 0.053149 5.5068e-05
7:2753671 T C 0.064302 -3.8976e-05
7:2753929 C A 0.888379 6.8733e-05
7:2755114 A G 0.605667 3.2361e-05
7:2755263 C A 0.067557 -3.4698e-05
7:2755641 G C 0.073020 -1.5265e-05
7:2756721 A G 1.157620 2.0823e-05
7:2758309 G A 0.592668 -2.6176e-05
7:2759134 T C 0.072026 3.3380e-05
7:2763102 T C 0.595570 -2.2619e-05
7:2763137 A G 0.048728 -8.8813e-06
7:2764454 T C 0.029088 -1.0621e-04
7:2774125 A G 0.250575 3.2378e-05
7:2775679 T C 0.037333 -5.8760e-06
7:2777997 T C 1.250020 1.9966e-05
7:2778534 A G 0.055450 2.1915e-05
7:2789880 C A 0.594476 -1.0200e-06
7:2794878 G A 0.104101 2.0704e-04
7:2795957 G A 0.599945 1.5384e-06
7:2797254 G T 0.144696 -6.3741e-05
7:2801803 T C 0.540184 1.0680e-05
7:2809936 A G 1.785427 -9.4311e-07
7:2821600 C T 0.274461 -1.1084e-05
7:2824163 T C 0.047937 -7.3691e-05
7:2834442 A C 0.033324 9.4565e-05
7:2837703 T C 0.020860 4.5345e-05
7:2838032 A G 0.033061 -3.0327e-05
7:2845371 G A 1.269673 1.9837e-05
7:2848598 A G 0.058845 -4.6057e-06
7:2854010 A G 0.850416 6.4842e-06
7:2855803 T C 1.892841 1.6007e-04
7:2856277 C T 0.047787 1.3538e-05
7:2859847 A G 0.600987 -1.0032e-06
7:2869985 C T 0.603531 -2.7617e-06
7:2873136 T C 0.592992 -1.5565e-05
7:2877299 C T 0.022055 1.2687e-05
7:2881054 A G 0.036810 -2.4407e-05
7:2882829 A G 0.827388 4.8869e-06
7:2897410 A C 0.236865 1.3105e-05
7:2902698 C T 0.253578 3.9404e-05
7:2907040 T C 0.032772 -7.0894e-05
7:2912928 C T 0.591928 -7.9663e-06
7:2913736 T G 1.134965 -1.9654e-05
7:2915500 T C 0.303773 1.0430e-06
7:2918883 C T 0.260634 -8.0879e-06
7:2921582 G A 1.735393 -4.6311e-05
7:2925134 G A 0.032565 2.3017e-05
7:2925157 G A 1.745854 8.3851e-06
7:2928260 T C 1.526078 5.9499e-05
7:2930621 T C 0.280446 -4.9659e-05
7:2933195 G A 0.677109 -1.0414e-05
7:2934122 G C 0.049757 -1.7946e-04
7:2935374 G T 0.123040 1.5303e-05
7:2935605 T C 0.059637 -1.9960e-04
7:2937450 T C 0.094085 -1.7617e-04
7:2938301 C G 0.771940 -2.2611e-05
7:2938806 T C 0.037654 -6.3140e-05
7:2942007 C T 0.022551 -1.0264e-04
7:2943449 G A 0.033590 2.4978e-05
7:2943627 T C 0.357922 -5.7251e-06
7:2944173 T C 0.029426 -5.4780e-05
7:2945081 C G 0.076301 -1.5597e-05
7:2945172 A G 0.055376 5.8068e-05
7:2946461 C T 0.988435 -7.5073e-06
7:2947064 A G 0.192609 4.2604e-05
7:2951309 G A 0.038598 -2.5720e-05
7:2951412 C T 0.300706 7.0680e-05
7:2951824 G A 0.036294 -3.4733e-05
7:2952241 T C 0.645875 -4.5669e-05
7:2953442 A G 0.364868 -6.5597e-05
7:2954962 A G 0.081533 3.6021e-05
7:2956217 T C 0.128301 -4.8296e-05
7:2957005 C T 0.399464 5.2058e-05
7:2959172 A G 0.043169 1.4873e-05
7:2962293 G C 0.042373 2.1605e-05
7:2963265 T C 0.091329 3.2232e-06
7:2966334 A G 0.142407 -1.5344e-04
7:2968361 A G 0.490368 -6.0120e-05
7:2969680 A G 0.456736 -5.0329e-06
7:2972072 G A 0.577659 -1.1804e-05
7:2974494 A C 0.395858 7.6010e-06
7:2975259 A G 0.124205 -3.3461e-05
7:2975366 G A 1.153310 -4.3339e-05
7:2976767 A G 0.394476 -1.9805e-07
7:2977732 C T 0.393629 5.9408e-06
7:2978893 A G 0.045541 -2.3952e-05
7:2980915 A G 0.040893 1.9282e-05
7:2983505 T C 0.020361 2.2761e-05
7:2984446 G A 0.033444 -4.6448e-05
7:2985075 G C 0.533202 -2.0295e-05
7:2985586 G C 0.023356 4.3672e-05
7:2985857 C G 0.624898 4.0289e-06
7:2986980 C G 0.064162 -4.7138e-05
7:2989058 A T 0.062461 5.2815e-05
7:2996738 T C 0.035255 -3.5023e-06
7:3000423 T C 0.040137 -4.8884e-05
7:3003838 A G 0.095854 1.5240e-06
7:3007382 C T 0.372129 2.3713e-05
7:3013403 C T 1.492319 -4.7734e-05
7:3018042 C G 0.034853 -6.4651e-05
7:3019219 C T 1.069297 1.5250e-05
7:3019758 T C 0.041153 -2.0786e-06
7:3020375 T C 1.104637 3.4631e-05
7:3021136 T C 0.843405 1.3595e-05
7:3021202 G A 0.191675 1.2676e-04
7:3021534 A G 1.167750 -9.0052e-05
7:3021975 A G 0.055811 2.8607e-05
7:3022367 G A 0.241241 5.7292e-06
7:3033302 C A 1.234671 -1.1912e-04
7:3035983 C A 0.350084 -4.7101e-05
7:3036643 A G 0.050647 4.5216e-05
7:3043279 T C 0.328074 -3.9243e-05
7:3043362 T C 0.096646 -1.2373e-05
7:3045064 T C 0.906863 4.2664e-05
7:3046735 G A 0.913770 4.0020e-05
7:3049255 T G 0.088031 4.5582e-04
7:3052087 A G 0.120307 -2.7479e-05
7:3053209 T C 0.253247 4.4843e-04
7:3056896 G A 0.184872 1.0467e-05
7:3058907 G C 0.405080 -5.6695e-05
7:3060490 T C 0.162567 -5.1987e-05
7:3062629 G T 0.119194 1.4694e-05
7:3070171 G A 0.501212 -1.2053e-06
7:3070639 G A 0.104052 -9.3604e-05
7:3072836 C T 0.857963 2.2244e-06
7:3073475 T C 1.755692 -2.3120e-05
7:3074659 C G 0.282565 2.6982e-05
7:3076053 A G 0.446450 -2.4384e-05
7:3079604 A G 0.370298 4.3715e-05
7:3081854 C A 1.137581 -4.5378e-05
7:3082205 A G 0.086765 -2.3774e-05
7:3083000 A C 0.143732 4.3482e-05
7:3085227 A C 0.134371 9.3218e-06
7:3086745 C T 0.311258 8.3327e-05
7:3087086 T C 1.698830 -1.1531e-05
7:3091530 A G 0.495337 -2.4122e-05
7:3093353 C T 0.060442 -1.2435e-04
7:3093767 G C 1.674354 -7.1425e-05
7:3095324 G A 0.110336 -5.8164e-07
7:3095676 A G 1.607361 -4.3826e-06
7:3096729 T C 0.120700 1.1196e-04
7:3097323 T G 0.649355 1.0195e-03
7:3099853 G T 0.225223 -3.0180e-05
7:3100838 G A 1.590182 -3.6903e-05
7:3103826 G C 0.104529 -6.2757e-05
7:3105485 C T 0.556978 -4.1473e-05
7:3108993 C G 0.061341 4.5141e-05
7:3110059 T C 1.693656 5.3541e-06
7:3110620 T G 1.264165 -1.1210e-05
7:3111491 G A 0.474688 -4.8282e-05
7:3114359 C G 1.315143 -1.0834e-05
7:3122686 T C 0.072721 -3.0791e-05
7:3122687 A G 0.467073 -5.4271e-05
7:3123750 A G 0.041202 5.2934e-05
7:3125220 T C 0.270566 2.2121e-04
7:3126626 T C 0.052497 -1.6241e-05
7:3128789 C T 0.877038 1.1935e-06
7:3133351 C T 0.251650 -3.5475e-07
7:3134593 A G 0.795768 5.8749e-06
7:3140356 C T 0.447106 -3.1725e-05
7:3141987 A G 0.086019 2.0805e-05
7:3147020 T C 0.709827 1.9797e-05
7:3150001 A C 0.064182 -8.3373e-05
7:3153123 T G 0.175744 1.8506e-05
7:3155089 G T 1.490800 3.0225e-05
7:3155903 G T 0.023538 -1.6194e-05
7:3157643 T C 1.922894 1.0254e-05
7:3157916 A G 0.628089 -6.0217e-05
7:3160739 G T 0.026222 6.0053e-06
7:3167399 G T 1.518895 -2.7579e-05
7:3170854 T C 0.084364 -4.1546e-05
7:3174724 C G 0.039939 -2.3290e-06
7:3174731 G A 0.077093 6.1332e-05
7:3177342 C G 0.069550 6.4661e-05
7:3178279 A C 0.116286 5.5553e-05
7:3178549 A G 0.034827 3.5793e-05
7:3178885 T C 0.037394 2.2951e-05
7:3182101 T C 1.657291 2.3986e-05
7:3186597 A G 0.047846 -2.3593e-06
7:3196005 A G 1.196985 -7.1901e-05
7:3197464 T C 0.388546 -1.0508e-04
7:3197788 C G 0.137698 -2.5238e-05
7:3202157 C T 1.455587 3.2138e-05
7:3203783 G A 1.102971 -4.3530e-05
7:3204133 T C 0.353034 2.9211e-04
7:3211849 G T 1.653951 -3.2300e-05
7:3214521 C T 0.437810 -3.1323e-05
7:3217043 C G 0.165059 8.1615e-05
7:3218900 C T 0.339915 -2.6856e-05
7:3219799 G A 0.023830 -8.4692e-05
7:3222960 A G 0.418747 -5.6319e-05
7:3223846 C T 0.807611 4.4942e-06
7:3226077 G A 0.153492 1.1594e-04
7:3227508 C T 0.054759 4.4023e-05
7:3228955 T C 0.070679 6.8751e-05
7:3229726 T C 0.081316 4.5387e-05
7:3230127 G A 0.749899 2.2110e-05
7:3232907 G A 0.217144 -2.6138e-05
7:3244244 G A 0.194099 2.4337e-05
7:3245774 G T 1.230922 7.4371e-05
7:3246004 C G 1.963381 -2.3964e-05
7:3251558 A G 0.623022 9.2337e-06
7:3255576 A G 0.116896 4.9114e-05
7:3257190 C A 0.033185 -1.6739e-05
7:3258506 G T 0.037573 -3.0928e-05
7:3259295 G A 0.110940 7.6681e-05
7:3264728 G A 0.496370 -2.1421e-05
7:3270827 C T 0.040809 1.1820e-05
7:3271998 C T 0.513929 4.5010e-05
7:3272526 A G 1.111021 -1.4936e-05
7:3272916 G C 0.199598 -2.0892e-05
7:3273444 A G 0.079118 5.1457e-05
7:3274920 C T 0.652555 3.2413e-05
7:3276744 A G 0.318402 -6.5946e-05
7:3278456 A G 0.155345 -7.8542e-06
7:3280632 A G 0.772210 2.2286e-05
7:3283681 G A 0.086616 -4.2750e-05
7:3284594 C A 0.715286 4.4557e-05
7:3285445 T C 0.150012 -1.7399e-05
7:3288471 G A 0.947455 -5.5049e-07
7:3292151 A G 1.302384 -3.7376e-05
7:3292510 T C 0.225648 -5.8223e-05
7:3298532 G A 0.318360 -1.0222e-04
7:3300575 G C 0.035564 -2.5531e-05
7:3302127 G A 0.042584 -3.3206e-05
7:3303869 T C 0.578374 6.1166e-05
7:3304969 G A 0.064373 1.9260e-06
7:3305089 A G 0.214317 -3.1704e-05
7:3305426 C G 0.206083 -6.5377e-05
7:3308631 A G 0.123296 -4.8643e-05
7:3312870 C A 1.256911 -4.4376e-05
7:3313225 A C 0.043386 -5.3427e-05
7:3315486 T C 0.028387 1.2670e-04
7:3318770 G A 1.459560 -1.3581e-04
7:3321415 C T 1.281183 -5.3010e-05
7:3326149 C T 0.597575 8.3672e-06
7:3329418 A G 0.187043 -4.5031e-05
7:3331265 A G 1.238981 -9.3921e-05
7:3331546 C A 0.091115 1.4139e-05
7:3335041 A C 1.095016 -5.0126e-05
7:3336548 C G 0.493893 -1.0140e-04
7:3344629 A G 1.434833 -1.9545e-04
7:3347795 G A 0.070832 -4.4275e-05
7:3349559 G A 0.062416 2.9942e-05
7:3354076 T G 0.099031 -1.7653e-05
7:3361125 C T 1.104854 2.2239e-05
7:3363362 G A 0.056255 1.0961e-04
7:3364375 C A 0.036911 -2.3634e-05
7:3373360 C G 0.079180 -5.8046e-05
7:3374332 C T 0.080855 -1.3362e-04
7:3375369 G A 0.034220 3.5090e-04
7:3380843 G A 0.167507 -1.2893e-04
7:3390394 T C 0.313916 -9.7512e-05
7:3394468 C A 0.062137 -1.4782e-05
7:3399315 T C 0.057800 -1.0089e-05
7:3399858 T C 1.083490 -1.2767e-05
7:3403285 C A 0.041727 -9.8764e-05
7:3411534 G A 0.038478 1.8812e-05
7:3412450 G A 1.129768 -1.4485e-05
7:3418740 T C 0.064042 -1.3190e-04
7:3425301 T C 0.065395 1.6775e-05
7:3430027 G C 0.041036 -7.3962e-05
7:3439714 C A 0.177601 -7.3486e-05
7:3442530 G A 0.068894 -8.9089e-06
7:3452338 T G 0.125257 2.9924e-04
7:3459194 A G 0.046070 5.6218e-04
7:3459845 A G 0.159824 -1.4943e-04
7:3465737 C T 0.041692 -7.0409e-05
7:3471223 A G 0.100118 -1.1337e-05
7:3473342 G A 0.343018 -1.0410e-04
7:3484778 C T 1.004807 -2.8446e-05
7:3488715 G A 0.062802 3.5782e-06
7:3492992 T G 0.028679 4.1198e-05
7:3511595 C A 0.286064 -2.3340e-04
7:3517365 T C 0.052055 2.9584e-05
7:3520324 C G 0.035908 -1.0501e-04
7:3521000 C T 0.890384 -5.8312e-05
7:3531146 A G 0.578081 -5.1764e-05
7:3537568 T C 0.073526 -3.1874e-05
7:3539339 T G 0.133420 -9.6699e-05
7:3546621 A G 0.069096 2.6943e-05
7:3550641 A G 0.053600 1.6511e-06
7:3554384 A G 0.033717 -5.4559e-05
7:3557123 C T 0.049783 5.8647e-05
7:3557357 T C 0.041847 -1.0771e-04
7:3559519 C A 0.053214 3.9712e-05
7:3560401 T C 1.268557 -3.6002e-04
7:3561173 A G 0.052753 -4.3224e-05
7:3571420 G A 0.078537 8.7337e-05
7:3572966 C T 0.460218 -2.6486e-05
7:3581357 A G 1.777387 1.4174e-05
7:3582319 G A 0.142154 -3.6759e-05
7:3584836 T C 0.083273 -3.2260e-04
7:3587579 G A 0.058995 2.3505e-05
7:3588836 T C 0.512413 -3.8070e-05
7:3589257 T C 0.070712 -3.0243e-05
7:3596948 G C 0.065756 9.6717e-06
7:3606896 T C 1.082059 -6.8572e-05
7:3634608 C G 0.050163 4.3823e-05
7:3637497 G A 0.109385 -2.9464e-05
7:3640144 A G 0.509044 -2.2612e-05
7:3648256 C T 0.062455 -3.7211e-06
7:3650629 G T 0.047216 6.4008e-05
7:3653059 C T 0.046203 -1.5192e-05
7:3662834 T G 0.111462 -2.8303e-05
7:3676120 G T 0.688469 4.0839e-06
7:3677429 C A 1.209098 -5.0188e-05
7:3679248 T C 1.909515 3.1510e-05
7:3682311 C T 0.044194 -6.3250e-05
7:3686322 A C 0.068703 -4.8751e-06
7:3693758 A G 0.059728 -9.5838e-06
7:3701872 T C 0.615849 2.7605e-05
7:3703823 T C 0.529593 -1.0524e-04
7:3709800 A G 0.033415 -2.0626e-05
7:3713782 G T 0.046745 2.5290e-05
7:3727379 A G 1.745893 2.4706e-05
7:3730049 C G 0.168383 -2.8393e-05
7:3732431 A G 0.208689 -8.3474e-05
7:3733857 A G 0.031098 1.3255e-05
7:3737407 T C 0.091495 1.6382e-05
7:3751099 G A 0.140677 -2.2547e-05
7:3752624 C T 0.026356 3.2011e-05
7:3753545 A G 0.054185 2.9857e-05
7:3760062 C T 1.933761 1.5379e-04
7:3760988 A C 0.936507 -8.8063e-05
7:3765212 A G 0.028712 -1.2917e-06
7:3766819 G A 0.175680 1.0451e-05
7:3769811 G C 0.344167 1.0887e-04
7:3784897 G A 0.044671 -9.6402e-05
7:3786404 C T 0.226037 -2.4881e-05
7:3786595 G A 0.101946 5.7030e-05
7:3792041 C T 0.507873 9.7931e-07
7:3792895 C T 0.595605 2.2886e-05
7:3798746 C A 0.879842 -3.2520e-05
7:3801824 C T 0.051572 2.5749e-05
7:3804003 T C 0.071932 8.1495e-05
7:3810872 G A 0.133202 8.0868e-06
7:3811989 T A 0.068171 -1.0172e-04
7:3822049 A G 0.094688 3.5066e-05
7:3826879 T C 0.042208 -6.7597e-05
7:3827900 G A 0.443052 -1.6135e-05
7:3837609 C T 0.046820 1.3548e-04
7:3837801 G A 0.114682 1.3598e-05
7:3839029 T C 0.097428 4.9696e-05
7:3842417 G A 0.116055 6.1407e-06
7:3844138 T C 0.098853 1.9173e-05
7:3850706 G A 0.439403 6.8227e-06
7:3852261 A G 0.271991 3.4541e-07
7:3857574 G A 0.071264 -1.8423e-05
7:3857994 T C 0.051270 -3.2551e-05
7:3864443 G T 0.046427 5.6729e-05
7:3869969 T C 0.294403 -7.0182e-06
7:3877441 T C 0.074078 3.5638e-06
7:3879661 C A 1.013843 3.4780e-07
7:3879686 A G 0.399127 3.5648e-06
7:3881777 A C 0.041494 1.0350e-05
7:3888275 G A 0.557085 1.0522e-05
7:3889961 T C 0.069784 -4.0415e-05
7:3892726 A G 0.031023 -3.1942e-05
7:3902346 C T 0.042983 3.0549e-05
7:3906324 C A 0.042383 -6.4607e-06
7:3915564 C T 0.393064 3.0876e-05
7:3935045 A G 0.855613 -4.1641e-05
7:3942558 T C 0.045548 1.6072e-05
7:3954531 A G 0.061786 -8.0633e-05
7:3957187 G A 0.588286 8.5570e-06
7:3959420 C A 0.128431 5.6852e-05
7:3959464 A G 0.155536 -4.0570e-06
7:3961818 T G 0.047962 8.1768e-06
7:3962311 G A 0.048615 -5.7893e-05
7:3983734 C A 0.043357 -2.4998e-05
7:3989139 T C 0.075133 -1.5795e-04
7:3990974 T C 0.129742 -3.6816e-05
7:3991249 T C 0.037138 4.3033e-05
7:3997467 C G 0.092614 4.2224e-05
7:4004327 C T 1.911514 3.8633e-05
7:4006138 T C 0.049605 1.3313e-05
7:4008750 A G 0.056726 -1.2505e-05
7:4011331 T C 0.612071 1.1405e-05
7:4014039 T C 0.032341 2.0182e-05
7:4014984 A G 0.300988 -1.1356e-05
7:4018597 T C 0.075831 5.4688e-05
7:4024024 A G 1.104396 -4.2967e-05
7:4031283 T G 0.100849 2.6067e-05
7:4032232 A C 0.107194 -4.0224e-05
7:4032667 T C 0.171885 1.0740e-04
7:4036609 A G 0.702511 -1.2957e-05
7:4043698 G A 0.037781 5.5019e-05
7:4045310 T C 0.553777 -8.5377e-07
7:4048619 T C 0.063714 4.4903e-05
7:4053642 T C 0.044045 -5.6095e-05
7:4054773 G A 0.167744 -4.5942e-05
7:4064076 A G 0.489310 -1.8842e-05
7:4067880 A C 0.027332 3.0014e-05
7:4077620 A G 0.292319 1.1954e-05
7:4084716 T C 0.337506 -6.8432e-06
7:4085467 G A 0.085276 -6.2022e-05
7:4088876 C T 0.218410 -1.2996e-05
7:4091787 T C 0.050095 -2.6329e-05
7:4105632 A G 0.283065 2.4593e-05
7:4106122 T C 0.336455 -9.0407e-06
7:4107593 C A 0.030465 -7.6018e-05
7:4110046 T C 0.069469 1.0739e-05
7:4112571 G A 0.066700 -8.9315e-05
7:4113346 G A 0.620133 1.4361e-05
7:4114115 T G 0.056836 -2.1054e-05
7:4116665 A G 0.548178 5.1940e-05
7:4116699 T C 0.044496 -1.8041e-04
7:4119966 A G 0.051461 -1.2125e-04
7:4125112 A G 0.454645 -9.8451e-06
7:4130004 G A 0.410526 4.1924e-05
7:4134508 A G 0.049355 -4.2296e-05
7:4134555 T C 0.478602 8.8160e-06
7:4139470 G A 0.727879 -9.9314e-07
7:4139785 G A 1.172405 5.0977e-06
7:4140350 G A 0.841004 -2.1231e-05
7:4140699 A G 0.049430 2.3248e-05
7:4144048 A G 0.123978 2.2776e-05
7:4146658 A G 0.430815 -1.0847e-05
7:4146806 A G 0.953927 -3.9909e-05
7:4147668 C T 1.032084 -3.6786e-05
7:4148500 T C 0.062114 -1.8350e-05
7:4149918 C T 1.955952 1.2734e-05
7:4150118 G A 0.024538 -2.7004e-05
7:4151211 A C 0.503728 2.3235e-04
7:4163243 A G 0.080673 -5.9152e-05
7:4164112 G A 0.084594 4.1865e-05
7:4166627 T C 0.235560 -3.9697e-05
7:4166659 G A 1.188218 6.6480e-05
7:4167687 G A 0.117071 -4.8052e-06
7:4169889 T C 0.162310 2.2271e-05
7:4170860 T G 0.047933 5.8356e-05
7:4174177 A G 0.035479 6.3073e-05
7:4182536 C A 1.136581 -2.6192e-05
7:4183461 G A 1.458011 7.8463e-06
7:4185702 C T 1.547831 -7.9889e-05
7:4190612 T C 0.340914 7.5716e-07
7:4195391 G A 0.930492 1.1014e-05
7:4200323 A G 0.110271 -1.7102e-05
7:4205960 C T 0.396001 -2.9312e-07
7:4211992 A G 0.043506 -8.4982e-06
7:4213975 G A 1.435635 -1.3746e-06
7:4216450 C G 1.509132 -2.5547e-05
7:4216545 T C 0.097866 -3.1777e-05
7:4216771 C T 1.362249 -2.7275e-05
7:4218642 A G 0.124488 -1.7655e-06
7:4218848 C A 0.599630 3.3528e-05
7:4219175 A G 0.044688 -2.2642e-05
7:4220953 A G 0.566069 2.7989e-05
7:4222089 G T 0.111339 -2.0993e-05
7:4222166 A C 0.030371 -1.4113e-05
7:4223652 C T 0.510979 4.1169e-05
7:4225449 A G 0.022104 6.1258e-05
7:4225870 G A 0.812285 1.1789e-05
7:4228612 A G 0.183021 -1.5282e-04
7:4229133 G C 0.078771 -2.0123e-04
7:4234634 T C 0.060267 -1.1977e-05
7:4236098 T G 0.070741 -6.9959e-05
7:4239039 A G 0.626401 5.7592e-05
7:4240021 A C 0.331278 9.8502e-06
7:4241491 T C 0.048261 3.0672e-05
7:4243685 T C 0.549522 2.4725e-05
7:4244311 A G 0.145741 1.7279e-05
7:4249626 T G 0.355585 1.5119e-05
7:4250040 T C 0.204998 1.0405e-04
7:4252074 G A 0.050721 -1.6759e-04
7:4252187 G A 0.055483 1.2848e-05
7:4252302 G T 0.122998 -5.0612e-05
7:4254798 C T 1.834775 1.8791e-05
7:4255354 C T 1.958802 2.8125e-05
7:4255920 A G 0.166192 3.2115e-06
7:4258725 A G 0.065853 -2.7897e-05
7:4259671 T C 0.042902 -1.8825e-04
7:4264670 G A 0.089388 1.3786e-04
7:4265769 T C 0.051020 -1.0723e-05
7:4268061 T C 0.114611 2.2881e-06
7:4268505 T C 1.163112 1.2048e-05
7:4270773 G A 0.491303 1.3300e-05
7:4274444 A G 0.057505 -1.4342e-05
7:4275676 A C 0.479054 3.4431e-05
7:4277696 T C 0.026706 4.1614e-05
7:4282512 T C 1.062948 3.0618e-05
7:4285525 A T 0.072981 2.2718e-06
7:4286616 G A 0.035171 2.1356e-05
7:4289827 T C 0.038391 2.5293e-05
7:4292528 T C 0.533131 5.4046e-05
7:4297749 A C 0.098612 -6.0833e-07
7:4297798 G A 0.038537 -5.5435e-06
7:4301472 T C 0.087885 1.1504e-05
7:4305834 A G 0.853996 7.1653e-06
7:4308109 C T 0.985959 1.6845e-05
7:4308220 C T 0.044798 6.6889e-05
7:4308362 T C 0.420348 9.9711e-07
7:4308653 T C 0.711595 -5.1267e-06
7:4309140 G A 0.916539 9.2613e-06
7:4314473 G A 0.665090 8.8018e-06
7:4318356 A C 0.029627 2.3603e-05
7:4318444 A G 0.910443 9.0365e-06
7:4319982 T C 1.002788 4.4304e-05
7:4321571 G A 0.367617 -3.4986e-05
7:4322832 A G 0.073692 -8.9804e-05
7:4325912 G T 0.479537 1.3802e-05
7:4325943 A G 0.324617 1.8011e-05
7:4326538 A G 0.196501 7.8867e-07
7:4328072 T C 1.363089 5.2303e-05
7:4333610 C T 0.990422 7.6901e-05
7:4333742 C A 0.109833 -1.9887e-04
7:4334401 A G 1.365326 2.3356e-05
7:4337405 C T 0.237940 4.7898e-05
7:4339413 G C 0.355913 -1.1292e-04
7:4340256 A G 0.182492 2.2039e-05
7:4340948 C T 0.564203 -3.8828e-05
7:4342056 T C 0.048706 5.4739e-05
7:4349743 A C 0.108957 1.0723e-05
7:4351105 A C 0.412509 5.1111e-05
7:4358209 G A 0.473104 -2.5848e-05
7:4367700 G A 1.105945 9.7862e-06
7:4370566 T C 0.307457 -2.2851e-05
7:4370694 A G 0.065220 -4.8560e-06
7:4374804 T C 1.482858 -2.7679e-06
7:4377932 T C 0.044334 -5.4466e-05
7:4382232 T C 0.124669 -1.2343e-05
7:4384024 T C 1.528967 -1.0302e-05
7:4384150 G A 0.184891 -3.3553e-05
7:4394023 C T 0.055781 9.6432e-05
7:4395990 C T 0.329460 7.2625e-06
7:4398657 T C 0.053292 -1.3391e-04
7:4405138 G A 0.774118 -1.2647e-05
7:4409754 T C 0.565968 -9.9232e-06
7:4411209 A G 0.580470 1.0053e-05
7:4423268 C T 0.453711 6.1811e-06
7:4424145 T C 0.134601 -5.0695e-06
7:4424360 G A 0.146893 -5.0574e-05
7:4427374 A G 0.231786 4.0906e-05
7:4431742 C T 0.176562 -8.3507e-05
7:4431757 T C 0.517253 2.4254e-05
7:4434405 C A 0.338847 7.9787e-05
7:4435801 G A 0.228404 5.2765e-05
7:4438327 C T 0.105698 5.1765e-05
7:4440632 T C 0.044691 -8.9806e-05
7:4442186 T A 1.271540 1.8346e-05
7:4444001 C G 0.219241 -6.8529e-06
7:4446571 T G 0.058407 1.7182e-04
7:4448853 G A 0.042662 1.7127e-05
7:4451490 C G 1.490930 1.3078e-05
7:4456129 A G 0.856684 2.5139e-05
7:4456132 A G 0.094662 -8.3026e-05
7:4456304 C A 0.127266 1.5279e-04
7:4457003 T C 0.542725 -1.3065e-05
7:4457403 C T 0.323290 -1.6423e-05
7:4469521 T C 0.196553 4.5736e-05
7:4473939 A G 0.054340 3.9742e-05
7:4476773 A G 0.054259 3.0526e-05
7:4476950 A C 0.827261 2.4043e-05
7:4479085 T C 0.116970 4.6465e-05
7:4479140 T C 0.530067 -2.4819e-06
7:4484759 A G 1.833558 -5.2476e-06
7:4485205 T C 0.226248 -4.5100e-05
7:4487579 C A 0.153505 -1.5275e-05
7:4488493 T C 0.049426 -2.4782e-05
7:4490854 T C 1.787075 -6.1118e-05
7:4495343 A C 0.110404 9.6935e-05
7:4495395 A C 0.190938 5.4130e-05
7:4498366 A G 0.755699 -1.3967e-05
7:4502285 A C 1.300226 1.7227e-05
7:4504176 G A 0.061822 2.1505e-04
7:4506973 G A 0.782979 -3.4374e-05
7:4508151 G A 0.033632 3.5595e-05
7:4509912 C G 1.072848 2.3360e-05
7:4512846 C T 0.039098 -8.8084e-05
7:4513032 G A 0.661367 -2.1543e-06
7:4514762 C T 0.161405 -6.4464e-06
7:4515266 G A 0.332303 1.2322e-05
7:4519251 T G 0.366380 9.1565e-05
7:4519675 C A 1.852649 1.9306e-05
7:4522075 T C 0.035116 6.7148e-05
7:4522961 G C 0.682023 2.8431e-05
7:4523080 C T 0.041458 -6.3787e-05
7:4523081 A G 0.051400 -5.4520e-05
7:4526316 A C 1.056418 -4.5460e-05
7:4526692 G A 0.756416 1.4761e-05
7:4534865 C T 1.855136 4.2307e-06
7:4537256 G C 0.084610 9.2510e-05
7:4545385 G C 0.295824 -1.1715e-04
7:4545571 C T 0.060933 2.4936e-06
7:4548541 C T 1.043782 -1.0799e-04
7:4552959 A G 1.425813 -3.8485e-05
7:4555014 G A 0.021987 -4.9893e-06
7:4559977 A G 0.046151 4.7224e-05
7:4560786 G C 0.048982 1.4043e-05
7:4561963 T C 0.231724 1.1441e-04
7:4562445 C G 0.276541 4.0694e-04
7:4565731 A G 0.572895 1.6386e-05
7:4567655 T G 0.046969 -2.8168e-05
7:4568229 A G 0.045447 6.4207e-05
7:4570221 G A 0.048352 -1.6719e-05
7:4572481 T C 0.045892 -2.0506e-05
7:4573133 C G 0.043668 -5.9887e-06
7:4573169 C T 0.021922 -4.8048e-06
7:4577158 T C 0.133900 -5.8363e-05
7:4584967 C T 0.055217 9.5284e-05
7:4585045 A G 0.020945 -5.6633e-06
7:4585225 T C 0.550181 2.5051e-06
7:4586366 G A 0.090527 -1.4546e-05
7:4588632 T C 0.089950 -1.6364e-05
7:4589799 T C 1.652614 -1.3347e-03
7:4601777 T C 0.517493 -4.4349e-06
7:4603683 G C 0.038608 2.1527e-07
7:4604937 C T 0.046560 -2.4481e-05
7:4609145 A G 0.032555 -4.2990e-05
7:4611655 A G 1.575809 -3.6307e-04
7:4644965 A G 1.064211 -9.8381e-05
7:4646190 A G 0.049550 7.0616e-05
7:4646900 C T 0.027826 -3.1979e-05
7:4647809 A G 0.067356 -9.7067e-06
7:4650495 G A 0.079320 -2.8619e-05
7:4651184 A G 0.488862 -2.9971e-06
7:4653268 G A 0.052286 -1.9326e-05
7:4654566 G A 0.027589 3.6188e-05
7:4662060 C T 0.167981 1.3107e-05
7:4665307 A G 0.402918 2.2764e-05
7:4665546 G A 0.051309 -1.6146e-05
7:4670513 G C 0.044545 -8.7026e-06
7:4671649 C G 0.441101 6.4771e-05
7:4675721 G C 0.675301 3.2733e-05
7:4676077 G C 0.189364 2.2167e-05
7:4677033 C T 0.121258 -5.3002e-05
7:4678731 C G 0.327487 -5.5813e-06
7:4682446 G C 0.165806 5.3450e-06
7:4688247 A C 0.270193 -4.1384e-05
7:4690533 T C 0.073984 3.3106e-05
7:4695918 G A 0.034619 -1.8202e-05
7:4701157 T G 0.101874 2.6135e-05
7:4702465 T C 0.046943 -5.1664e-05
7:4703360 A C 0.645824 -9.0682e-06
7:4721171 C T 0.060825 3.8177e-05
7:4723534 A G 0.365972 1.3968e-05
7:4726024 A G 0.232542 -1.4578e-05
7:4727980 G A 0.719901 -3.2256e-07
7:4730535 G T 0.265227 8.6695e-05
7:4733074 G A 0.254918 -1.1464e-04
7:4734847 T C 0.129541 -9.5374e-06
7:4735934 T G 0.063815 -3.6998e-06
7:4736420 T C 0.020770 1.4054e-04
7:4736974 C T 0.103192 -7.9046e-06
7:4738772 T C 0.067969 -2.0017e-04
7:4742722 C T 0.178227 1.3463e-05
7:4749527 T C 0.094227 -4.1757e-05
7:4750418 G A 0.210860 1.5727e-05
7:4751443 A G 0.076392 3.9266e-05
7:4754883 T C 0.087285 6.4870e-06
7:4759542 A G 0.726078 1.0345e-05
7:4760124 G A 0.994077 -1.5272e-05
7:4761613 T C 1.485143 -4.7136e-05
7:4764192 G A 0.039468 2.5000e-05
7:4764767 G T 1.652104 -4.2240e-05
7:4768038 C T 0.112300 -2.1102e-05
7:4771961 G A 0.091641 -3.3945e-05
7:4773017 A G 0.230416 -9.4233e-06
7:4776780 A G 0.034833 1.8561e-05
7:4778787 G A 0.023519 1.0365e-04
7:4782615 T C 0.037505 1.2105e-05
7:4783224 G A 0.956491 -6.6590e-05
7:4784652 C T 1.147049 -6.9602e-05
7:4785023 T C 0.723913 2.0187e-06
7:4786709 A G 0.075629 -2.3238e-05
7:4787092 G A 0.835496 -1.9412e-05
7:4789141 A G 0.060037 -1.3049e-05
7:4789927 C G 0.057154 1.6264e-05
7:4795042 A G 0.065765 -5.7877e-05
7:4795422 T C 0.054983 3.5355e-05
7:4795600 C T 0.132592 2.2720e-05
7:4801586 C T 0.258794 5.6438e-05
7:4801932 T C 0.021256 -1.3544e-04
7:4804720 C T 0.189104 2.3717e-05
7:4808369 G A 0.055567 2.0057e-05
7:4808692 T C 0.141268 -1.5771e-05
7:4809003 G A 0.138947 -3.1698e-05
7:4820581 C T 0.121028 2.7998e-05
7:4821352 C G 0.045849 3.8449e-05
7:4827859 A G 0.044892 4.1079e-05
7:4831394 C T 0.112988 -4.2850e-05
7:4831602 C T 0.039543 4.4290e-05
7:4838743 A G 0.046262 5.8969e-05
7:4839532 T C 0.098622 -4.3056e-05
7:4839882 C T 0.112676 1.3584e-05
7:4839990 A C 0.085298 -4.0832e-05
7:4841553 A G 0.022597 9.4368e-07
7:4844843 A G 0.135374 -1.3251e-06
7:4851053 A G 0.179354 5.7252e-05
7:4853493 A G 0.145033 2.5528e-05
7:4857977 A G 0.070705 -1.4470e-04
7:4862259 G A 0.406638 -8.9159e-06
7:4862269 A G 0.045385 5.3314e-05
7:4864247 A G 0.082478 -2.6730e-05
7:4870013 A G 1.486564 -3.6453e-05
7:4874420 C G 0.631893 -2.6649e-05
7:4876057 T C 0.633779 -1.9240e-05
7:4877012 T C 0.995125 3.2905e-05
7:4879774 T C 0.139889 3.0212e-05
7:4882550 C T 0.934046 2.5328e-05
7:4883029 A G 0.065911 -2.4023e-05
7:4888463 C T 0.848264 1.6562e-05
7:4892704 C A 0.570282 -3.4316e-05
7:4894734 T C 0.049929 -1.0085e-04
7:4894837 G A 0.227534 3.2461e-06
7:4894990 C T 0.048644 -6.8600e-05
7:4898272 C T 0.129837 -9.0981e-06
7:4900095 G A 0.765722 -1.1464e-05
7:4900341 A G 0.525309 -3.4137e-05
7:4901191 C T 0.238524 3.0304e-05
7:4901385 C A 0.766591 -1.1456e-05
7:4904234 C T 0.033366 -1.1206e-04
7:4906551 A G 0.069209 -8.6700e-06
7:4909983 A G 0.764141 -2.8146e-05
7:4912398 T G 0.567270 -4.3933e-05
7:4915536 T C 0.663880 -4.0430e-05
7:4918847 T C 0.102468 -2.4000e-05
7:4918897 C T 0.157961 -2.1302e-05
7:4920499 G A 0.100738 3.5632e-06
7:4922341 C A 0.095805 6.0965e-06
7:4924095 C G 0.728632 -1.3073e-05
7:4924846 A G 0.479537 -9.8361e-06
7:4925012 C T 0.262945 -4.4751e-06
7:4926216 T C 0.148879 2.0552e-05
7:4926950 C T 0.754452 -4.8547e-06
7:4934369 G A 1.140707 -8.7686e-05
7:4937930 A G 0.845041 -3.5051e-05
7:4938999 G C 0.443191 -6.1115e-05
7:4939926 G T 0.129554 -1.0957e-04
7:4941184 A G 1.768682 -5.9965e-05
7:4947013 G A 0.091916 7.3173e-07
7:4947399 C A 0.314455 -6.5571e-05
7:4950853 C G 0.045032 -5.4872e-05
7:4956714 A G 0.046077 -8.4155e-05
7:4956973 T C 0.580441 3.8104e-05
7:4959807 A G 0.829692 1.5607e-05
7:4963348 G A 1.132436 -2.4788e-06
7:4965338 A G 0.035590 -2.5370e-05
7:4973102 A G 0.317133 -2.4618e-05
7:4973200 C T 1.629332 -5.0244e-05
7:4990640 A G 0.491319 9.0087e-05
7:4993756 T C 0.259501 -9.6472e-05
7:4997892 T C 0.251461 -2.9048e-05
7:5000428 G A 0.900239 -2.3030e-05
7:5000491 C T 0.381379 -9.7956e-05
7:5004231 C T 0.906058 1.5867e-05
7:5010916 T C 0.140612 -7.0273e-05
7:5024868 C T 0.110716 -7.1765e-06
7:5027163 G A 0.116880 2.2598e-05
7:5029511 T C 0.234233 -9.4036e-05
7:5030830 G A 0.107993 5.2374e-05
7:5031771 G A 0.231357 -3.2510e-05
7:5034659 A G 0.065889 -2.8146e-05
7:5045847 G A 1.511099 9.0884e-06
7:5049458 A C 0.398289 3.8092e-06
7:5052884 G A 0.961827 -4.0353e-05
7:5057079 G A 0.148350 5.1833e-05
7:5071256 A G 0.078804 -1.0867e-05
7:5072427 C G 0.592431 -3.5114e-05
7:5082500 G A 0.179652 3.1417e-05
7:5100491 G A 0.138581 -1.7721e-04
7:5100851 G A 0.063321 1.4210e-04
7:5104833 T C 0.080660 3.7030e-05
7:5105208 T C 0.224317 -2.4121e-05
7:5112108 T G 0.748006 -1.2664e-05
7:5112554 C A 0.618261 -1.5121e-05
7:5123061 G C 0.032292 -1.2714e-04
7:5126222 A G 0.372982 -1.3228e-04
7:5126290 A G 0.037920 -4.5750e-05
7:5127076 C T 0.650270 5.1085e-05
7:5128788 C T 0.330638 1.8750e-05
7:5129579 T C 0.304010 5.7668e-05
7:5139130 C G 0.186813 -2.8300e-05
7:5140139 T C 0.154615 -3.5760e-04
7:5143121 A T 0.277483 6.6505e-06
7:5143363 A G 0.302189 7.3022e-05
7:5145607 T C 0.114585 -1.4485e-04
7:5146105 A C 1.369483 2.9048e-05
7:5146286 A C 0.046073 2.0840e-05
7:5151494 G C 0.051588 -1.6891e-05
7:5153951 A G 0.224869 2.9274e-05
7:5154281 A G 1.584560 -1.0414e-05
7:5156883 T C 0.024294 -7.5996e-06
7:5171668 T C 0.610266 2.0494e-05
7:5210108 T C 1.882397 -3.5260e-05
7:5211411 T C 0.125111 -5.5258e-06
7:5212601 A G 0.091878 -2.6974e-05
7:5215826 A C 0.030491 7.4763e-06
7:5217544 G T 0.721489 5.3488e-05
7:5219083 A G 0.995488 -2.4318e-05
7:5224413 C T 0.066307 6.1480e-06
7:5231156 G A 0.041033 3.7779e-05
7:5231260 C T 0.112170 -4.8443e-05
7:5234527 G C 0.057031 4.1455e-05
7:5238627 A G 0.020662 -3.6189e-05
7:5250140 G A 0.049322 7.3309e-05
7:5255294 C T 1.631409 2.2118e-05
7:5258493 A C 0.261711 -7.3446e-05
7:5261225 T C 0.032987 -3.5824e-05
7:5262151 T C 0.565374 3.0567e-05
7:5262385 A G 0.732518 7.8044e-06
7:5267207 A G 0.056810 -1.8486e-05
7:5267238 A G 0.158188 -1.7096e-05
7:5273121 T C 0.731261 9.3606e-06
7:5273464 T C 0.463932 1.0497e-04
7:5275715 G A 0.020315 -9.7354e-05
7:5277068 G A 1.055687 -3.5631e-05
7:5278410 G A 0.098642 -2.1997e-05
7:5278482 C A 0.912546 -8.6819e-06
7:5283487 G A 0.291715 -1.5371e-04
7:5288279 T C 0.062422 1.9134e-05
7:5289266 T C 0.295922 -6.5272e-05
7:5290749 T C 0.667895 2.4212e-04
7:5300396 T C 0.375222 -5.5987e-05
7:5302259 T C 0.746812 8.8903e-05
7:5302839 A G 0.036865 -2.4026e-06
7:5304948 C T 1.158587 2.4457e-05
7:5308949 T C 0.152842 1.6117e-05
7:5319387 A G 0.623288 2.5234e-05
7:5319511 A G 0.038134 -4.7858e-05
7:5324660 A G 0.153618 -1.3865e-05
7:5327148 T G 1.167698 -1.6636e-05
7:5328429 G A 1.663958 -4.4547e-05
7:5334840 G C 0.460550 6.3786e-05
7:5336973 T C 0.144050 4.2440e-06
7:5338714 C T 0.697249 -8.6666e-05
7:5341570 G A 1.057742 -3.5970e-05
7:5350668 C T 0.041825 -4.7264e-05
7:5353449 C G 0.023561 1.3512e-05
7:5355019 A G 0.229455 2.3133e-07
7:5360442 A C 0.288784 1.1705e-05
7:5371283 C T 1.245626 -1.1227e-05
7:5375542 A C 0.769600 3.9105e-05
7:5376689 A C 0.735504 -6.8793e-06
7:5384203 A G 0.298476 3.4595e-05
7:5384428 A G 0.020370 2.0617e-05
7:5390243 G A 0.171629 3.5704e-05
7:5391702 G C 0.331985 -4.1930e-05
7:5392059 A G 0.283637 -4.2092e-05
7:5392630 A G 0.232886 2.9958e-05
7:5394951 C A 1.614375 -7.5226e-05
7:5396715 C T 0.938522 4.0329e-05
7:5396955 G A 1.320927 -1.9054e-06
7:5398580 A G 0.086048 -6.7853e-05
7:5399569 G A 0.189299 -1.8886e-04
7:5403359 A G 0.070296 1.9008e-05
7:5405273 C T 1.369386 -1.1541e-05
7:5406479 C T 0.941800 -1.5308e-05
7:5411296 A C 1.108551 1.2309e-05
7:5413923 T C 0.026404 -1.8733e-05
7:5414602 A G 0.828546 -1.2953e-05
7:5415190 C T 1.484529 -2.2588e-05
7:5416248 A G 0.126984 -4.6666e-05
7:5416281 G T 0.054042 -1.0863e-05
7:5416426 T C 0.079232 -1.8819e-06
7:5427128 A G 0.575339 1.6112e-05
7:5431743 C T 0.036706 2.4070e-05
7:5432748 G A 0.146234 -2.1843e-05
7:5433058 T C 0.236158 8.6852e-06
7:5433458 T C 0.079849 9.3609e-06
7:5434107 A G 0.075279 -7.2063e-05
7:5434598 A G 1.115877 -2.1947e-05
7:5437616 G A 1.034080 1.9751e-05
7:5441337 C T 1.602538 1.7217e-05
7:5444340 C T 0.236388 -4.4896e-05
7:5452970 A G 0.249232 -1.5853e-04
7:5453537 T G 0.676204 6.9056e-05
7:5459984 C T 0.083471 2.1144e-05
7:5460550 T C 0.052873 -2.7350e-05
7:5463376 A G 0.022152 -3.5916e-05
7:5466645 A C 0.065623 -3.6502e-05
7:5473305 T C 1.804203 -3.4332e-05
7:5475036 G A 0.292650 -1.1891e-04
7:5477867 G A 0.176063 3.5538e-05
7:5477922 A C 1.453967 5.6600e-05
7:5478419 A G 0.317844 -1.2518e-04
7:5480106 C T 0.480378 2.9821e-05
7:5480451 C T 1.281361 -1.6637e-06
7:5482458 C T 0.241091 2.3539e-05
7:5482518 G A 0.641202 -3.0912e-06
7:5485117 C G 0.043964 -2.3111e-06
7:5486900 G A 0.631046 -5.9362e-06
7:5487229 A C 0.029627 2.9146e-06
7:5488045 T C 0.476820 3.4762e-05
7:5488050 C A 0.028530 -2.0673e-05
7:5495684 A G 0.313497 8.6746e-05
7:5495859 C T 1.800928 4.5382e-06
7:5497032 G A 1.049520 3.6456e-05
7:5497455 A G 0.048530 -1.0988e-05
7:5497547 A C 0.098223 -8.5473e-05
7:5502119 A G 0.101160 3.0792e-05
7:5506305 A G 0.095402 -6.5376e-05
7:5508557 T C 1.316951 1.8848e-05
7:5510579 A G 1.014947 -3.0007e-05
7:5512271 G A 1.750960 3.1008e-05
7:5516814 A G 0.039936 -2.2048e-05
7:5520850 A G 0.845249 1.6662e-05
7:5521468 A G 0.266661 1.1466e-04
7:5524805 A G 0.937918 -1.5045e-05
7:5527114 T G 0.059566 -1.0688e-04
7:5529758 A G 0.934825 -8.8883e-06
7:5530954 A G 0.272689 1.1539e-04
7:5532657 A G 0.934423 -9.7406e-06
7:5534410 A G 0.055665 -7.4932e-06
7:5540244 C A 0.044535 -3.4611e-05
7:5544706 G A 0.552537 -3.3062e-05
7:5550789 C T 0.788000 -2.7354e-05
7:5553944 A T 0.033805 4.4446e-05
7:5553996 C T 0.730515 -2.6921e-05
7:5566221 T C 0.076980 1.1429e-04
7:5571625 T C 0.793444 -2.2730e-05
7:5572132 A G 0.435882 3.1745e-05
7:5574532 C G 0.039537 9.6414e-05
7:5576680 T C 0.069128 -3.6609e-05
7:5582974 A G 0.377010 3.6049e-05
7:5586320 A C 0.598770 6.4585e-05
7:5587009 C T 0.020919 2.5457e-05
7:5589225 G C 0.144962 -2.5821e-05
7:5590880 A C 0.719470 2.0898e-05
7:5594385 C T 0.032597 7.1074e-05
7:5599418 A G 0.093504 -1.8262e-05
7:5602101 T C 0.073721 3.5993e-05
7:5604329 G A 0.621519 3.2597e-05
7:5611184 A G 0.147341 1.9332e-05
7:5614735 G A 0.065262 2.0089e-05
7:5618497 T C 0.145140 -6.3956e-06
7:5620894 G A 0.165202 9.5643e-05
7:5622261 A G 0.088878 1.7788e-05
7:5624052 A G 0.030257 4.0372e-05
7:5625749 C T 0.084286 -1.3218e-05
7:5627072 A G 0.062198 1.1070e-06
7:5631672 T C 0.076239 1.0066e-04
7:5632111 C A 0.879570 3.7453e-05
7:5639646 T C 0.193684 -2.4642e-05
7:5642631 A G 0.188792 1.9503e-05
7:5642848 T C 0.041857 3.8752e-05
7:5643145 C T 0.348727 -1.9502e-05
7:5669829 A G 0.158149 -7.0935e-06
7:5671500 A G 0.071228 -2.7179e-05
7:5693876 T C 0.031815 -1.4557e-05
7:5697329 C T 0.035479 7.8781e-05
7:5697579 T G 1.318434 -1.2712e-05
7:5705271 C T 0.031662 -3.0863e-05
7:5710024 A G 0.060316 -2.0814e-05
7:5716463 C T 0.241714 -3.7981e-05
7:5730216 G A 0.036300 8.0259e-05
7:5731357 A G 0.032815 2.3829e-05
7:5732759 C A 0.022308 1.2427e-05
7:5736941 T C 0.157633 6.7567e-06
7:5739822 C T 0.071037 -2.6041e-05
7:5740887 C T 0.146825 1.6779e-04
7:5748721 G T 0.140009 -1.8238e-05
7:5754906 A C 0.696960 7.4977e-06
7:5759119 C G 0.055639 1.2084e-05
7:5769962 C G 1.807381 2.5749e-05
7:5773027 G A 0.109489 -4.0797e-05
7:5785566 A C 0.056619 1.0644e-04
7:5799125 C T 0.161265 1.5762e-05
7:5800769 G A 1.965072 -4.2514e-05
7:5806337 T C 0.056350 -5.8745e-05
7:5806922 A G 0.061598 2.9948e-05
7:5816997 C A 1.645970 7.6627e-06
7:5817636 A G 0.101177 2.5106e-05
7:5819195 A G 0.770778 -1.6379e-05
7:5820409 A G 1.963725 -5.1105e-05
7:5823221 C T 1.795755 -1.3588e-05
7:5823330 T C 0.156487 -2.0586e-05
7:5833928 G A 1.964105 -3.6760e-05
7:5834109 G T 0.032159 -5.9201e-05
7:5834197 T G 1.912978 -2.4011e-06
7:5834333 A C 0.023788 -1.2574e-05
7:5840310 G A 1.965774 -5.5685e-05
7:5850274 G A 0.186757 -4.5102e-05
7:5850552 G T 0.431549 1.2182e-04
7:5853718 G A 0.076214 -3.0551e-05
7:5854003 T C 1.902825 -1.1943e-05
7:5864860 G C 0.312410 4.2761e-04
7:5870971 A G 1.285951 8.8822e-07
7:5878784 C T 0.088979 1.6652e-05
7:5879004 T C 0.130435 -2.9706e-05
7:5880910 A G 0.158052 2.9832e-05
7:5881293 T C 0.292251 7.1611e-05
7:5885326 G A 0.079547 -5.3209e-05
7:5889495 A C 0.101401 2.7260e-05
7:5890090 A G 0.059498 1.7447e-04
7:5893666 T C 0.272776 -2.6207e-05
7:5894502 T C 0.067590 -3.0325e-05
7:5894982 T C 0.100927 2.4576e-05
7:5902157 A C 0.039154 -5.0564e-05
7:5903672 G A 0.142034 -2.2755e-05
7:5908742 T C 0.452555 2.3879e-05
7:5910163 C A 0.439770 4.3929e-06
7:5911261 G C 0.104474 -2.5929e-05
7:5914423 T C 0.046544 -6.9555e-05
7:5918428 A G 0.563177 -1.5321e-05
7:5919040 C G 0.508697 -3.5959e-05
7:5919222 A C 0.079842 2.3478e-05
7:5920060 A G 0.072371 -1.5300e-04
7:5922009 T C 0.082014 -4.0974e-05
7:5924858 T C 0.175540 6.3714e-05
7:5925156 G A 0.353362 5.2242e-06
7:5927584 G A 0.173362 -2.9742e-05
7:5928736 A G 1.779438 1.8006e-05
7:5929666 C T 0.262487 -2.7071e-05
7:5929897 T G 0.059696 -2.5083e-05
7:5930559 A G 0.304163 1.2434e-04
7:5971058 A C 0.072757 -7.3198e-05
7:6020699 G T 0.030211 9.7677e-05
7:6020774 C T 0.071812 -1.1516e-04
7:6025136 A G 0.131998 -9.2302e-05
7:6026530 T C 0.043178 -6.2203e-05
7:6026607 A T 0.038579 5.1565e-05
7:6026775 C T 1.683958 8.6146e-06
7:6026865 C T 0.058654 -3.1229e-05
7:6026942 T G 0.075993 -1.7330e-04
7:6033095 A T 0.039228 1.6039e-05
7:6035021 A C 0.289602 5.0295e-06
7:6051283 G A 0.039238 7.3826e-06
7:6053264 A G 0.890797 -3.4227e-05
7:6053286 A G 1.374521 5.6854e-06
7:6054987 A G 0.490589 -6.9832e-05
7:6061988 A G 0.023343 -7.8261e-05
7:6062229 C T 0.514867 2.8097e-05
7:6062747 G T 0.043775 -2.0513e-05
7:6065194 A G 0.881920 8.7155e-05
7:6066450 C T 0.085733 -7.9554e-05
7:6071115 G A 0.206332 -2.6200e-05
7:6075760 A C 0.020812 8.3867e-06
7:6077476 T G 1.284841 1.5056e-05
7:6078668 C T 0.056515 -3.7992e-05
7:6080686 T A 0.037443 -3.4382e-05
7:6090727 T C 0.881715 1.0142e-04
7:6109816 T C 0.354676 5.9353e-05
7:6110910 A G 0.082410 -5.9946e-06
7:6111172 C T 0.443126 1.3259e-05
7:6114558 G A 0.440734 -1.9302e-05
7:6130519 T C 1.006761 3.3039e-05
7:6131235 A C 0.084058 -2.0477e-05
7:6132138 T G 0.054006 -1.1211e-05
7:6140998 G A 0.798202 -3.6571e-05
7:6142878 A G 0.061007 -5.4756e-05
7:6151161 A C 0.123095 -3.4970e-05
7:6155166 T G 0.474714 2.6764e-05
7:6155873 A C 0.392402 -1.4888e-05
7:6161609 G A 0.040322 1.0152e-04
7:6168907 A C 0.066798 -4.3359e-05
7:6171512 C A 0.022681 -8.6224e-06
7:6174038 G A 0.279099 -3.4568e-05
7:6174379 A G 0.263036 -4.9365e-06
7:6188936 T C 0.116269 -8.8601e-05
7:6189373 T C 0.039540 5.3921e-05
7:6191429 T C 0.090518 -3.8471e-05
7:6191895 G A 0.305205 -2.4377e-05
7:6193736 T G 0.032243 1.2272e-04
7:6193752 A G 0.280131 -5.9315e-05
7:6194379 C G 0.049199 1.0414e-05
7:6211340 C T 0.096003 1.2122e-05
7:6212135 T C 1.354608 5.4637e-05
7:6225926 T G 0.094296 -1.1127e-05
7:6239475 A G 0.064896 1.5837e-04
7:6239521 T C 0.033756 -2.4284e-05
7:6246523 T C 0.192681 -7.0162e-05
7:6248790 A G 0.036654 -5.9327e-05
7:6250389 C A 0.029030 8.9586e-05
7:6259162 A T 0.031312 -2.0834e-05
7:6264669 A G 0.050848 9.9224e-06
7:6271705 T C 0.046732 -1.3530e-05
7:6289108 A G 0.039462 3.6583e-05
7:6291239 A G 0.102345 -8.9783e-05
7:6295819 T G 1.858956 1.9792e-05
7:6296843 C T 0.173528 -5.4239e-05
7:6298044 C T 0.044817 -3.7837e-06
7:6309749 C A 1.736828 1.9020e-05
7:6311518 C A 0.168938 -4.5596e-05
7:6316496 C T 0.030880 4.0459e-05
7:6318692 A C 0.032863 7.4170e-06
7:6319654 C T 0.062010 2.5070e-05
7:6323189 A G 0.079508 3.1773e-05
7:6326270 A G 0.182103 -2.0727e-05
7:6329910 A G 0.152651 -5.9864e-05
7:6331565 A G 0.232480 1.8805e-05
7:6334747 G A 0.301508 -1.0064e-04
7:6337282 A G 0.279537 -2.2758e-05
7:6348344 T G 0.231416 -3.2140e-05
7:6350106 G A 0.559467 4.4164e-05
7:6354504 G C 0.796582 -1.7572e-05
7:6356121 C T 0.228553 -5.7782e-05
7:6369694 C T 0.023431 -1.6279e-06
7:6370077 T C 0.056330 -7.7870e-06
7:6370144 A G 0.385553 -2.7850e-05
7:6370305 G C 0.965640 -2.9491e-05
7:6370406 T C 0.958617 -3.9839e-05
7:6378542 T C 0.041698 2.4674e-05
7:6392254 C T 0.188179 6.9306e-05
7:6398705 C G 0.583794 -3.2060e-05
7:6404258 G C 0.089420 2.7976e-04
7:6410321 G A 0.995638 1.5931e-05
7:6416480 G A 0.110729 9.9269e-06
7:6417836 G T 0.083302 1.0519e-05
7:6420955 G A 0.267041 2.2079e-05
7:6426479 A G 0.071955 -2.5732e-06
7:6431209 T C 0.063497 -7.7847e-07
7:6431420 A C 0.117224 5.3202e-05
7:6432750 T C 0.469047 -6.8265e-06
7:6435901 A G 0.542375 -8.8938e-06
7:6445619 G A 0.044496 -3.6684e-05
7:6449272 G A 0.909577 2.1900e-05
7:6452461 A G 0.039264 7.1036e-05
7:6456319 C G 0.126240 2.4654e-05
7:6463051 A C 0.076350 -4.5877e-06
7:6465441 T C 0.480105 5.4347e-06
7:6465598 T C 0.023850 -4.9987e-05
7:6467370 T C 0.052406 3.8918e-05
7:6470323 A C 0.045314 6.6033e-05
7:6474073 T C 0.872023 1.0476e-05
7:6475831 T C 0.556971 4.4108e-06
7:6476104 A G 0.069384 -3.1978e-05
7:6486901 T G 0.070673 -2.4429e-04
7:6487101 A G 0.041912 -1.9544e-05
7:6491244 G A 0.178338 9.0047e-06
7:6492161 T G 1.460799 1.6455e-05
7:6492648 G A 0.059923 2.7775e-05
7:6492879 T C 1.695165 3.8845e-05
7:6502367 C T 0.555426 -2.1023e-04
7:6515345 G A 1.838660 1.5116e-05
7:6517700 C G 1.707233 -2.9053e-06
7:6518398 G A 1.094494 6.1641e-05
7:6520070 C T 0.408653 3.0773e-05
7:6521078 C A 0.167153 -7.8469e-05
7:6535517 A G 1.860352 -3.6586e-06
7:6537178 T C 0.044746 3.8456e-05
7:6545335 A G 0.443428 -1.8507e-04
7:6546285 C T 1.860673 1.0166e-05
7:6546958 A G 0.803470 5.9824e-05
7:6550375 G A 0.106198 -6.7056e-05
7:6557135 C A 1.023827 4.4096e-05
7:6563553 A G 0.068268 3.7437e-06
7:6567114 G A 1.757279 6.9451e-04
7:6568309 A G 0.084597 3.2348e-05
7:6571848 T C 0.208871 1.0062e-04
7:6572967 A G 0.071760 -9.3867e-05
7:6581469 C T 0.063033 8.1139e-06
7:6587632 T G 0.106363 1.7194e-05
7:6590670 T C 0.558010 7.8048e-05
7:6598898 T C 0.884211 -2.1528e-04
7:6611333 G A 0.626307 5.9866e-05
7:6612394 C T 1.749347 -3.3634e-05
7:6614841 G T 0.209049 9.8861e-06
7:6621277 A G 0.539587 8.7232e-05
7:6623244 T C 0.104822 -2.3577e-04
7:6634333 C T 0.071867 -1.0033e-05
7:6635573 T C 0.920985 -2.5058e-04
7:6646145 C G 0.227917 -4.6913e-06
7:6656830 A G 1.071997 1.7886e-04
7:6656897 G A 1.075347 1.4642e-04
7:6658555 G A 0.538347 3.1187e-05
7:6666501 G A 1.160528 3.8425e-04
7:6674010 T C 0.153161 -7.6815e-05
7:6681285 T C 0.071439 -2.2524e-05
7:6681619 T C 0.495597 1.1552e-05
7:6683454 G A 1.016534 4.3624e-05
7:6688480 C A 0.020124 -2.0014e-05
7:6689636 C T 0.065827 -4.7547e-05
7:6690240 C T 0.473094 4.6150e-05
7:6692096 T C 0.065324 -6.6891e-05
7:6692105 T C 0.077999 -1.5640e-04
7:6694718 G A 1.018115 4.4313e-05
7:6701668 T G 0.056457 -5.2053e-05
7:6708088 G A 0.072562 7.4254e-05
7:6713985 G A 1.140593 2.0521e-05
7:6717416 G C 0.273916 9.8178e-06
7:6717771 A G 0.381853 6.7019e-05
7:6728011 A C 0.071371 -2.0643e-05
7:6732315 C A 0.106879 1.8912e-04
7:6734103 T C 0.477739 1.6455e-05
7:6736332 T C 0.124929 3.8119e-05
7:6740570 C T 0.038345 1.4964e-05
7:6743526 C T 0.071423 -1.1250e-05
7:6744957 C T 0.534186 1.0016e-05
7:6754125 G A 0.060212 -1.1290e-05
7:6755448 G C 0.149311 -7.5470e-05
7:6775611 A G 0.080913 -1.1021e-04
7:6776906 G A 0.064587 8.0486e-07
7:6779270 G A 0.573300 2.0204e-05
7:6779810 G A 0.307613 -2.9477e-05
7:6819321 T C 0.042883 -2.0158e-05
7:6861432 C A 0.402252 -1.2843e-05
7:6870635 A G 0.866064 2.3684e-05
7:6893583 A G 0.037540 -3.1684e-05
7:6894015 A G 1.833545 -7.5887e-05
7:6932435 A G 0.644986 1.4764e-05
7:6933727 C T 0.028056 -2.0875e-05
7:6933784 T C 0.493309 -9.2505e-06
7:6934892 A G 0.043590 -4.6073e-05
7:6942469 G A 0.534945 -6.0033e-05
7:6944142 A C 1.168253 -2.6521e-04
7:6951352 C G 1.104452 -9.2619e-05
7:6955145 A G 0.177208 4.4134e-06
7:6956332 A C 0.161242 3.0299e-05
7:6963659 C T 1.182765 -2.7296e-04
7:6972148 T C 1.020143 -2.9972e-05
7:6974085 G A 0.736419 -7.5921e-05
7:6974888 C T 0.468878 3.2125e-05
7:6975937 T G 0.072033 9.7277e-05
7:6986302 C T 0.445330 -2.6055e-05
7:6990384 A G 0.026268 -6.1938e-05
7:6990613 A T 1.018465 9.1558e-06
7:6998259 C T 0.889554 -7.0584e-06
7:7027980 A C 0.130528 2.1285e-06
7:7030884 A G 0.212201 -2.5663e-05
7:7039912 G A 0.142463 -9.2079e-05
7:7040500 C T 0.592768 -1.9675e-05
7:7043230 A G 0.032490 1.0112e-05
7:7043484 G A 0.673740 1.4089e-05
7:7044853 C A 0.098963 -3.0672e-05
7:7045387 G C 0.298392 1.8219e-05
7:7055550 G A 0.293017 -2.5692e-04
7:7056521 T C 0.028089 -1.0297e-05
7:7060386 G T 1.609491 -6.1820e-06
7:7060950 A C 1.325400 1.3436e-05
7:7072884 A G 0.031656 -2.7760e-05
7:7079962 G T 0.027323 -2.4716e-05
7:7087827 A G 0.062624 -6.9942e-05
7:7090442 G T 0.265175 -1.9844e-05
7:7092850 T C 0.149538 -5.2434e-05
7:7094385 G T 1.058540 1.8655e-04
7:7101463 G T 0.465107 -5.2344e-05
7:7105543 T G 0.101180 1.2646e-04
7:7109705 G A 1.340989 1.0600e-05
7:7109738 T C 0.023168 -4.2409e-05
7:7111258 C T 0.117921 3.1800e-05
7:7116955 C A 0.024914 8.7492e-05
7:7117799 T C 0.215761 -6.8166e-05
7:7130061 C T 1.079576 4.8075e-05
7:7131180 A G 0.033162 -4.0430e-05
7:7135693 T C 0.196086 6.4023e-06
7:7140811 C T 0.342261 -1.6531e-05
7:7141565 C T 1.757055 1.3424e-04
7:7150584 G A 0.064233 3.8188e-05
7:7153100 G A 1.790461 -1.9715e-05
7:7155218 G A 0.030224 3.4628e-05
7:7155404 T C 0.081572 -2.9822e-05
7:7157756 A G 0.273107 1.3468e-04
7:7164723 T C 1.288366 -1.9048e-05
7:7166666 A G 0.229572 -4.6288e-05
7:7168493 G A 0.177001 5.3160e-05
7:7169107 T C 0.184151 1.4292e-04
7:7169466 C T 1.768072 2.8928e-07
7:7169596 C T 1.124027 -2.0670e-05
7:7170671 C T 0.088434 3.0994e-05
7:7170776 A G 0.065382 2.2225e-05
7:7170827 C T 1.167413 -8.6649e-05
7:7171262 T C 0.174716 1.0967e-05
7:7171465 G A 0.881102 1.6157e-04
7:7174964 C A 1.055538 4.7950e-05
7:7176584 C T 0.028939 -1.2743e-04
7:7176855 G T 0.022555 6.5193e-05
7:7189248 A C 0.404057 1.8467e-06
7:7190173 A G 0.169678 6.1946e-06
7:7197390 C A 0.377069 4.6671e-06
7:7206468 A C 1.137714 3.6945e-04
7:7215822 C T 0.201831 -5.2463e-05
7:7217796 G T 0.227868 6.2086e-04
7:7223104 A G 0.794573 4.2616e-05
7:7223416 T C 0.233561 1.0437e-03
7:7230388 G A 1.229303 1.5129e-04
7:7241954 T C 0.116584 -1.0561e-04
7:7250276 A G 0.141083 -7.7398e-05
7:7260027 T G 0.126042 -1.0866e-04
7:7268431 T C 0.857907 1.0719e-04
7:7269171 C T 0.280462 6.0475e-04
7:7289938 G C 0.207530 2.5302e-04
7:7291276 C T 0.075983 1.2999e-04
7:7291817 G A 0.026258 -3.7128e-05
7:7298134 C T 0.127087 1.4677e-05
7:7302293 A G 0.970551 -5.4864e-05
7:7302604 G A 0.023142 4.6826e-05
7:7307032 G A 0.398494 8.4757e-06
7:7311013 C T 0.095149 -7.1689e-06
7:7311593 C T 0.851390 1.0063e-05
7:7313044 T G 1.576543 1.0441e-05
7:7313730 C T 0.387523 1.1501e-05
7:7323237 A G 0.216475 -1.6608e-05
7:7330622 A C 0.793028 -4.6065e-05
7:7335876 G A 0.033775 2.8733e-05
7:7336227 A G 0.320576 1.1534e-05
7:7341852 A G 0.224853 -3.2368e-05
7:7343980 T C 0.405648 1.3327e-04
7:7344965 T C 0.076700 5.8265e-05
7:7345150 T C 1.124984 -3.3387e-06
7:7345633 T C 0.050111 3.3117e-05
7:7346318 G A 0.025057 1.5945e-05
7:7348713 A C 0.050553 -3.4824e-05
7:7349880 G A 0.759467 6.8280e-04
7:7350220 T G 0.913754 6.1312e-04
7:7350418 C G 0.096684 3.9561e-05
7:7350475 T C 0.097554 -1.9804e-05
7:7350683 C T 0.577166 -2.4697e-05
7:7353662 T C 0.083555 -2.9066e-05
7:7354586 C T 0.025103 6.7385e-05
7:7355115 C G 0.753927 -2.2283e-05
7:7355509 T C 1.301254 -4.0061e-05
7:7357578 T C 0.323498 -9.7031e-05
7:7358582 G A 0.099833 6.8530e-05
7:7358814 A G 0.073260 2.6304e-05
7:7360971 T C 0.083228 -5.4868e-05
7:7361049 T C 0.076282 7.9428e-06
7:7361271 A C 1.733066 1.9106e-05
7:7361484 G A 0.151457 6.8431e-05
7:7378516 C T 0.179149 -5.5100e-05
7:7386718 T G 0.142566 -6.0179e-05
7:7389587 C A 1.758721 1.1067e-05
7:7390493 C T 0.257116 -6.7697e-07
7:7397927 G A 0.045350 1.0259e-04
7:7399404 T C 1.577663 3.2287e-05
7:7404123 C T 0.051088 -1.0208e-04
7:7407152 G A 1.487781 1.7127e-05
7:7414862 A G 0.045415 -1.3610e-05
7:7416790 C T 0.187150 -3.4048e-05
7:7418282 C T 1.182986 -2.9586e-05
7:7425094 G A 0.182914 -1.7285e-05
7:7427642 T C 1.366780 -1.2485e-05
7:7436220 A G 0.099378 3.9291e-05
7:7437099 C T 1.891472 1.5629e-05
7:7437126 C T 1.596099 3.5876e-06
7:7438649 T C 0.029540 3.1417e-05
7:7438768 C T 1.895539 6.4882e-05
7:7446343 G A 0.319694 8.5082e-05
7:7449148 T C 1.951794 2.4369e-05
7:7451398 C T 0.229471 -1.2204e-05
7:7457571 A G 0.031649 -1.5676e-05
7:7460386 G A 0.202214 9.2220e-06
7:7475945 G T 0.218962 -1.5546e-05
7:7477518 T C 0.023642 8.4254e-06
7:7480786 A C 0.049141 -1.9802e-05
7:7484284 A C 0.031724 6.8164e-06
7:7491385 A G 0.086382 7.2866e-05
7:7492175 G A 0.210464 1.9707e-05
7:7494448 A G 0.108785 -9.2270e-06
7:7504011 A G 0.132943 4.2877e-05
7:7514235 G C 0.393418 -1.6864e-05
7:7538702 T G 0.071640 -1.1707e-05
7:7542137 T C 0.462958 4.9190e-05
7:7545571 C T 0.322138 6.8389e-05
7:7545691 C G 0.232289 -4.7282e-08
7:7561580 C T 0.148552 3.5549e-05
7:7565414 G C 0.304101 1.2566e-04
7:7567131 A G 0.062146 -1.6466e-04
7:7569904 C T 0.051504 -4.4628e-06
7:7571094 C G 1.886356 2.1072e-05
7:7571257 G A 0.024181 -6.1360e-05
7:7572074 A G 0.100313 2.8449e-05
7:7581306 T A 0.040815 4.9457e-05
7:7591823 C G 0.098703 -8.5965e-06
7:7603196 A G 1.853247 1.4189e-05
7:7613039 T C 0.214525 -2.2426e-06
7:7617318 G A 1.725056 2.8234e-05
7:7627791 G A 0.030494 7.6619e-06
7:7629343 C T 0.213405 -2.5525e-06
7:7633813 T G 0.301115 1.1713e-04
7:7646250 G A 0.080063 -2.9579e-05
7:7646687 G A 1.568915 -2.6264e-05
7:7650544 A G 0.026547 -7.7759e-05
7:7655600 G A 0.164115 1.1163e-05
7:7659745 G T 1.660199 -1.3771e-04
7:7663054 G A 0.140703 9.3026e-05
7:7669180 G A 1.213217 -6.2477e-06
7:7672345 A G 0.945734 1.2099e-05
7:7676343 A G 0.264360 7.6011e-05
7:7679107 C A 0.170986 1.7563e-05
7:7680632 T G 0.039494 -1.5082e-04
7:7684270 A G 1.188753 -6.3990e-05
7:7690153 A G 0.118389 -5.5811e-05
7:7690856 T G 0.101618 3.2196e-05
7:7691176 T C 0.724053 -6.9691e-06
7:7692709 A T 0.036589 -1.1886e-04
7:7707044 T C 0.048122 1.0469e-04
7:7715125 A C 1.803083 -2.4171e-05
7:7715974 C T 0.045291 2.0488e-05
7:7721817 G A 0.102007 -4.7678e-06
7:7722798 C T 1.297577 -1.2669e-04
7:7727975 A G 1.148873 -1.9429e-04
7:7732791 G A 0.056152 5.1665e-05
7:7754563 A G 0.146296 2.9941e-05
7:7773926 T C 0.134991 9.9128e-06
7:7777191 T C 0.469307 6.3975e-05
7:7782919 A G 1.025700 5.1195e-05
7:7785040 T C 0.830900 2.7011e-07
7:7787006 A G 0.170077 -2.1420e-05
7:7788634 T C 0.183060 4.4013e-05
7:7790059 G A 0.370512 -2.8563e-06
7:7790968 G A 0.305273 7.1738e-06
7:7794652 G A 0.116010 2.4065e-05
7:7795408 A G 0.064097 -3.4018e-06
7:7795531 A C 0.932433 -3.7100e-06
7:7800487 G T 0.176562 -3.4247e-06
7:7800687 G T 0.235070 -3.5591e-05
7:7801275 G A 0.190100 -4.9039e-06
7:7801606 G A 0.043347 6.2582e-05
7:7801968 T G 0.216537 -1.2876e-06
7:7803440 A C 0.110034 -8.0872e-07
7:7804403 G T 0.583654 -4.0508e-05
7:7804891 G A 0.164573 -1.0447e-05
7:7805729 A G 0.267317 -4.9599e-05
7:7806677 G A 0.215187 7.5928e-06
7:7807281 G A 0.035028 -1.1071e-05
7:7810552 C T 0.064344 1.6819e-04
7:7812139 G C 0.021091 -2.6786e-05
7:7812603 T C 0.632626 -5.5243e-05
7:7813890 A G 0.878524 -1.7423e-05
7:7814366 G A 0.038417 1.5423e-05
7:7815392 G A 0.195832 -1.3781e-05
7:7820159 T C 1.002103 6.9628e-06
7:7822689 C T 1.325932 -1.9999e-05
7:7822772 G A 1.237654 -4.3005e-05
7:7824708 G A 0.299154 3.6626e-05
7:7827038 T C 1.083711 2.9173e-06
7:7827822 G A 0.231743 -1.3636e-04
7:7827965 T G 0.050306 3.6589e-05
7:7832733 T C 1.831951 1.5256e-04
7:7833725 T C 0.249748 -8.4740e-06
7:7838119 G T 0.623317 1.1084e-04
7:7838179 G A 0.078398 3.2514e-05
7:7838994 G A 0.090238 -2.5908e-05
7:7841338 G C 0.172651 -2.1133e-05
7:7841419 T C 0.044931 -2.6778e-05
7:7842281 T G 0.818001 -2.6735e-04
7:7844909 T C 0.081735 -2.9217e-05
7:7846829 C G 0.081514 5.1134e-05
7:7847792 A C 1.803220 -7.5235e-05
7:7848928 C G 0.258865 -1.8328e-04
7:7849547 C T 0.438891 2.3166e-05
7:7849806 G A 0.468966 1.3737e-04
7:7851205 A G 0.058112 1.2455e-05
7:7855379 T C 0.620815 -1.4749e-05
7:7856041 A G 0.074649 4.5558e-05
7:7857259 G C 0.315270 -1.5920e-05
7:7859202 G A 0.655616 -3.1423e-05
7:7860628 A G 0.335546 5.7160e-05
7:7860667 G A 1.450189 -1.4844e-05
7:7863320 G A 0.276324 1.3646e-05
7:7867010 A G 0.336150 -6.3177e-05
7:7867960 A C 0.078557 -4.8552e-05
7:7868178 G A 1.957137 4.9888e-05
7:7868613 C A 0.197102 -4.7533e-05
7:7871531 G T 0.405304 -4.1895e-05
7:7873013 T C 0.026657 2.1680e-05
7:7879392 C T 0.086032 -9.9601e-05
7:7879532 C T 0.021162 -4.2084e-06
7:7880222 T C 1.225554 -3.6694e-05
7:7883323 C A 1.081306 -1.2815e-04
7:7886274 C T 0.060050 -3.5166e-05
7:7888133 T C 0.028111 -3.4862e-05
7:7899965 G A 0.469196 -7.9262e-05
7:7902687 A C 1.438667 -6.9337e-05
7:7902876 T C 0.265425 1.1185e-05
7:7903508 G T 1.507431 -4.2147e-05
7:7903755 C T 0.792655 -1.1265e-04
7:7910296 A G 0.097561 4.8012e-05
7:7916212 C T 1.546461 -1.6936e-05
7:7916817 G A 0.453675 -3.4229e-05
7:7917360 C T 0.217861 -4.7539e-06
7:7921504 T C 0.065545 4.1429e-05
7:7921536 A C 1.155076 -2.0813e-05
7:7926288 G A 0.715169 1.2267e-05
7:7926379 A T 1.267856 -1.8054e-05
7:7926413 C A 0.106331 -7.5580e-05
7:7926885 A G 0.409844 6.9593e-06
7:7929316 G A 0.405813 -1.9306e-05
7:7930535 G T 0.573167 1.8976e-05
7:7934974 G A 0.132248 1.3563e-05
7:7935571 T C 0.042331 -2.7179e-06
7:7935576 C T 0.279446 1.0928e-05
7:7937356 C T 0.307931 2.7308e-05
7:7939688 C G 0.351119 -6.4785e-05
7:7943395 C T 1.293916 -5.5257e-05
7:7943664 G C 0.045025 -2.3076e-05
7:7952469 A G 0.186800 -1.3484e-04
7:7957841 A C 1.629127 -7.5192e-05
7:7958133 A G 0.641815 -1.2579e-05
7:7959788 T C 0.066275 -2.2866e-05
7:7960741 G A 0.303228 -2.7987e-05
7:7960897 C T 0.027365 -1.0164e-04
7:7964636 A G 0.137101 8.8288e-05
7:7967441 A C 0.060322 1.3645e-04
7:7968972 C T 0.071059 -4.8735e-05
7:7974697 C G 0.021704 1.3255e-04
7:7974827 C T 0.283854 -2.9773e-05
7:7976336 T G 0.276321 -4.6589e-05
7:7978892 T C 0.639069 -8.0897e-06
7:7982785 C T 0.047047 4.7038e-05
7:7985388 C T 0.101037 -3.7159e-07
7:7990432 T C 1.491942 -5.2988e-05
7:7995572 C A 0.096779 6.1785e-05
7:7995662 G A 0.347042 2.8488e-04
7:7999312 C T 0.826333 5.8754e-06
7:7999615 A G 0.032792 5.3632e-05
7:8001573 C T 1.388400 5.2444e-05
7:8002389 T C 0.768500 1.7536e-05
7:8002672 G T 0.042344 -2.2333e-05
7:8002767 G T 0.158146 6.2701e-06
7:8003722 G C 0.915357 2.4618e-05
7:8005022 T C 0.021837 -6.9243e-05
7:8005868 T C 0.916308 1.9069e-05
7:8027038 A G 0.050049 3.5028e-05
7:8027174 C A 1.394164 3.6688e-05
7:8030177 G A 0.116178 2.4885e-05
7:8033518 C A 0.118554 2.5876e-05
7:8044268 C T 0.920716 -2.4974e-07
7:8044516 T C 1.114400 -2.1344e-05
7:8075256 C T 0.038722 -4.5398e-05
7:8075387 A G 0.060118 -4.3253e-05
7:8076876 A C 0.035476 -4.7468e-05
7:8101664 G A 1.376744 5.6335e-05
7:8110780 G A 0.495350 -2.7837e-05
7:8117517 A G 0.033587 -1.3328e-05
7:8132006 T C 0.825015 -4.4081e-05
7:8133429 T C 0.246340 -3.8359e-06
7:8143485 C T 0.238560 3.9718e-05
7:8145640 T C 1.639485 -5.5173e-05
7:8147611 T G 0.236096 2.0393e-05
7:8147978 A G 0.110255 1.6681e-05
7:8150562 C T 0.996397 -1.0749e-05
7:8151296 C T 0.048397 -1.4902e-05
7:8151938 T C 0.063980 5.9002e-05
7:8152005 T C 0.043516 -1.9920e-05
7:8152987 T C 0.040264 -4.3256e-06
7:8153849 C G 0.187945 -3.1609e-05
7:8157710 T G 0.041390 1.5014e-06
7:8158140 T C 0.064392 -8.2134e-06
7:8158819 T G 0.210519 -8.5001e-05
7:8160102 T G 0.662224 1.1381e-07
7:8162084 T G 0.859709 1.5366e-05
7:8164968 A C 0.066012 1.4061e-05
7:8166023 A G 0.458949 -5.0048e-05
7:8168466 C T 1.456009 -2.3404e-06
7:8170852 G A 0.925273 -9.5833e-05
7:8177689 A G 0.334861 -1.2380e-05
7:8182087 T C 1.891335 -6.9494e-05
7:8183347 T C 1.846859 -1.3593e-04
7:8185089 T C 1.436937 -8.0923e-06
7:8187646 A G 0.043360 2.9235e-06
7:8191582 C T 0.179010 4.2197e-05
7:8193399 T C 1.577900 -4.2339e-05
7:8196112 G T 1.624593 -2.2504e-05
7:8196176 T C 0.240530 2.7755e-05
7:8196529 T A 1.626485 9.9864e-06
7:8196977 C T 0.400776 -1.0367e-05
7:8197968 T C 0.021179 3.7906e-05
7:8198226 C A 0.021451 4.1436e-05
7:8201692 A G 0.028124 -9.2129e-05
7:8204193 C T 0.811363 -4.5581e-05
7:8204363 C T 1.075613 1.8071e-05
7:8204788 A G 1.882010 -9.8897e-05
7:8204811 T C 1.531816 -5.3441e-06
7:8208694 G A 0.537568 -2.2494e-06
7:8210215 T C 0.124760 -1.1527e-04
7:8212236 A G 1.956306 -8.3046e-06
7:8215208 C T 0.489537 -1.5077e-05
7:8215349 A G 0.068683 4.3462e-05
7:8215475 G A 1.393359 -2.2581e-05
7:8217022 A G 1.894240 -4.5017e-05
7:8217987 A G 0.101329 -6.3494e-05
7:8220016 T C 1.208196 1.2720e-05
7:8220327 G T 0.030747 9.7326e-05
7:8224028 T C 0.068346 3.1018e-05
7:8225388 T G 0.591331 -3.4482e-05
7:8234153 A G 0.293481 -8.5194e-05
7:8236266 A G 0.069024 -3.6067e-05
7:8240437 T C 0.250351 1.0142e-04
7:8241260 G T 0.028994 1.8512e-04
7:8241405 A G 0.023726 -2.4671e-06
7:8241909 T G 1.201616 -8.5650e-06
7:8243602 G A 0.244305 8.3784e-05
7:8243781 G A 0.134497 3.0364e-05
7:8244108 C A 0.586679 7.6338e-05
7:8244409 G A 1.780629 -1.7135e-04
7:8248215 C T 0.065843 1.0643e-04
7:8249663 G A 1.751411 1.4516e-06
7:8253685 T C 0.674837 1.1281e-04
7:8256608 A G 0.088025 1.2845e-05
7:8258516 T C 0.621179 7.2412e-04
7:8261730 G A 0.208319 2.5991e-05
7:8262953 T C 0.050988 7.6926e-06
7:8263798 A G 0.029783 -4.9860e-05
7:8266557 A G 0.054129 -1.6405e-06
7:8269856 C A 0.359746 -9.6302e-06
7:8271700 C T 0.093393 4.5577e-05
7:8274964 T C 0.872656 5.5089e-05
7:8276149 C T 0.034986 -2.4272e-04
7:8276621 A G 0.999922 6.3116e-05
7:8285465 A G 0.059517 -5.3725e-05
7:8287463 T G 0.027225 1.4326e-05
7:8287792 C T 0.616109 -5.6237e-06
7:8297634 G C 0.031497 -1.8712e-05
7:8299751 G A 0.219014 6.6297e-06
7:8299817 T C 1.202801 -4.4952e-05
7:8303457 A T 0.049241 9.0236e-05
7:8304009 T C 0.029582 -3.7349e-05
7:8305036 G A 1.916341 -1.2790e-05
7:8306295 G A 0.039770 8.9783e-05
7:8312810 T C 0.055525 1.0581e-04
7:8316033 G A 0.983723 -8.0015e-05
7:8316185 G C 0.049533 -3.3408e-05
7:8317221 A G 0.189062 8.1098e-06
7:8320681 C A 0.118032 -5.2847e-05
7:8321494 C T 0.205138 -3.9657e-05
7:8322679 T G 0.082221 -2.3563e-07
7:8322700 A G 0.576897 -4.7371e-05
7:8323542 C T 0.029984 -5.9808e-05
7:8327061 G A 0.138074 9.5660e-07
7:8327842 C A 0.079112 -7.9784e-05
7:8328145 A G 0.046184 -5.4382e-06
7:8328518 G A 0.373287 -3.3335e-05
7:8328880 T C 0.188211 4.1821e-05
7:8329745 A C 0.027368 8.1793e-05
7:8330148 A G 0.105857 1.8290e-05
7:8330780 A G 0.641997 1.0600e-04
7:8331177 G A 0.058362 2.6593e-05
7:8331385 G T 0.058673 -1.7307e-04
7:8333426 C G 0.060293 3.3050e-05
7:8335229 A G 0.898408 -4.3356e-06
7:8335924 T C 0.100550 -1.5834e-05
7:8344072 G A 0.157338 2.4828e-05
7:8359623 G T 0.694964 -2.0764e-05
7:8359968 T G 0.027488 -2.8802e-05
7:8362318 C T 1.618001 3.1057e-05
7:8362604 G C 0.485178 2.6578e-05
7:8364606 C T 0.045970 -1.2152e-05
7:8366077 G A 0.423272 7.6246e-06
7:8367763 C G 0.054908 -2.1121e-05
7:8376866 A G 1.015810 -3.6885e-06
7:8381051 G T 0.086457 1.5500e-05
7:8382511 T C 0.038722 7.2153e-05
7:8382895 G A 0.099164 7.6668e-06
7:8393744 G C 0.381772 -2.1664e-04
7:8395842 G C 0.025950 3.1824e-06
7:8398414 G C 0.050984 -7.9795e-05
7:8416721 G T 0.306172 -5.5146e-06
7:8422093 C T 0.094438 -6.3242e-06
7:8423186 T C 0.066002 3.6529e-05
7:8426836 C T 1.875162 -4.6056e-06
7:8427316 T C 1.085159 -2.5385e-05
7:8431407 C T 0.024379 -4.0102e-05
7:8432227 A C 0.084818 1.1255e-04
7:8433660 C T 0.209147 3.1013e-06
7:8440286 T C 0.131336 -2.8376e-05
7:8443682 A G 0.107340 8.8870e-06
7:8455063 A G 0.062750 -6.7367e-05
7:8463300 C T 0.423687 5.4505e-06
7:8471795 C A 0.311342 -1.6856e-05
7:8474937 G T 0.095798 -1.1880e-04
7:8475006 A G 0.133199 -1.2818e-06
7:8475410 G A 0.029835 -5.4033e-05
7:8477442 C T 0.727860 -8.1865e-06
7:8480427 A G 1.590126 5.5468e-06
7:8481463 C T 0.034895 1.4645e-04
7:8482349 T C 0.025934 5.8057e-05
7:8483499 A G 0.097898 -3.8348e-05
7:8489129 C T 0.781567 -2.6788e-05
7:8490425 T C 0.059673 1.4472e-04
7:8496798 A G 0.026859 1.7280e-05
7:8496848 T C 0.074045 6.4572e-05
7:8498262 T C 0.874065 -4.6169e-05
7:8507574 T C 0.188455 -1.1314e-04
7:8514869 T C 0.025869 -8.9251e-05
7:8517766 C T 0.390704 -4.7442e-05
7:8518301 T C 0.114478 2.0555e-05
7:8522740 T C 0.030562 -6.4737e-06
7:8527868 C T 0.819825 -4.4603e-05
7:8528385 G T 0.024966 -7.2741e-05
7:8532284 A G 0.620847 2.1202e-05
7:8532333 G A 0.055541 1.2159e-04
7:8532519 T C 0.914088 -1.5350e-05
7:8532877 T C 0.944819 -2.6998e-05
7:8533034 G A 0.150353 -2.1866e-05
7:8533583 A G 0.088025 2.2093e-05
7:8534063 C A 0.209406 1.8764e-05
7:8534545 T G 0.266846 -2.8569e-05
7:8535255 A G 0.171155 -1.4771e-05
7:8537715 G A 0.058271 8.7411e-05
7:8538635 C T 0.171785 -5.3426e-06
7:8538649 G A 1.382700 1.3646e-05
7:8540295 G A 0.898113 1.9839e-05
7:8542216 T G 0.186102 -1.3210e-04
7:8543586 A G 0.073101 7.6288e-05
7:8547148 A G 1.955416 1.4839e-05
7:8549026 A G 0.073273 -4.2581e-05
7:8549190 G C 1.088921 5.3083e-05
7:8552447 T G 0.038975 -5.4944e-05
7:8555045 T G 1.275788 -6.5257e-06
7:8558996 G A 0.614521 2.4687e-05
7:8564212 T G 0.478466 -5.2191e-06
7:8570041 C G 1.466587 3.2192e-05
7:8570715 T G 0.030056 6.2346e-05
7:8573545 T C 0.122738 -6.4348e-05
7:8574189 C A 0.053130 -3.4061e-05
7:8576383 G T 0.646554 3.2002e-05
7:8580081 T C 0.784112 -1.4606e-04
7:8580380 T C 0.189659 -1.1503e-04
7:8587139 T G 0.662981 -8.4640e-05
7:8592251 G A 0.065772 -2.8683e-05
7:8593540 C T 0.037440 7.2232e-05
7:8600353 C T 0.162469 -6.8210e-05
7:8605819 A G 0.112365 1.8723e-05
7:8606123 G T 1.243785 -5.7755e-05
7:8609526 T C 0.071588 -4.0170e-05
7:8612115 G A 0.650900 1.3718e-05
7:8613634 C T 0.048926 1.4692e-05
7:8616858 T C 0.500745 3.5537e-05
7:8618736 A G 0.066989 -5.0112e-05
7:8621671 C T 0.061877 3.1437e-05
7:8628145 G A 0.033084 -5.3660e-05
7:8631425 G A 0.478567 6.9000e-05
7:8636395 G T 0.031143 -9.0198e-05
7:8637008 C A 0.140882 -7.9759e-05
7:8637302 A G 0.436765 3.1821e-05
7:8637338 T G 0.254272 -3.6736e-05
7:8642404 G A 0.581700 -8.3204e-06
7:8644768 T G 0.049371 -1.5466e-05
7:8646277 T C 0.093767 -5.5691e-05
7:8650325 T C 0.060874 -3.8211e-05
7:8657967 G C 1.237190 -7.9626e-05
7:8671248 C A 0.036210 2.2047e-05
7:8678019 G C 0.679057 -1.0518e-04
7:8694038 T G 1.361392 6.8368e-06
7:8694538 G T 1.432363 -1.5283e-05
7:8699560 C T 1.412960 1.0687e-07
7:8701482 C T 1.833457 -1.8155e-05
7:8707379 T G 0.086934 4.1030e-05
7:8709309 A G 0.154371 1.1953e-05
7:8715366 G A 0.044950 -3.5706e-05
7:8716548 G A 1.426745 1.6739e-05
7:8718080 A G 1.447911 3.1739e-06
7:8720548 C G 0.666798 -4.7151e-05
7:8720805 T C 0.052510 -2.6961e-06
7:8720903 T C 0.745033 -7.3019e-05
7:8721520 C G 1.386657 -5.0376e-06
7:8721760 G A 0.711524 -1.7198e-05
7:8721852 G A 0.529999 -6.6847e-05
7:8723177 G T 0.057956 -1.3641e-06
7:8724594 A G 0.636323 6.2789e-05
7:8727892 G A 0.058118 -3.1902e-05
7:8730313 C T 0.064746 -4.1260e-05
7:8730421 C T 0.422159 -2.5295e-06
7:8731641 A G 0.040854 2.6646e-06
7:8734016 T C 0.406199 -3.2204e-05
7:8737358 G A 0.907743 4.9785e-05
7:8739365 C T 0.223178 -3.4188e-05
7:8739612 C T 0.062857 -1.4547e-05
7:8741576 C T 0.046531 -1.2538e-05
7:8742513 A G 1.200721 6.8192e-05
7:8742907 G A 0.742245 1.0016e-03
7:8743930 G A 1.718743 -3.9497e-05
7:8745176 G T 0.104818 -5.8824e-05
7:8750043 G T 0.142381 3.7802e-05
7:8750130 G C 0.280475 -3.4540e-05
7:8750204 C T 0.318457 1.5422e-06
7:8750881 C T 0.107184 -1.3387e-04
7:8751432 T C 1.164070 -5.9499e-06
7:8755731 T C 0.345978 3.3760e-05
7:8757123 G A 0.343631 -3.7106e-05
7:8759768 G C 0.025093 1.4864e-05
7:8762956 G A 1.963294 -1.6986e-05
7:8764246 G A 0.733819 -5.2626e-05
7:8764365 C T 1.041675 -6.2907e-06
7:8765540 C T 0.312482 -2.5197e-05
7:8772150 T C 0.271176 -1.8675e-05
7:8774344 A G 0.321514 3.5233e-05
7:8785709 C G 0.043198 -5.7972e-05
7:8785943 G A 0.110197 -1.0477e-04
7:8786057 G A 0.935088 -1.2760e-04
7:8788243 G A 0.700787 -5.2818e-05
7:8788905 G T 0.054785 4.3396e-05
7:8790170 C T 1.345757 -1.1044e-04
7:8792148 C T 1.363093 3.3540e-05
7:8795701 A G 0.098596 6.8441e-06
7:8796378 T C 0.445437 -2.4674e-05
7:8797737 G T 0.690670 3.7720e-05
7:8798271 G A 0.051257 1.7632e-06
7:8798740 C T 0.042889 1.1970e-05
7:8799299 C T 1.203366 4.2481e-06
7:8800804 G T 0.353975 -7.4383e-05
7:8809015 C A 0.036138 -2.6879e-05
7:8822956 A G 0.217391 -3.8845e-05
7:8825091 C G 0.314273 1.2053e-04
7:8825260 T C 0.244782 -5.9100e-06
7:8846440 G A 0.059485 1.7962e-05
7:8850990 G A 0.755728 -4.0928e-06
7:8853975 G A 0.167504 1.5417e-04
7:8861152 T G 0.619900 -4.4491e-05
7:8872635 T C 0.209987 -7.4676e-05
7:8875409 C T 0.317646 -1.1680e-04
7:8881347 A G 0.201019 3.9186e-05
7:8882727 T C 0.057761 -1.2547e-04
7:8884462 C A 0.237891 -7.1946e-05
7:8884722 T C 0.061734 5.0439e-05
7:8889709 A G 0.057038 3.0818e-05
7:8894344 C T 0.439803 -3.0201e-05
7:8895873 C T 0.459527 -2.2046e-05
7:8896639 T C 0.049647 5.4682e-05
7:8905597 A G 0.125124 -1.2345e-05
7:8913352 C T 0.028498 -7.0176e-05
7:8913768 G T 1.023863 1.4862e-05
7:8915037 C T 0.188929 -1.1340e-04
7:8920903 G T 0.142375 6.8458e-06
7:8921848 A G 0.208669 -1.2179e-04
7:8925788 G A 0.125481 4.9687e-06
7:8927104 T C 0.059998 1.7953e-04
7:8936663 C T 0.073935 2.5394e-05
7:8946638 T G 0.229127 -6.6853e-05
7:8947944 G T 1.065272 8.3864e-05
7:8948433 G A 0.170662 -4.9333e-05
7:8950148 G A 0.088528 -1.6835e-04
7:8960883 A G 0.124423 7.0429e-06
7:8961551 T C 0.055032 -1.5447e-05
7:8963779 G A 0.047281 -1.9906e-05
7:8965388 T C 0.031571 3.1658e-05
7:8968609 G T 0.025839 3.3766e-05
7:8970781 A C 0.096344 -9.3747e-05
7:8973489 T C 0.631279 -2.5672e-05
7:8974080 A G 0.056547 5.0165e-06
7:8975651 G C 1.673896 3.3886e-06
7:8977261 A G 0.063558 3.1018e-05
7:8978231 T C 0.122845 3.0466e-05
7:8979839 G A 0.681147 -4.0062e-05
7:8998665 G C 1.833879 -4.5991e-04
7:8998976 A G 0.462205 1.3629e-05
7:8999139 T C 0.845879 -6.7104e-05
7:9002735 C G 0.030348 7.2242e-05
7:9006896 T C 1.384278 -8.4467e-05
7:9009136 A C 0.030617 -8.4627e-05
7:9010195 A G 0.090930 -6.1221e-05
7:9010322 G A 1.880076 -5.6423e-05
7:9012092 C T 0.363151 2.7626e-05
7:9019826 G A 1.778808 9.9607e-05
7:9020630 T G 0.046083 -1.5307e-04
7:9021130 G C 0.263919 8.4028e-05
7:9023566 C T 1.594440 8.9817e-05
7:9024246 C T 0.757565 4.2920e-06
7:9024701 G A 0.200899 -4.2182e-05
7:9026617 T C 0.452701 1.4455e-05
7:9029273 C G 0.344066 -4.5057e-05
7:9029406 G T 1.763349 1.5075e-04
7:9030708 C T 0.029806 3.0554e-05
7:9030786 G C 0.677314 5.1208e-05
7:9033346 T C 0.118379 4.1206e-06
7:9033874 T C 0.919541 5.7452e-05
7:9038617 A G 0.106068 7.2969e-07
7:9048143 A G 0.477246 1.6050e-04
7:9051540 G A 0.444561 1.1943e-05
7:9057584 A G 0.184401 5.4748e-05
7:9057647 A G 1.561895 -1.6130e-05
7:9060781 C T 0.745442 -1.0638e-05
7:9063143 C T 1.959990 9.9622e-06
7:9066820 T C 0.372168 8.3011e-05
7:9067358 C T 0.022704 -8.6373e-05
7:9069463 G A 0.230539 -1.6825e-04
7:9069571 A G 0.100112 5.1894e-05
7:9069765 C G 0.057184 5.1853e-05
7:9071299 A G 0.044454 -4.7405e-05
7:9073004 G C 1.959405 -3.1451e-06
7:9073940 T G 0.412269 2.8234e-05
7:9074621 A G 0.351882 8.0198e-05
7:9079397 G A 0.484786 3.3999e-05
7:9087981 G T 0.912618 -1.6836e-05
7:9089477 G C 1.814476 3.3867e-05
7:9092925 C T 0.054337 -2.7586e-05
7:9097117 A G 0.031422 -6.9066e-05
7:9099713 C T 1.072474 -4.0929e-06
7:9101144 T G 0.820510 1.3472e-05
7:9101888 A G 0.068605 -9.9386e-05
7:9104184 C A 1.761989 5.8989e-05
7:9104692 T C 0.036106 1.3659e-05
7:9104908 A G 0.355991 -1.2107e-05
7:9110689 G C 0.356978 1.5229e-05
7:9111296 G A 0.151048 6.0961e-05
7:9116992 C T 0.080693 4.7849e-05
7:9118912 G C 0.420309 -2.8952e-05
7:9121987 C A 0.110063 5.8934e-05
7:9123026 T C 1.383005 2.4686e-05
7:9124433 A G 0.388708 -1.8174e-05
7:9124434 A C 0.067414 -6.1556e-05
7:9124908 G T 1.276954 5.6392e-05
7:9125752 A G 0.021140 2.4948e-05
7:9127173 C T 1.395138 -1.6447e-05
7:9135217 T G 0.559087 2.7250e-05
7:9136424 C T 1.945802 -3.6416e-05
7:9136820 T C 0.910560 1.0852e-05
7:9137242 C T 0.211211 -3.0104e-05
7:9138086 C T 0.077074 -5.2228e-05
7:9138344 C T 0.357438 1.4084e-06
7:9141841 C T 0.235275 1.2118e-04
7:9144626 C T 0.020228 2.2059e-05
7:9150520 T C 0.566728 1.0397e-04
7:9155608 T C 0.253042 4.8893e-06
7:9161097 C T 0.032260 6.2675e-06
7:9161198 C T 0.133803 4.0716e-05
7:9161829 C T 0.284545 3.2427e-05
7:9165400 A C 0.044184 -8.5886e-06
7:9168502 A G 0.615998 2.6038e-05
7:9169798 A G 0.989380 1.2042e-05
7:9177122 A G 0.025917 5.0592e-05
7:9178546 G A 0.290690 1.4388e-05
7:9179170 T G 0.282046 -2.4387e-05
7:9187294 A G 0.677366 1.0714e-05
7:9188752 C T 0.259391 3.9042e-05
7:9193948 T C 0.107441 1.7783e-05
7:9195056 C T 0.066687 -2.3068e-05
7:9209318 C A 1.876700 1.0805e-05
7:9213139 C G 0.190276 -9.7770e-06
7:9214103 A G 1.572638 -3.3138e-05
7:9214117 G A 0.753703 -2.1538e-04
7:9215320 G C 0.055739 3.1845e-05
7:9216686 G A 0.111180 -6.9548e-05
7:9219145 G A 0.521628 1.4472e-04
7:9219665 C T 0.134105 5.3852e-05
7:9221756 C A 0.067901 7.3193e-05
7:9222338 T C 0.589893 3.9772e-04
7:9223595 G A 0.664341 -5.0849e-05
7:9223721 T C 1.706922 3.7958e-05
7:9224481 G A 0.118317 9.3839e-07
7:9232420 G A 0.567322 -8.2060e-05
7:9233065 C T 0.036453 6.2732e-06
7:9236165 T C 0.053347 9.9205e-06
7:9239825 G A 0.033168 1.3609e-04
7:9245574 A C 0.055282 -6.1677e-06
7:9249180 T G 0.120093 -1.2525e-06
7:9253258 A G 0.023717 9.4737e-05
7:9256163 T C 0.144391 -1.1265e-05
7:9257996 G A 1.100118 -4.1471e-05
7:9266388 C T 0.668800 -4.6844e-05
7:9266581 T G 0.451792 2.4159e-06
7:9277955 A G 0.631610 -1.6023e-05
7:9283904 C T 0.264743 2.0182e-05
7:9286436 A G 0.093244 7.8851e-05
7:9287828 C G 0.036138 -9.2370e-06
7:9308776 A C 0.082478 1.9159e-05
7:9311900 G A 0.056528 2.7837e-05
7:9317000 C T 0.025031 5.7222e-05
7:9318509 C T 1.585047 -5.0587e-05
7:9321295 G A 1.419377 -3.6363e-05
7:9326566 A C 1.582953 -5.3143e-05
7:9328127 C T 0.038930 6.6729e-05
7:9330374 T C 0.058073 -7.8047e-05
7:9330626 A G 1.859874 -7.0374e-06
7:9334567 G A 1.040965 1.9429e-06
7:9347019 A C 0.047232 -3.8659e-05
7:9358276 G A 0.081851 5.5594e-06
7:9361262 A G 0.068667 -1.1101e-05
7:9361462 C T 1.662822 1.8353e-05
7:9361591 C T 0.092725 3.2779e-05
7:9363132 C T 0.129265 6.1926e-06
7:9369342 T C 0.815174 -1.9663e-05
7:9371342 C T 0.561268 -4.8417e-06
7:9373547 C T 1.910888 -5.3222e-05
7:9383302 T C 0.057434 -6.9628e-05
7:9384286 A T 1.433912 -3.9054e-05
7:9385380 T C 0.199426 -9.3774e-06
7:9387898 C A 0.986783 1.7355e-05
7:9388118 G A 0.559649 -4.8702e-04
7:9388367 G A 0.070426 -4.1815e-07
7:9390090 C A 0.284915 -4.4560e-05
7:9391736 T C 0.323764 1.5020e-05
7:9392697 A G 0.244947 -6.6322e-04
7:9404020 G T 0.083643 3.5318e-05
7:9410535 G A 1.112267 1.1102e-05
7:9413397 G A 0.091384 6.9085e-05
7:9414790 A G 0.308814 -4.4309e-05
7:9425001 G A 0.083539 2.5989e-05
7:9428850 C A 0.035960 -1.4803e-04
7:9429785 T C 0.035158 -1.4109e-04
7:9434108 A C 0.405599 4.6640e-05
7:9462313 A G 0.623402 -1.1351e-05
7:9473430 T G 0.060056 -1.9293e-05
7:9490791 G A 0.463850 -1.2600e-05
7:9496975 G A 0.695886 2.4398e-06
7:9516016 G A 0.097658 1.8148e-04
7:9517343 C G 0.160626 3.2784e-05
7:9520111 G A 0.256145 2.2166e-04
7:9529073 T C 0.098940 2.4065e-05
7:9532166 G A 0.810584 -9.7734e-05
7:9534063 T G 1.395443 2.1548e-05
7:9539279 T C 0.167185 2.9455e-05
7:9543075 A G 1.248378 3.5725e-05
7:9543141 G A 0.041448 6.1979e-05
7:9544299 G T 0.113160 -2.0614e-05
7:9556985 C G 0.037654 1.3658e-04
7:9557249 T C 0.059384 -1.3130e-04
7:9557546 T G 0.040189 -3.8058e-05
7:9558015 A C 0.093513 -3.3608e-04
7:9561288 A C 0.061504 -3.2773e-05
7:9562911 T G 0.492075 -2.1244e-05
7:9567079 G A 0.138558 -2.7450e-05
7:9567923 A G 0.279310 -1.8939e-04
7:9569435 G A 0.948519 9.5717e-06
7:9590390 T C 0.606508 -7.5003e-06
7:9594411 G A 0.131161 8.4313e-06
7:9603912 T G 0.464441 -2.0875e-05
7:9605948 T C 0.031617 -3.9542e-05
7:9622482 T G 0.127457 2.0897e-05
7:9633590 C A 1.527428 5.3977e-06
7:9643278 T C 0.106519 2.2908e-05
7:9644860 G T 0.065937 -4.8518e-05
7:9646047 C T 0.537662 3.2636e-04
7:9646540 A G 0.141174 2.5262e-04
7:9650438 G A 0.525344 -2.5120e-04
7:9653906 A C 0.266444 -2.1811e-04
7:9655950 C T 0.611311 1.7217e-05
7:9659078 A C 0.173888 -7.0779e-05
7:9664083 G A 0.231279 -4.9015e-05
7:9664745 T C 0.054658 -3.7907e-05
7:9666595 C T 1.602106 -3.3411e-05
7:9672125 T C 0.066126 -4.4404e-05
7:9682200 T C 1.602730 -1.4345e-04
7:9685440 A G 0.163820 3.2145e-05
7:9694836 C T 0.148165 3.6580e-05
7:9702005 C G 1.866324 -1.5103e-06
7:9702151 G T 0.100673 1.0510e-05
7:9702712 T C 0.066392 -4.5383e-05
7:9709404 C A 1.700534 -1.2102e-04
7:9711911 G A 0.068002 -1.4214e-04
7:9712016 A G 0.141833 -7.8680e-05
7:9714181 G A 0.228225 -5.1417e-05
7:9714758 A G 0.545150 -3.8410e-05
7:9716062 A G 1.597822 -1.3511e-05
7:9719864 A G 0.047278 -4.2883e-05
7:9727027 C T 0.071072 -6.6497e-05
7:9736306 T C 1.317954 1.2132e-05
7:9737418 A C 0.621179 1.3674e-04
7:9746755 A C 1.360509 4.2812e-05
7:9747486 C A 0.071426 -2.5028e-04
7:9750402 G A 0.045746 -3.9912e-05
7:9751646 T G 0.069388 -4.6975e-05
7:9753158 G A 1.633999 -1.0955e-04
7:9767882 G A 0.496538 -3.1236e-05
7:9770745 G A 0.110226 5.9700e-05
7:9771733 C T 0.520989 -1.6332e-05
7:9780618 G A 0.044246 -2.7798e-06
7:9790311 T G 0.137104 -2.7665e-04
7:9811786 A C 0.676833 -8.3422e-05
7:9821164 T C 0.337782 -2.7035e-05
7:9822112 A G 0.041056 -4.8475e-06
7:9824219 C A 0.142164 -1.9157e-04
7:9828547 G T 0.030273 -2.7147e-05
7:9831806 G A 0.045710 -2.5663e-06
7:9838392 C A 0.438920 6.3090e-05
7:9842253 G A 0.073552 -8.3018e-06
7:9846607 G A 0.488174 -1.5159e-04
7:9860336 G C 0.431581 9.7926e-05
7:9870471 T C 1.161035 3.1751e-05
7:9870851 G A 1.083812 4.7975e-05
7:9875483 T G 0.126734 -7.2177e-06
7:9886949 T G 1.844113 3.2860e-05
7:9891760 T C 0.061676 -1.3223e-05
7:9897534 G A 0.618699 -4.1494e-06
7:9897957 G T 1.058323 2.2575e-05
7:9898826 T C 1.325633 2.7692e-05
7:9899092 T C 0.297437 -3.3227e-05
7:9905545 C A 0.037057 3.4283e-05
7:9908167 C T 0.062338 4.4934e-06
7:9908784 G A 0.304805 5.2087e-05
7:9913623 A G 0.029053 2.2097e-05
7:9915130 A G 0.061715 -2.3028e-05
7:9917356 A C 0.467469 -1.1593e-04
7:9917419 C T 1.917366 -2.5982e-05
7:9923986 T C 0.049014 -2.1564e-05
7:9924389 C T 1.111375 2.7009e-05
7:9924758 G A 0.193898 5.9314e-05
7:9940421 C T 0.996624 -1.5130e-05
7:9944175 C A 0.697567 -1.7264e-04
7:9956610 G A 0.048534 1.2902e-04
7:9965912 C T 1.321242 -2.6085e-05
7:9968653 T C 0.046564 1.0195e-04
7:9968807 C T 1.192989 6.7325e-07
7:9977206 C T 0.118201 4.2908e-05
7:9984343 T C 0.030971 -3.1615e-06
7:9985223 C T 0.110414 -5.7231e-04
7:9985641 G A 0.135702 1.6593e-05
7:9985797 T C 0.085451 1.2177e-04
7:9988194 T C 1.190324 3.5079e-05
7:9989082 G A 0.758857 1.1616e-04
7:9993126 C A 0.061955 -4.7880e-05
7:9996123 T C 0.630286 1.5940e-05
7:10000210 A G 1.039608 -2.6429e-05
7:10003616 T C 0.106993 -3.2604e-05
7:10004274 A G 0.045152 9.4214e-05
7:10006168 C T 0.074607 -2.1444e-05
7:10018735 A G 0.053279 -2.1035e-05
7:10021129 C T 0.059235 2.7887e-05
7:10023750 C T 1.198273 -2.6243e-05
7:10031577 A G 0.075866 4.4283e-05
7:10034913 C T 1.177390 -3.7459e-05
7:10041065 A C 0.077346 8.1769e-06
7:10046697 C T 0.046401 2.5568e-05
7:10062341 G A 0.235765 2.3415e-05
7:10068401 G A 0.379815 2.0744e-05
7:10070089 T C 0.080608 1.8228e-06
7:10073338 G A 1.806917 -1.9997e-05
7:10075385 A G 0.021493 1.5570e-04
7:10088051 G A 0.552242 1.6811e-05
7:10089086 A G 0.044477 5.9805e-05
7:10096276 A G 0.147938 -9.5033e-06
7:10102231 C T 1.787296 -6.4013e-06
7:10109451 C T 0.032808 5.0043e-05
7:10116075 T C 0.061991 -7.3717e-05
7:10117230 G T 0.035291 2.1248e-05
7:10119094 A C 0.066223 1.7073e-05
7:10121205 G T 1.792765 4.1722e-05
7:10121779 G A 1.684711 7.0252e-05
7:10126364 G A 0.127023 -4.1128e-05
7:10130177 C T 0.303036 1.4453e-05
7:10131259 A G 0.100716 1.7579e-05
7:10140489 T C 0.349136 1.9745e-05
7:10147153 G C 0.067586 -1.0908e-04
7:10147518 C T 0.063331 -7.1751e-05
7:10149976 G C 0.202077 2.3368e-05
7:10160109 C T 0.170100 5.2965e-05
7:10160345 C A 0.083221 -1.2550e-04
7:10163845 C T 0.055230 -2.2708e-05
7:10182878 T C 0.170334 9.2798e-06
7:10185321 G C 0.046833 -1.4062e-05
7:10185753 A G 0.039799 7.5906e-06
7:10187627 A G 0.339843 7.8684e-08
7:10205149 C A 0.460452 2.0776e-05
7:10211892 T C 0.207809 -2.9799e-05
7:10213003 A G 0.097905 1.5112e-04
7:10221709 C G 0.056823 2.7285e-05
7:10229340 G T 1.077707 1.3652e-05
7:10229360 G C 0.225810 -9.7791e-04
7:10236398 T G 0.031649 -4.6165e-05
7:10239808 T C 0.240182 -2.2596e-05
7:10250946 C G 0.178487 -5.4669e-07
7:10256268 T C 0.455424 1.1905e-05
7:10259506 A G 0.806414 6.5738e-06
7:10260458 G T 0.075039 2.8800e-05
7:10266276 T C 0.057800 8.4687e-06
7:10268165 T C 0.073224 -7.5438e-05
7:10280875 C T 1.386478 2.5194e-05
7:10283364 C G 0.030461 2.6991e-05
7:10290706 C G 0.030666 2.8270e-05
7:10294520 A G 1.276921 1.6959e-05
7:10294777 T C 0.051121 3.0346e-05
7:10298689 G A 0.234012 3.4769e-05
7:10303813 C T 0.105578 4.1379e-06
7:10308960 A G 0.997746 7.9968e-06
7:10309219 C A 1.969931 -1.5872e-05
7:10317864 G A 0.075545 -1.5408e-05
7:10333333 T C 1.634032 -1.8508e-05
7:10343038 G A 0.697356 5.1317e-06
7:10352442 A G 0.177627 8.9277e-05
7:10354549 A G 0.811535 -8.4444e-05
7:10359733 A G 1.051715 2.0521e-05
7:10360701 G T 0.056921 3.1893e-05
7:10366389 T C 0.064772 -1.9697e-06
7:10367717 C T 0.096120 1.1250e-04
7:10368420 C G 0.067976 -3.4781e-05
7:10368887 G A 0.486710 -3.8812e-05
7:10369741 T C 0.617284 7.1149e-06
7:10380565 A C 0.105429 -1.2256e-04
7:10383515 C T 1.487794 -4.8251e-05
7:10383553 C T 0.725328 4.3758e-06
7:10384005 G T 0.565095 -2.5124e-05
7:10426456 C T 0.196189 -4.9046e-05
7:10427867 C T 0.033415 -1.3150e-05
7:10431478 T G 0.093517 1.1673e-05
7:10436320 C T 0.059930 2.2235e-05
7:10442166 A G 0.042617 -4.5528e-04
7:10455177 A G 0.138762 -2.1936e-05
7:10468009 A G 0.089154 5.1197e-05
7:10469978 T C 0.427456 -1.5691e-06
7:10472275 T C 0.214398 -9.8370e-05
7:10476377 G C 0.149136 1.2008e-05
7:10476795 G A 0.100677 2.0032e-05
7:10480496 A G 0.081550 -2.7526e-05
7:10486698 A G 0.524864 -1.7601e-05
7:10494530 G A 0.052046 4.7203e-05
7:10498850 A C 0.050952 4.4593e-05
7:10501614 T C 1.466538 2.4471e-05
7:10506745 C T 0.022318 5.4726e-05
7:10509516 A G 0.075246 6.3301e-06
7:10511134 A C 0.913468 1.1815e-05
7:10511240 G A 0.567896 6.4423e-06
7:10513763 G A 0.029962 1.0818e-04
7:10528850 G A 0.957448 6.9798e-05
7:10530070 G T 0.450738 4.4057e-05
7:10531994 T C 0.060653 -2.6975e-05
7:10534993 A G 0.167257 2.7928e-05
7:10554750 C T 0.447518 -2.6520e-05
7:10557270 A G 0.073971 -6.7602e-05
7:10560414 C T 1.490985 -3.9717e-05
7:10562351 A G 0.078794 3.3441e-05
7:10580190 A C 0.531521 -4.5986e-05
7:10580302 C T 0.150496 -7.0093e-06
7:10583199 C G 0.078632 3.0222e-05
7:10583456 C T 0.449219 -2.7586e-05
7:10583882 A G 0.068988 1.5212e-05
7:10588312 T G 0.055201 9.7185e-06
7:10609156 C G 0.056126 3.0808e-05
7:10614934 C T 0.392470 -7.6546e-06
7:10617878 G A 1.194333 -1.9166e-05
7:10627592 T G 1.141200 -6.4293e-05
7:10632118 C A 0.112878 4.9941e-05
7:10641816 T G 0.029036 -1.0518e-05
7:10642119 T C 0.057171 -3.1210e-05
7:10643948 G T 0.068427 -1.0456e-04
7:10644246 T C 0.054246 3.8549e-05
7:10652254 A C 0.221604 5.8903e-05
7:10652425 T C 0.641779 -7.7418e-06
7:10654982 C G 0.178851 5.2566e-05
7:10657876 T C 0.036528 5.5904e-05
7:10661052 T C 0.087703 9.3370e-05
7:10677498 C G 0.125864 5.5681e-06
7:10677759 G T 0.609241 -3.9146e-06
7:10682251 A G 0.036219 1.5496e-06
7:10682596 C T 0.076759 1.5939e-04
7:10683506 G A 0.041257 -4.0231e-05
7:10683943 T C 0.995583 4.8147e-06
7:10697793 C T 0.060949 3.1735e-05
7:10700409 A G 0.060374 4.3605e-06
7:10702955 G A 0.548584 3.7307e-04
7:10713034 T C 0.162356 -1.1099e-06
7:10713431 G A 0.277814 4.2064e-05
7:10716791 A G 0.413843 -5.9592e-07
7:10719545 A G 0.060413 -4.5374e-06
7:10754761 A G 0.118470 -1.4737e-05
7:10759992 T C 0.058375 -4.5295e-05
7:10769392 G A 0.066762 -2.7270e-05
7:10774991 C T 0.158795 -8.2250e-05
7:10805884 C T 0.045703 2.1097e-05
7:10806597 G A 0.517659 -6.5662e-05
7:10811916 A G 0.460481 4.0061e-06
7:10824775 G T 0.352524 -1.0733e-06
7:10839443 C T 0.061858 -2.0613e-05
7:10852678 T C 1.416547 -5.9253e-05
7:10858398 C T 0.040841 1.0079e-05
7:10859899 T G 0.129077 1.1852e-05
7:10868934 A G 0.030396 -3.0756e-05
7:10878139 C T 0.864035 -1.5332e-05
7:10882509 G A 1.958286 -6.9311e-05
7:10887478 C A 0.837940 5.4703e-05
7:10889618 T G 1.441899 1.0124e-04
7:10901530 C A 0.282273 -7.4584e-06
7:10904540 C T 0.069021 -2.1476e-05
7:10906680 C T 0.420137 -4.1843e-05
7:10908262 C A 0.512102 -1.3781e-05
7:10928142 A G 1.277742 2.6332e-06
7:10930594 T C 0.147052 7.0149e-05
7:10940096 C T 0.042159 -1.2639e-05
7:10942450 C T 0.068326 -3.3151e-05
7:10945193 C A 0.150564 -7.7449e-05
7:10949493 T C 0.086314 6.7534e-05
7:10951764 G A 0.173690 2.9684e-05
7:10957253 C T 1.143930 -1.4751e-05
7:10961778 G C 0.813106 -1.3757e-05
7:10977436 G T 0.089787 1.0392e-05
7:10979396 G A 1.089917 -3.3100e-05
7:10983095 A G 0.039355 -4.3463e-06
7:10991106 G A 1.279080 -6.3350e-05
7:10991660 T C 1.104705 -3.4702e-05
7:11012074 G A 0.438521 -7.3176e-05
7:11018395 A G 0.213671 -2.7791e-05
7:11022560 G C 0.057797 -1.0458e-04
7:11022564 A G 1.276885 -5.3556e-05
7:11035968 A G 0.046658 1.7427e-05
7:11052278 T C 0.221007 -4.1583e-05
7:11052600 G A 0.141593 -3.1057e-05
7:11090546 T C 0.931706 2.0445e-05
7:11097770 G A 0.712618 5.0398e-05
7:11102157 C T 0.146189 1.1925e-05
7:11104978 G A 0.066622 -3.6222e-05
7:11112543 A G 0.028550 4.8742e-05
7:11114276 G A 0.044993 2.2179e-05
7:11124883 G A 0.044392 -4.0903e-05
7:11132605 C T 0.868771 3.2000e-05
7:11140383 C T 0.172031 -8.9326e-07
7:11154276 G A 0.084172 -1.1483e-05
7:11167474 G A 0.024639 4.6647e-06
7:11181041 C T 0.023545 -3.6263e-05
7:11181356 T C 0.086714 -3.3213e-05
7:11197653 T C 0.195644 4.6386e-05
7:11198421 G A 0.050504 1.5466e-05
7:11211308 A G 0.071962 -5.0443e-06
7:11215694 C T 0.627281 9.4456e-05
7:11216541 C T 0.048423 7.7356e-06
7:11221312 G C 0.206050 -2.3488e-05
7:11221600 A G 0.696840 3.0234e-05
7:11223678 G A 0.163170 -3.7252e-05
7:11224933 G A 0.573382 3.5835e-05
7:11226527 A G 0.097353 3.3409e-06
7:11226763 A G 0.942099 1.0612e-04
7:11228260 G A 0.229962 5.0530e-05
7:11228344 C A 0.026586 3.3799e-05
7:11231025 A G 0.098363 -1.5989e-05
7:11231071 T C 0.034775 1.5123e-04
7:11232243 T C 0.493410 -1.0585e-05
7:11233033 G A 0.344238 -2.4559e-05
7:11233339 C T 0.082182 -2.2332e-06
7:11235961 T C 1.320044 3.7545e-05
7:11236647 C T 0.898139 -2.8351e-05
7:11238626 G C 0.578685 9.6388e-06
7:11239345 T C 0.928139 -4.4830e-05
7:11240247 G A 1.375748 -1.5833e-05
7:11242723 G A 0.206764 -2.5743e-05
7:11244621 A G 1.308866 -3.5411e-05
7:11246456 T G 0.038829 9.1126e-06
7:11252599 A G 0.122134 3.4434e-04
7:11253656 C T 0.384067 2.5756e-05
7:11254673 G A 0.049222 1.4810e-05
7:11255783 G C 0.243201 -2.6989e-05
7:11256229 A G 0.106896 -1.6856e-04
7:11258225 T C 0.093150 3.9323e-06
7:11259361 C T 1.086889 5.5127e-05
7:11267767 G A 0.283870 1.9723e-05
7:11270607 T C 0.169058 -6.4144e-05
7:11273019 A G 0.050744 2.4818e-05
7:11278124 C T 1.107937 5.3262e-05
7:11280187 C T 0.232071 5.7619e-06
7:11284015 G A 0.104624 -1.2439e-05
7:11284875 A G 1.022396 1.4665e-05
7:11285991 G A 0.645444 4.8394e-05
7:11286221 G A 0.173349 2.7420e-05
7:11290803 C G 0.052766 -1.0955e-04
7:11294624 C G 0.618696 -5.3302e-06
7:11295204 C G 0.130447 -7.7968e-05
7:11295709 T C 1.450929 4.4273e-05
7:11297661 G A 0.102916 -5.9976e-06
7:11300347 G A 0.722946 5.5839e-05
7:11301277 A G 1.021227 -4.2205e-05
7:11301682 A C 0.173164 -2.3516e-04
7:11303573 T C 0.051124 -6.6022e-05
7:11304447 A G 0.071783 5.0947e-05
7:11304530 T G 0.520015 9.3209e-06
7:11305679 T C 1.730982 2.2023e-05
7:11307490 A G 0.058758 1.5484e-05
7:11307854 G A 0.040208 1.5304e-05
7:11315293 C T 0.229338 6.1288e-05
7:11317113 G A 1.149811 -2.0362e-05
7:11326159 G C 0.062215 -2.5980e-05
7:11326981 C A 0.132131 -1.1164e-05
7:11340784 T G 0.634314 -2.5315e-05
7:11343071 C T 0.036615 -8.8563e-05
7:11348458 A G 0.077866 -1.1877e-04
7:11349211 A G 0.021169 1.1487e-04
7:11353599 C T 0.021045 1.6810e-05
7:11356286 G T 0.259014 -3.1753e-05
7:11356368 G A 1.630247 1.2833e-04
7:11358958 T C 0.020474 2.0754e-05
7:11360008 T C 1.345624 2.8514e-04
7:11369641 A C 0.296678 7.1073e-05
7:11377625 T G 0.020964 -1.1514e-04
7:11384060 T C 1.408884 -1.9235e-04
7:11386860 A G 1.251779 1.1805e-05
7:11387291 A G 1.577867 -1.5074e-05
7:11393386 A G 0.109788 -4.7795e-06
7:11393790 A G 0.098395 4.6241e-05
7:11398356 A G 0.725004 9.4150e-06
7:11401528 C A 0.144533 -1.3071e-04
7:11411682 A G 0.052448 -1.9680e-06
7:11411762 T C 0.051351 5.3037e-05
7:11440581 G A 0.030594 -5.2593e-05
7:11445374 T C 0.042081 2.2051e-05
7:11446902 G T 0.730265 3.1905e-05
7:11453475 T C 0.093698 4.0170e-05
7:11465121 C T 0.383469 8.3591e-06
7:11471714 G A 0.102984 -1.7190e-05
7:11485590 T C 0.040757 3.1921e-05
7:11492454 T G 0.027225 -6.8454e-05
7:11494566 C T 0.562784 -7.7465e-06
7:11496226 G A 0.711690 -2.8217e-05
7:11499579 A G 0.199231 -1.7484e-04
7:11500372 T C 0.120388 -8.0680e-05
7:11505689 T C 0.072091 2.7666e-05
7:11506143 G A 0.831344 2.0440e-05
7:11506539 T C 0.470618 4.4879e-05
7:11509561 C G 0.848589 2.5216e-05
7:11511608 C A 0.044905 -1.6513e-04
7:11512299 A G 1.471556 9.2832e-06
7:11512342 G A 0.038170 5.7844e-05
7:11513425 T C 0.491131 -1.7699e-06
7:11524390 A G 0.314705 -1.6955e-05
7:11530564 T C 0.035012 -2.3541e-04
7:11534235 G A 0.139846 -1.6679e-05
7:11535712 T C 0.221906 6.0300e-05
7:11545721 C T 0.027307 2.7848e-05
7:11545990 C T 0.496275 -6.7487e-05
7:11546013 C G 0.609617 -2.7847e-05
7:11548082 C T 0.909314 -2.9465e-05
7:11548316 T C 0.326370 8.9432e-05
7:11553163 A G 0.726185 -2.8050e-04
7:11555918 T C 0.154099 1.0157e-04
7:11558840 C T 1.896149 2.4073e-05
7:11558841 C T 1.734923 -1.2314e-05
7:11559955 C T 0.282234 -5.2566e-05
7:11562321 C G 0.133267 5.5981e-05
7:11563745 G A 0.365611 2.8381e-04
7:11564201 C T 0.232665 1.4545e-04
7:11567351 C G 0.717000 -7.1461e-05
7:11570872 C T 0.824639 -2.3057e-05
7:11571820 T C 0.143904 -7.6231e-05
7:11572869 G A 1.552823 -5.9256e-05
7:11574741 C T 0.529687 1.4706e-05
7:11577022 A G 0.060102 4.4060e-05
7:11579793 A G 0.251095 3.7115e-05
7:11579903 T C 1.246181 2.2643e-05
7:11581535 C T 1.341628 -4.2396e-06
7:11584063 T C 1.537221 2.7730e-05
7:11584142 C T 1.007738 2.1177e-05
7:11586190 C A 1.412645 2.3601e-05
7:11596502 G A 1.112488 4.5421e-05
7:11597156 G A 1.039747 9.1028e-06
7:11597627 C T 0.053948 3.2662e-05
7:11597743 T C 0.109271 6.3501e-05
7:11598475 T C 0.481754 7.2887e-07
7:11603672 C T 1.190097 1.7103e-05
7:11605832 A G 0.298976 -2.6372e-05
7:11607242 G A 1.541378 2.5858e-05
7:11610954 G T 0.730567 -1.2403e-05
7:11611194 G C 0.354501 4.8791e-05
7:11611325 T G 0.051147 5.9088e-05
7:11616500 T G 0.601324 2.0450e-05
7:11617394 C T 1.140999 7.7790e-05
7:11621390 T C 1.488255 5.5259e-05
7:11622592 T G 1.351853 2.2251e-04
7:11624109 C T 0.545205 -3.2014e-05
7:11626048 C G 0.060300 1.6482e-04
7:11630298 A C 0.490339 2.5999e-05
7:11632029 C T 0.050637 2.0912e-08
7:11639994 G A 0.140239 2.7179e-05
7:11640429 C T 0.207283 -5.0219e-05
7:11641273 T C 0.026297 1.8220e-05
7:11642396 A G 0.716078 9.1648e-05
7:11642451 G A 0.140447 -1.1768e-04
7:11649473 T C 0.756728 2.6198e-04
7:11654933 C T 0.065516 -1.0854e-05
7:11655325 T C 0.118538 -8.2419e-05
7:11656055 C T 0.811610 3.1798e-05
7:11661621 T C 0.122375 1.4686e-05
7:11664096 G T 0.040367 -9.5538e-06
7:11664465 G A 0.042234 -2.3636e-05
7:11665731 G T 0.176981 1.1671e-05
7:11668218 G A 0.030520 -3.6688e-05
7:11669547 G A 0.121576 1.1228e-04
7:11673174 G A 0.060446 -6.0823e-05
7:11674073 A C 0.123472 4.5518e-05
7:11675240 T C 0.025781 -5.3904e-05
7:11675579 G A 0.627878 3.8443e-04
7:11676694 A C 0.350467 -2.3075e-05
7:11676971 T C 0.117788 6.5959e-06
7:11677088 T C 0.460731 6.3507e-05
7:11677126 G A 0.664756 -5.8352e-05
7:11678298 A G 0.345140 -2.2993e-05
7:11681776 T C 0.677992 3.0665e-05
7:11685607 C T 0.049955 3.8434e-05
7:11699149 A G 1.158279 -7.7920e-06
7:11704583 A G 1.075834 -3.0132e-07
7:11705375 A G 0.197030 -1.4190e-05
7:11713200 C A 0.789523 -6.7842e-06
7:11727335 G A 0.322881 8.0938e-06
7:11729758 C T 0.068216 -6.6965e-05
7:11739881 G A 0.050228 2.6216e-05
7:11742205 A G 1.371048 2.8505e-05
7:11742759 C G 0.051705 2.3568e-05
7:11742825 A C 0.051224 2.8934e-05
7:11742920 G T 0.213574 -2.1346e-05
7:11743727 A G 0.046288 3.6010e-05
7:11748558 T C 0.305893 1.3054e-05
7:11756010 A G 0.106217 1.5304e-06
7:11756776 G A 0.342625 4.2334e-08
7:11772365 T C 1.453669 -1.2264e-05
7:11774181 G A 0.371174 -2.0846e-05
7:11774681 G A 0.077674 4.2177e-05
7:11774753 C A 1.220935 -1.1238e-05
7:11778885 C T 0.073026 3.3595e-05
7:11778975 G A 0.107159 -8.1383e-07
7:11782995 T C 0.215161 -2.1885e-05
7:11798176 A G 0.036703 -8.1053e-05
7:11798220 A G 0.045765 -1.3839e-05
7:11798231 T C 0.021299 -2.1924e-05
7:11802466 C T 0.055973 5.8101e-05
7:11805750 T C 0.064883 -4.4934e-05
7:11810092 A C 0.861494 -5.3806e-05
7:11834461 T C 1.582307 1.2208e-05
7:11836941 C T 0.334738 -7.6400e-06
7:11839543 C T 1.283714 -7.2152e-06
7:11843316 G A 0.162774 -9.9697e-06
7:11844721 T C 0.065483 -5.2050e-05
7:11846574 T G 1.606316 2.0670e-05
7:11852106 C T 0.342862 -1.0445e-05
7:11853008 T C 0.589727 -2.5405e-05
7:11853670 G C 0.677583 -4.9429e-05
7:11853721 T C 0.124880 -1.7674e-05
7:11854097 C T 0.027686 -1.0164e-04
7:11855985 A G 0.546624 -3.0875e-05
7:11863439 A C 0.137691 1.7423e-04
7:11865583 C T 0.080569 -6.2453e-05
7:11867386 A G 0.126393 -5.2704e-05
7:11872841 A G 1.943699 -3.1733e-05
7:11873259 T G 0.147747 7.2566e-05
7:11886386 C T 0.045535 4.0318e-05
7:11886719 C T 0.111599 8.1807e-05
7:11893886 T C 0.097908 -1.4178e-05
7:11895092 T C 1.337841 -1.2672e-04
7:11901638 G A 0.086171 -6.0429e-06
7:11904138 A C 0.620163 -3.4267e-05
7:11914190 A G 0.265623 -3.7757e-05
7:11915630 G A 0.356510 -2.7648e-05
7:11917987 T C 0.086726 -1.4042e-05
7:11925320 T G 1.200730 -5.0569e-05
7:11939804 A G 0.074717 -3.1040e-05
7:11951687 C T 0.086701 -2.4743e-05
7:11954107 G A 0.207319 1.2518e-05
7:11962486 A G 0.087213 -2.5788e-05
7:11973986 T C 0.038988 1.3024e-05
7:11976540 T C 0.411201 -1.0610e-05
7:11981028 T C 0.042763 5.8436e-05
7:11994774 T C 0.831575 -4.4546e-05
7:12000193 C T 0.024658 2.9860e-05
7:12007154 T C 0.102069 -1.6375e-04
7:12013651 G A 0.673708 -1.0052e-04
7:12023864 A G 0.152846 1.8787e-04
7:12025058 A C 0.087415 -5.7411e-07
7:12025513 A G 0.092903 4.7965e-05
7:12039092 G A 0.491848 -6.0260e-05
7:12044598 C T 0.965829 -1.1504e-04
7:12045718 G C 0.100859 2.1871e-05
7:12050022 T C 0.812253 -3.2197e-05
7:12058208 G A 1.324575 -9.6889e-05
7:12059806 G T 0.717480 -8.4268e-05
7:12066984 T C 0.778783 -1.0870e-04
7:12068172 T C 0.046625 -1.4123e-05
7:12072691 T G 0.257408 -7.1135e-05
7:12077763 T C 0.086347 -4.0672e-05
7:12077909 C T 0.286830 -7.6409e-07
7:12082645 G A 0.138133 -7.9469e-05
7:12094908 T C 0.070219 -3.0133e-05
7:12096199 G A 0.272218 -1.2853e-04
7:12098659 A C 0.029118 6.4025e-06
7:12105982 C T 0.401701 3.4702e-05
7:12112331 C T 0.064344 3.2942e-06
7:12118366 A G 0.260102 8.1703e-06
7:12119248 T G 0.504293 2.6645e-05
7:12121796 T C 1.682238 5.3295e-05
7:12127850 A G 0.393288 8.7010e-05
7:12135851 G T 0.085866 -5.6163e-06
7:12141961 T C 0.025697 -4.1717e-05
7:12145022 A G 0.037359 3.0727e-05
7:12153871 C T 1.050903 2.0228e-05
7:12154419 A G 0.249011 8.5130e-05
7:12161144 T G 0.041802 5.6085e-05
7:12166784 C T 0.636339 2.0893e-05
7:12171180 C T 0.855639 2.4164e-05
7:12173145 A G 0.410961 6.0547e-05
7:12176266 T A 0.037923 -1.7945e-05
7:12178134 T G 0.947545 -2.2210e-05
7:12193836 C T 0.376140 -3.9003e-05
7:12202245 G A 0.053386 -2.9741e-05
7:12211198 A G 1.084779 -7.7761e-06
7:12220539 A G 0.198744 3.6165e-05
7:12224556 C T 0.057249 3.9758e-05
7:12225053 A C 0.189299 2.4728e-05
7:12228155 A G 0.542667 9.0796e-06
7:12233216 C T 0.260835 -6.2026e-05
7:12243680 T C 0.429413 -2.4976e-06
7:12244265 C T 0.055028 2.9430e-05
7:12246828 C T 0.057998 2.6716e-05
7:12248053 T A 0.422772 -2.9766e-05
7:12250378 A G 0.820591 4.2340e-05
7:12254987 G A 0.040354 -1.1640e-05
7:12263971 A G 0.032042 2.3246e-05
7:12269417 G C 0.829426 5.7437e-05
7:12271253 A G 0.180574 -5.8728e-06
7:12273152 G A 0.633795 1.6054e-05
7:12297710 G A 0.039809 6.6995e-05
7:12317890 G A 0.034606 1.0504e-05
7:12322548 T C 0.036933 2.8453e-05
7:12329624 A G 0.214684 6.3849e-05
7:12340037 C T 0.045376 8.8944e-06
7:12376811 C A 1.160889 -1.1888e-05
7:12381918 G A 0.042299 2.7598e-05
7:12386420 C T 0.053389 3.3706e-05
7:12389255 G A 1.977020 6.4865e-05
7:12390186 T C 0.765202 4.4626e-05
7:12391905 G T 0.216320 -1.4897e-05
7:12400837 A G 1.431296 -3.5005e-05
7:12401021 T C 0.240075 -2.2238e-05
7:12406989 G C 0.918833 1.0125e-05
7:12409535 G A 0.240010 -1.7775e-05
7:12410112 A G 1.701693 -5.0569e-05
7:12412340 G T 0.053649 -3.0609e-05
7:12414725 A G 0.240546 -2.6777e-05
7:12417407 T C 1.430465 -4.3412e-05
7:12419108 T A 1.420971 -5.0088e-05
7:12422721 C T 0.923585 2.3644e-05
7:12426702 T C 0.111660 -9.5084e-06
7:12429996 A G 0.067395 -8.1536e-05
7:12433347 T C 0.263380 6.3252e-06
7:12433390 A G 0.024223 9.1701e-05
7:12445066 G A 0.074467 -5.8688e-06
7:12476839 C T 0.579140 -3.1067e-05
7:12480132 T C 0.146383 -7.3721e-06
7:12484649 C T 1.223558 -3.5352e-05
7:12498634 C T 1.221308 -3.6975e-05
7:12500709 T G 0.034603 1.3765e-05
7:12505028 A C 0.024833 -6.9372e-05
7:12505662 G A 0.026914 1.5971e-06
7:12515062 A G 0.267534 2.5903e-05
7:12519371 C T 0.257252 -7.0272e-05
7:12527342 T C 0.110534 -3.5106e-05
7:12527391 C T 0.107558 -7.6421e-05
7:12529434 A C 0.453854 -6.7692e-06
7:12533641 C T 0.501663 -1.5264e-05
7:12536154 G T 0.397163 4.2620e-05
7:12562063 A G 0.916165 2.4788e-05
7:12565923 C T 0.064532 -4.0808e-05
7:12571593 T C 0.065373 3.8968e-05
7:12573909 C T 1.518840 -7.6536e-06
7:12584385 G A 0.086688 2.4027e-05
7:12591475 A G 1.241786 6.4489e-05
7:12592956 G A 1.420630 2.3546e-05
7:12596361 C T 0.100037 -1.4710e-04
7:12596616 C T 1.237242 7.6103e-05
7:12605053 G C 0.942398 1.9575e-05
7:12605259 T C 0.035405 3.3802e-05
7:12608438 A C 0.251981 -3.9915e-05
7:12610451 A G 0.120421 6.8704e-05
7:12610594 G A 0.853191 7.8640e-05
7:12610937 G C 0.950230 2.3835e-05
7:12611252 C T 1.028728 2.8683e-05
7:12612660 A G 0.038086 -3.5742e-05
7:12613084 A G 0.024444 6.8048e-05
7:12618764 C T 0.125958 -4.1031e-05
7:12623170 A G 0.038881 -1.2459e-05
7:12625828 G C 1.857927 8.3744e-05
7:12635461 A G 0.043347 -9.8287e-05
7:12636384 T C 1.710868 9.5369e-06
7:12637247 C T 0.051964 2.7554e-05
7:12640155 A G 0.051065 -4.7132e-05
7:12646695 A G 0.040718 3.6603e-05
7:12650579 A G 0.050975 -6.4220e-05
7:12650851 C T 0.940239 -3.5867e-06
7:12652563 A G 1.866677 6.0401e-05
7:12656415 G A 0.240189 7.3732e-05
7:12658980 C T 0.513796 4.6438e-06
7:12667787 C G 1.243321 8.7309e-06
7:12669251 A G 0.294653 6.6144e-06
7:12671533 G A 0.556520 -2.7476e-05
7:12675546 G A 0.566906 1.7588e-05
7:12675690 A G 0.103010 1.0645e-05
7:12675713 C T 0.102426 1.9010e-05
7:12677714 T C 0.070501 -3.7382e-05
7:12678732 T C 0.032295 3.2897e-05
7:12680718 G A 0.037787 -3.0808e-06
7:12685001 T C 1.539100 -2.4397e-05
7:12685750 C T 0.070420 3.5653e-05
7:12686194 G A 0.821760 -1.7256e-05
7:12687871 C T 0.180470 -3.9117e-06
7:12691868 C T 0.473357 1.7522e-05
7:12694083 C T 1.348071 -1.4426e-06
7:12697797 C A 0.710343 -3.5139e-05
7:12699191 C T 0.035797 2.2709e-05
7:12705331 A G 0.473237 8.0491e-05
7:12708504 G A 0.413953 -9.2240e-05
7:12709244 G C 0.194472 -1.6418e-05
7:12710310 C T 0.110803 4.0615e-05
7:12712226 G A 0.797066 -6.7984e-05
7:12720492 A G 0.050566 9.6092e-05
7:12723086 G A 0.061014 3.1373e-05
7:12723647 C T 0.190198 2.3170e-04
7:12728977 A G 0.162057 1.0142e-04
7:12730281 T G 0.357250 1.1345e-04
7:12732041 G A 0.742401 -5.1860e-05
7:12734615 A C 1.364881 1.1177e-04
7:12737156 G A 0.117454 8.4083e-05
7:12741512 C G 0.031636 1.2131e-04
7:12743015 G A 1.009286 8.1281e-05
7:12749312 A G 0.028300 1.0958e-04
7:12754269 C T 0.193943 -1.6138e-04
7:12754952 T C 0.025817 8.1787e-05
7:12755669 G C 0.030812 8.5343e-05
7:12756598 C T 0.098226 4.9389e-05
7:12759352 T C 0.281494 6.3741e-05
7:12769170 C T 0.650449 1.0024e-04
7:12769974 G A 1.391632 9.1180e-05
7:12770281 A C 0.070134 7.9833e-07
7:12773158 G A 0.030306 4.9606e-05
7:12780478 A G 0.790506 -6.5685e-06
7:12783233 G A 0.065197 9.2924e-06
7:12786706 G A 1.097402 2.5024e-05
7:12790135 A G 0.052789 -4.3711e-06
7:12791624 G T 0.080053 -8.4187e-06
7:12793882 G A 0.519856 1.5974e-04
7:12797059 G A 0.176351 8.5501e-07
7:12797935 T C 0.045184 -3.8796e-05
7:12799071 G C 0.035473 1.2127e-05
7:12799603 A G 0.092929 -9.4611e-05
7:12801837 A G 0.559587 -6.5007e-05
7:12804804 G T 0.046671 5.8244e-05
7:12805598 G A 0.430153 -7.7529e-05
7:12815191 A G 0.597884 3.9373e-05
7:12818417 T C 0.050338 6.8620e-05
7:12820880 T A 0.103514 -8.1720e-05
7:12820897 A C 0.064379 -2.1974e-05
7:12821489 A G 0.028365 3.8784e-05
7:12823182 A T 1.444639 -8.2428e-05
7:12826378 A G 1.471423 -1.5967e-04
7:12835137 G C 0.739950 -9.9647e-05
7:12840255 A G 0.027816 -6.2336e-05
7:12847459 A G 0.467048 -6.6141e-05
7:12856667 A G 0.269164 2.5862e-05
7:12856719 G A 0.311449 -8.0767e-06
7:12866711 G A 0.034798 4.6151e-06
7:12875200 T G 0.061948 -4.8931e-05
7:12876767 G A 0.069128 -1.3097e-05
7:12891148 G T 0.027907 -4.3186e-05
7:12891312 T C 0.913270 -1.6570e-05
7:12903777 A C 0.034820 -5.4423e-05
7:12907288 T C 0.542651 -1.8067e-05
7:12908239 A C 0.033366 1.0936e-04
7:12912425 T G 0.330424 -5.1925e-05
7:12915147 C G 0.139029 -1.0247e-04
7:12918395 G A 0.033928 7.5235e-05
7:12921937 C T 0.061205 1.6192e-05
7:12932049 T G 1.037222 -9.4913e-05
7:12933099 C T 0.141232 -3.4571e-05
7:12935823 G A 1.955913 2.4677e-05
7:12937255 G C 0.141200 5.2525e-05
7:12938394 A G 0.420906 -8.6813e-05
7:12946973 C T 0.703893 -3.4649e-06
7:12955819 A G 0.126198 3.0070e-05
7:12955892 T C 0.331625 7.2412e-06
7:12956611 A G 0.039192 -2.4072e-05
7:12958992 G A 1.625343 -1.3288e-04
7:12960262 C T 0.451377 -3.5781e-05
7:12960784 A C 0.051001 -1.0197e-05
7:12963540 C A 0.065759 4.7294e-05
7:12963626 G A 0.049131 -5.0983e-05
7:12963669 G A 0.592843 7.5745e-05
7:12964022 A C 1.155497 -1.6513e-05
7:12964192 T C 0.092105 -1.6302e-05
7:12969824 A G 0.053282 9.0087e-05
7:12970758 C T 0.159172 3.7875e-05
7:12972104 T C 0.079073 -7.0695e-05
7:12972287 A G 0.541482 2.1469e-05
7:12982479 A G 1.842610 1.8389e-05
7:12990038 T G 0.911005 1.1479e-05
7:12991373 A G 0.029481 5.4230e-05
7:12993670 T G 0.032798 -9.9742e-06
7:12997906 C T 0.025632 -2.0234e-05
7:12998758 G A 0.032957 3.0257e-05
7:13005993 G A 0.180048 1.0085e-05
7:13009356 T C 0.038855 1.2440e-05
7:13010195 C T 0.941638 -3.4994e-06
7:13017284 G A 0.027219 5.7075e-05
7:13019861 A G 0.245840 -2.3435e-05
7:13031134 G A 0.686139 2.1325e-06
7:13033428 T C 0.204512 -1.4119e-05
7:13051472 A G 0.023227 -8.8396e-05
7:13052836 T G 0.305172 2.3902e-05
7:13066761 C T 0.474000 -1.3112e-05
7:13082781 A G 0.076489 6.0920e-06
7:13083121 A G 0.308090 1.1754e-05
7:13086025 T C 0.086853 7.9947e-05
7:13086317 G A 0.327010 8.0986e-06
7:13097435 G A 0.032198 6.4775e-05
7:13100876 C T 0.342401 -1.0122e-05
7:13102074 T C 0.448790 1.3502e-05
7:13107556 G A 0.317931 8.2548e-06
7:13110824 A C 0.028864 -9.6779e-05
7:13116556 T C 0.300235 9.4472e-06
7:13119503 G A 1.013853 2.9712e-06
7:13139032 T C 0.276298 2.7851e-05
7:13146222 T C 0.275574 -1.6902e-05
7:13147602 T G 0.168211 3.3956e-05
7:13154591 A G 0.064169 4.8896e-06
7:13154939 G A 0.099596 -4.6994e-05
7:13167508 T C 0.101917 -2.0802e-05
7:13168308 C T 0.365670 1.0014e-05
7:13171609 G A 0.049141 -1.3268e-04
7:13179060 T G 0.167429 1.0531e-05
7:13183702 C T 0.038423 -3.5186e-06
7:13187892 A G 0.021529 3.6735e-05
7:13192093 T C 0.618150 -1.5489e-05
7:13209641 C T 0.087885 3.8011e-05
7:13220948 A C 1.760658 1.6348e-05
7:13223252 G A 0.559814 1.8688e-05
7:13230011 T G 0.025054 4.4753e-05
7:13232750 C A 1.185079 6.6189e-06
7:13239314 G A 0.072309 -1.8076e-05
7:13245229 T G 0.108058 -2.4747e-05
7:13247400 T G 0.063523 -7.7553e-05
7:13247686 G T 0.981181 1.4921e-05
7:13257548 C A 0.270800 5.4783e-06
7:13259344 A G 0.097197 -5.9323e-05
7:13262586 A G 0.135500 3.8650e-06
7:13262766 G A 0.056661 1.3958e-05
7:13268915 C T 0.268937 3.7410e-05
7:13270959 G A 0.619858 1.6409e-05
7:13274731 A G 0.027440 2.8518e-05
7:13277062 G A 0.313939 -5.9654e-05
7:13277948 A G 1.207293 1.0949e-05
7:13281601 G A 0.963219 -1.0548e-05
7:13290293 A G 0.336283 2.2899e-05
7:13291280 T C 0.034970 3.6638e-05
7:13293275 C T 0.252240 -3.7086e-05
7:13296966 C T 0.114767 -5.5049e-06
7:13300926 A G 0.055480 1.3304e-06
7:13301887 G A 0.090544 1.4276e-05
7:13302054 A C 0.127948 -4.2061e-05
7:13303401 C T 0.315033 -7.3650e-06
7:13303781 T C 1.074798 -8.7087e-06
7:13316598 G A 0.106763 -4.0042e-05
7:13324667 A G 0.021175 -5.2195e-05
7:13324707 C T 0.028423 1.0690e-04
7:13326202 G A 0.493913 1.8617e-05
7:13329118 C T 0.476580 3.1877e-06
7:13336448 G A 1.413545 -2.2674e-06
7:13338866 G T 0.128821 3.4670e-05
7:13346814 T C 0.057346 8.3626e-05
7:13362403 A G 1.451695 1.2346e-05
7:13363605 G A 0.408773 -1.1534e-04
7:13363738 T C 0.024609 1.6085e-05
7:13371296 T C 0.122702 -7.1323e-05
7:13372043 C G 0.041464 -2.1189e-04
7:13376857 T C 0.498927 4.3216e-05
7:13416968 G A 1.455181 9.2152e-06
7:13417873 G A 0.032013 -1.4034e-05
7:13420635 A G 0.338266 -7.6922e-05
7:13422340 C A 0.067155 -1.3228e-05
7:13439084 G A 0.611165 -8.7976e-06
7:13441130 C T 0.098807 -7.8607e-05
7:13444864 C T 0.092874 -9.2425e-05
7:13444872 G T 0.151151 1.4668e-04
7:13445845 T C 0.087382 6.8989e-05
7:13460486 C A 0.900265 2.1515e-05
7:13461910 G A 0.066859 2.4943e-05
7:13465617 T C 0.475701 1.1467e-05
7:13467202 A G 0.142764 -1.3695e-05
7:13467393 T C 0.596939 1.2227e-04
7:13476506 C T 1.033340 1.1756e-04
7:13480033 G A 0.056635 4.0326e-05
7:13482576 G A 0.072582 -1.6226e-05
7:13482749 C T 0.117276 -6.7314e-05
7:13483002 T C 0.096775 8.1840e-05
7:13486290 G A 0.157581 2.0204e-04
7:13493548 T C 1.654435 2.1736e-04
7:13501571 A G 0.493189 7.1893e-05
7:13505370 C T 0.039416 1.3888e-05
7:13505820 C T 1.147565 -6.8848e-05
7:13517465 C A 0.734686 2.7221e-05
7:13521958 T C 0.072095 -1.5042e-05
7:13523683 G A 1.318756 -5.8578e-05
7:13549016 C A 0.369045 -3.9603e-05
7:13561386 G A 0.024327 -5.3061e-05
7:13569530 C T 0.195699 6.9703e-07
7:13578129 T C 1.091112 -6.3289e-06
7:13581901 T C 0.597514 1.0983e-04
7:13584869 T C 1.725890 -1.7262e-05
7:13599216 T G 0.293669 2.7371e-05
7:13607666 A G 0.024298 -1.5435e-05
7:13623120 G C 0.174352 6.9649e-06
7:13628253 C T 0.678589 4.7731e-05
7:13632242 A G 0.509895 -5.3167e-05
7:13632436 C G 1.244863 3.2270e-06
7:13633131 T C 0.148110 -7.7143e-05
7:13633851 T C 0.054399 9.2305e-05
7:13635158 A G 0.522310 -6.6918e-05
7:13635265 C T 0.048897 -2.0830e-05
7:13635699 C T 0.318243 1.5195e-05
7:13637369 G A 0.121865 -2.8294e-05
7:13639160 C T 0.147299 -1.0360e-04
7:13643419 C G 0.487713 1.2646e-04
7:13645098 T G 0.064487 1.4757e-05
7:13645738 A C 0.086181 -1.4978e-04
7:13645858 A G 0.562174 1.2177e-05
7:13648927 T C 0.135533 -5.7140e-05
7:13657942 T C 0.432681 1.6989e-05
7:13660733 C A 0.103630 -3.7338e-05
7:13662782 G C 0.455337 2.8698e-05
7:13665908 T A 0.078128 -7.6137e-05
7:13671518 G A 1.482118 1.1978e-05
7:13673538 T C 0.600243 7.6284e-06
7:13673804 T G 0.115130 -5.2172e-06
7:13675986 A C 1.018209 -1.9250e-05
7:13677609 G A 0.193460 -8.1011e-05
7:13677701 T C 0.084854 -3.6654e-07
7:13678116 A G 0.033941 -3.0749e-05
7:13678247 T C 1.531492 4.7452e-05
7:13678476 C G 0.759253 5.9674e-06
7:13678506 G C 0.044340 1.2841e-04
7:13679141 C A 0.159620 -6.2017e-06
7:13681848 A G 0.395537 2.0985e-05
7:13683080 G A 0.610899 -8.8376e-05
7:13690679 T C 1.083322 -2.0919e-05
7:13696785 C T 0.625349 2.0891e-05
7:13696843 A C 0.404976 2.5008e-05
7:13698369 T C 0.597371 1.3042e-05
7:13725456 G A 0.494951 -8.2469e-05
7:13726094 C T 1.082195 -2.8726e-05
7:13727242 G A 0.036034 -4.1289e-05
7:13728286 A G 0.289975 1.7080e-05
7:13728505 C T 0.247807 3.8909e-05
7:13734272 C T 0.427151 -3.1255e-04
7:13738911 G T 0.135770 1.9148e-05
7:13740646 A G 0.066742 7.4960e-05
7:13745414 A G 0.165186 7.6745e-07
7:13745606 C G 1.278580 -4.9240e-06
7:13747751 T C 0.155582 1.3795e-05
7:13758565 T C 0.445898 -2.6419e-04
7:13759148 C A 0.508447 6.5092e-05
7:13762900 G A 1.873188 -8.5652e-05
7:13767159 G T 0.158578 4.8176e-06
7:13774790 G T 0.897016 -7.5699e-05
7:13778190 C T 0.044837 2.1259e-05
7:13780484 C T 1.508535 -1.1655e-04
7:13780833 A G 0.239040 3.3858e-05
7:13785837 G A 0.068339 -5.1078e-05
7:13786288 C T 0.044905 1.2968e-04
7:13786456 A C 0.709703 -4.3236e-04
7:13787792 C G 1.803077 -3.3671e-05
7:13789119 C T 1.440543 -1.1724e-04
7:13791399 T C 0.041731 -2.8456e-05
7:13794203 G A 0.305461 6.6543e-05
7:13794551 T C 0.175926 3.8345e-05
7:13794939 G A 0.042052 7.4338e-05
7:13798406 A G 0.215593 4.1563e-06
7:13804967 T G 0.533563 2.8799e-05
7:13815846 T C 0.536747 3.4578e-05
7:13821575 T C 0.320693 5.2343e-05
7:13822381 C T 0.416979 -3.0694e-05
7:13829996 C A 0.427758 1.4549e-05
7:13836003 G A 0.572207 -3.3958e-05
7:13836273 A G 0.410812 -4.1803e-05
7:13839451 C T 0.035161 -2.6960e-05
7:13855984 A C 0.080365 -1.4191e-04
7:13859600 A G 0.079070 1.4697e-05
7:13859749 A T 0.382346 -4.2314e-05
7:13861710 T C 1.924851 -6.1658e-05
7:13864586 A G 0.034999 -1.4677e-05
7:13868825 T C 1.688291 -6.8532e-05
7:13874028 T G 0.068959 9.2322e-05
7:13875291 T C 0.435736 -8.9160e-06
7:13875957 G A 0.670546 2.7358e-05
7:13880762 G T 0.042026 -9.7935e-05
7:13880786 C T 0.469096 -1.2722e-05
7:13881522 A T 0.176082 4.8985e-06
7:13883359 T C 0.490910 -6.4377e-07
7:13883499 G A 0.076863 -4.1302e-05
7:13883729 T C 1.079128 -1.8183e-05
7:13887373 T C 0.039222 2.1914e-05
7:13889107 G A 1.039540 1.0844e-05
7:13891710 A G 0.141271 1.7729e-05
7:13891894 T C 0.118262 -2.8250e-05
7:13894017 C T 0.162554 2.4022e-05
7:13897920 T G 0.941736 2.7969e-06
7:13900731 G A 1.021886 1.0520e-05
7:13901258 C T 0.142553 -2.7975e-04
7:13902212 T C 0.638816 -1.3797e-05
7:13904557 C G 0.077051 -2.7289e-05
7:13907576 G A 0.219578 2.9730e-07
7:13910748 A G 0.836907 -1.2655e-05
7:13912442 A G 0.097334 -6.7778e-06
7:13915107 A G 1.113319 2.5558e-05
7:13917339 T C 0.079255 1.5378e-05
7:13921785 G A 0.066457 -4.0356e-05
7:13923239 G C 0.167263 -6.3000e-05
7:13925502 G A 0.096149 9.2569e-06
7:13931596 G A 0.039342 4.5820e-06
7:13931982 A T 1.500943 -1.7686e-05
7:13932906 G A 0.125296 1.7370e-05
7:13939832 C A 0.814671 1.4513e-05
7:13945864 T C 0.178607 -3.3129e-05
7:13947776 C T 0.046651 -1.2481e-05
7:13950838 T C 0.066603 2.3070e-05
7:13951399 G T 0.233691 -3.9944e-05
7:13954631 T C 0.465785 -4.0514e-05
7:13960580 G A 0.189438 -2.8494e-05
7:13962620 C T 0.200815 9.6138e-06
7:13965183 A C 0.066071 -2.5320e-05
7:13966368 C T 0.218212 1.8944e-06
7:13967524 A G 0.038394 -6.2700e-05
7:13972307 T C 0.710398 2.3515e-05
7:13974461 T C 0.591499 -1.2796e-06
7:13980811 G A 0.028277 -1.0648e-04
7:13981582 C G 0.676149 -4.2330e-05
7:13987644 T C 0.280793 4.2402e-06
7:13988247 C G 1.731424 -1.3987e-05
7:13988742 C T 0.354920 7.8532e-05
7:13990566 A C 0.106217 4.9495e-05
7:13991221 C T 1.037391 3.7959e-05
7:13991742 T C 0.051072 -6.8739e-05
7:13992460 G A 1.096869 5.1637e-05
7:13997573 T C 0.075077 1.2354e-04
7:13999759 C T 0.091511 5.2118e-05
7:14002043 T C 0.151482 5.3714e-05
7:14013219 G A 1.435285 -2.4302e-05
7:14015259 G A 0.070498 -3.3575e-05
7:14016173 T C 0.374193 -2.0775e-05
7:14018942 C T 0.098567 5.6253e-05
7:14025517 G A 0.072760 -3.7334e-05
7:14025766 A T 1.059310 2.9594e-05
7:14027557 A G 1.427436 1.3465e-05
7:14028965 T C 0.068278 -3.9604e-05
7:14030818 T C 0.086256 -5.1453e-05
7:14032498 T C 0.083286 -2.8073e-05
7:14039938 G T 0.039212 3.0543e-05
7:14040129 C T 0.785057 7.8304e-06
7:14047296 A G 0.030685 -3.5028e-05
7:14048270 T C 0.041387 -7.4821e-05
7:14069975 G A 0.340814 -2.0135e-05
7:14072876 C T 0.095084 -1.6011e-05
7:14073667 G A 0.225567 -3.8394e-05
7:14081754 G A 0.059994 2.5317e-05
7:14093289 T C 0.035106 1.1302e-04
7:14093914 A C 0.422341 2.8410e-05
7:14100788 T C 0.034678 2.9945e-05
7:14102031 G A 0.114111 5.0292e-06
7:14105064 T C 0.308233 1.6670e-05
7:14105996 C A 0.031909 -3.1707e-05
7:14107651 A G 0.124364 -2.0953e-05
7:14115563 A G 0.100560 1.0244e-04
7:14116991 T C 0.029530 -2.8619e-05
7:14117692 G A 0.760032 1.2248e-04
7:14124065 G T 0.361116 1.0231e-05
7:14125340 C T 0.239725 5.4594e-05
7:14125455 A G 0.063536 1.9897e-05
7:14129112 T C 0.070683 8.3678e-05
7:14132583 A G 0.045181 5.2337e-05
7:14134597 A G 0.049514 6.4127e-05
7:14138054 G A 0.045460 5.9671e-05
7:14140403 G A 0.046797 4.2819e-05
7:14141247 C A 0.637566 4.4797e-05
7:14141560 A G 0.091871 1.7828e-05
7:14142574 T C 0.026050 1.5667e-05
7:14146320 G A 0.912047 1.5774e-05
7:14147902 T C 0.404719 2.8621e-05
7:14150037 A C 0.068842 1.8756e-04
7:14152977 C A 0.931356 4.9150e-05
7:14154838 A G 0.067807 -2.6390e-05
7:14160773 C A 0.276850 1.8748e-05
7:14161343 T C 0.354504 -3.5736e-06
7:14164865 C T 0.124582 7.8870e-05
7:14170803 C T 0.353784 6.5562e-06
7:14172132 A G 0.383716 3.0486e-05
7:14177813 T G 0.072601 -6.6816e-05
7:14178179 C A 0.506292 3.9219e-05
7:14178562 T G 0.045369 -4.1019e-05
7:14179149 C G 0.034337 -2.2505e-05
7:14180575 G T 0.031253 1.0494e-05
7:14181016 C T 0.072413 -3.8041e-06
7:14184011 G T 0.831046 -7.0261e-06
7:14185876 T C 1.657213 1.0726e-05
7:14187515 A C 0.048930 2.1521e-05
7:14187931 C T 0.243373 3.6999e-05
7:14188806 T C 0.027449 -2.9253e-05
7:14189305 A C 0.042487 5.3991e-05
7:14193951 C G 1.670254 6.7141e-05
7:14194704 C G 0.133874 -2.7513e-05
7:14204228 A T 0.050585 1.2320e-04
7:14205859 A G 0.040890 -1.2365e-04
7:14207460 C A 0.802003 2.2417e-05
7:14209089 T G 0.038423 -1.3141e-04
7:14209139 T C 0.995858 -3.7102e-05
7:14209220 G T 1.221357 -2.7510e-05
7:14210953 T C 0.102335 3.6464e-05
7:14212072 T G 0.048868 1.7142e-05
7:14212632 G A 1.313637 1.3629e-05
7:14214561 G T 0.431649 -2.2003e-05
7:14214626 A C 0.631692 -1.2529e-07
7:14216442 G A 0.311164 8.0059e-07
7:14216609 A G 0.276580 9.3447e-05
7:14229538 T C 0.340418 -2.3773e-05
7:14230968 G A 0.212665 3.8111e-05
7:14237240 A C 0.315760 4.5467e-05
7:14239736 G A 1.963534 6.4022e-05
7:14244476 A G 0.069969 -1.4651e-05
7:14245159 G A 0.099817 -1.2759e-05
7:14246698 C T 0.575138 -8.0958e-06
7:14249008 C A 0.046044 2.9008e-05
7:14249086 C T 0.047570 -1.1119e-05
7:14250721 C A 0.114971 2.5774e-04
7:14252204 G A 0.112735 4.0958e-05
7:14252947 A C 0.427806 -4.8411e-06
7:14253728 C T 0.202580 5.8374e-05
7:14253751 T C 0.042623 2.0484e-05
7:14254720 T C 0.029488 5.1195e-05
7:14254864 G A 0.263282 -1.0254e-05
7:14264189 A C 0.110742 8.8158e-05
7:14264458 G A 0.077671 8.5062e-05
7:14267195 C T 0.466045 -9.9941e-06
7:14269386 C A 0.040423 2.8857e-05
7:14274343 G A 0.320262 1.2211e-05
7:14276454 A G 1.129668 2.1736e-05
7:14276741 A G 1.239426 1.8024e-05
7:14283033 A G 1.695591 5.3838e-05
7:14284617 A G 0.287165 -8.3562e-06
7:14286113 G A 0.102420 1.2335e-05
7:14292413 A G 0.036700 3.7742e-05
7:14293742 G A 0.047946 1.7504e-04
7:14294598 T C 0.295944 1.9091e-04
7:14295168 G C 1.189120 1.2852e-05
7:14297891 A G 0.190604 -2.8654e-05
7:14301652 A G 0.137049 -2.4373e-05
7:14302393 G A 1.187841 8.1461e-05
7:14309890 A G 0.117996 7.5215e-06
7:14311787 A G 0.209971 -9.0589e-05
7:14314766 C T 0.546822 2.9115e-04
7:14339146 G A 1.007621 -4.9568e-05
7:14339625 T G 1.674308 1.4088e-05
7:14348331 A G 0.180311 -6.5828e-05
7:14362938 T C 0.890829 -3.6115e-05
7:14364266 G T 0.117425 -1.6486e-05
7:14365432 T C 0.062494 -2.5065e-05
7:14366003 A G 1.688294 2.2510e-05
7:14369240 A C 0.040692 -5.7446e-05
7:14371538 T C 0.508165 -8.3962e-06
7:14373714 T C 0.529785 -9.9268e-06
7:14376513 C A 0.039533 -1.1500e-04
7:14385290 G A 0.347179 -5.0323e-05
7:14387103 G A 0.708356 -5.8697e-06
7:14388381 A G 0.835226 1.9163e-05
7:14389044 C T 0.041198 -3.9471e-05
7:14392190 A G 0.062987 1.1210e-04
7:14404315 C T 0.119567 1.3599e-05
7:14404606 G A 0.802587 -8.0808e-05
7:14406102 C T 0.061478 -1.9977e-05
7:14407813 G C 0.045515 5.1710e-06
7:14416664 T C 1.284854 2.3125e-05
7:14417296 T C 0.049481 3.7265e-05
7:14417870 T C 0.070641 1.4972e-04
7:14423245 G A 0.473750 8.1912e-06
7:14423673 T C 0.039556 -5.7142e-05
7:14424939 G T 1.173281 4.7113e-05
7:14436385 C A 0.170798 1.7779e-05
7:14436782 A G 0.028994 9.7270e-05
7:14436817 G A 1.416021 2.8228e-05
7:14438695 A G 0.063454 -3.7830e-05
7:14443970 C T 0.031669 3.0634e-05
7:14447728 A G 0.112017 7.2970e-06
7:14450753 C T 1.639832 -8.8797e-06
7:14453835 A G 0.724916 4.0730e-05
7:14464208 G C 0.038994 5.9883e-05
7:14471682 C T 0.075350 -3.0505e-05
7:14472218 G A 0.087246 2.0426e-05
7:14483132 A G 0.042617 -1.3284e-05
7:14488877 A G 0.173469 2.9263e-05
7:14505694 C T 0.785342 3.0672e-06
7:14519629 C T 0.040079 4.0731e-05
7:14522114 A G 0.053902 -7.4490e-06
7:14523173 A G 0.090774 5.0877e-06
7:14523522 C A 0.310148 2.0552e-05
7:14537008 G A 0.080349 5.5109e-05
7:14539528 C G 0.028300 1.8818e-05
7:14542889 G A 0.183015 2.2701e-05
7:14545254 C G 0.046580 -1.8518e-05
7:14545779 C T 0.096986 5.7631e-06
7:14549462 A G 0.903033 2.9417e-05
7:14552881 A G 0.125004 2.5405e-05
7:14565474 A G 0.126127 2.4065e-05
7:14574567 T C 0.100537 3.8809e-05
7:14584457 A G 0.041166 -8.2977e-06
7:14585513 G C 1.018150 3.6101e-06
7:14592527 T C 0.095172 6.5578e-06
7:14598424 T G 1.048316 -1.7025e-06
7:14602939 T C 0.811435 -1.6177e-05
7:14610913 T C 0.052779 -9.9583e-05
7:14617982 A G 0.639569 2.3264e-05
7:14619026 C A 0.326461 3.5639e-05
7:14622188 G A 0.860806 -1.1261e-05
7:14630186 G T 0.033990 -6.5323e-05
7:14634585 A G 0.020568 -9.8261e-05
7:14639476 A G 0.912689 -6.0861e-06
7:14645602 G A 0.049452 2.8104e-05
7:14650721 C T 0.039095 1.5221e-05
7:14664755 A G 0.046995 9.2726e-05
7:14666259 T C 1.948276 -3.3172e-05
7:14672963 C A 0.403950 -6.5964e-05
7:14675017 G A 0.036424 1.2759e-04
7:14675706 G A 0.166546 -3.6128e-05
7:14681698 A G 0.066752 -1.8392e-05
7:14683012 C A 0.057537 1.1231e-04
7:14685244 T C 1.459391 2.1271e-05
7:14698853 G T 0.299443 -8.5099e-05
7:14705047 T G 0.058148 -4.9093e-05
7:14705252 C T 1.632253 -1.5321e-05
7:14715883 C T 0.086116 3.7133e-05
7:14716303 G T 1.031036 1.2444e-04
7:14716459 T C 0.733430 6.2306e-05
7:14718451 A G 0.071248 -3.0403e-05
7:14722075 G C 0.156137 -3.6744e-07
7:14725389 T C 0.042617 1.6645e-05
7:14726759 T G 0.321407 -5.3693e-05
7:14727413 C T 0.058956 -6.3245e-05
7:14734124 C T 1.024700 -1.8568e-04
7:14739059 T G 0.107736 -4.0022e-05
7:14742864 C T 0.063084 4.1845e-05
7:14754837 G A 1.401328 -1.1854e-04
7:14757723 T C 0.350389 1.6501e-05
7:14757893 G A 0.048686 -2.8844e-05
7:14770736 T C 1.819296 6.2078e-05
7:14793696 G A 0.193814 -4.2623e-05
7:14798312 A G 0.059936 -5.4908e-05
7:14800032 C T 0.062318 3.1333e-06
7:14802687 A T 0.075629 -1.7594e-05
7:14806558 T G 0.315348 -6.1594e-05
7:14810995 T C 0.645538 5.9651e-05
7:14818008 G A 0.171298 -5.4029e-05
7:14834968 A C 0.044947 -3.6311e-05
7:14835477 C T 0.061186 7.6496e-05
7:14836625 G A 0.119119 -9.6286e-05
7:14837317 C A 0.570029 -4.1072e-04
7:14838194 T G 0.039809 9.0128e-06
7:14839183 A G 0.188620 -7.4545e-05
7:14846171 C T 0.645421 8.1583e-05
7:14846291 C T 0.571405 -4.6267e-04
7:14846646 G A 1.213743 -2.1726e-05
7:14852748 A G 0.158120 -6.2514e-05
7:14856174 C T 0.741878 1.9252e-05
7:14857916 A G 0.027560 6.4533e-05
7:14860311 C T 0.071212 -3.0254e-05
7:14864017 A C 1.636060 7.1950e-06
7:14865335 T G 0.033746 -2.6170e-05
7:14872854 C T 0.051952 -3.2983e-05
7:14875087 C T 0.035126 -7.4240e-05
7:14875760 T C 0.087187 -6.6558e-05
7:14877278 G A 0.045849 4.6000e-05
7:14879871 G T 0.065623 -7.7030e-05
7:14880024 G T 0.029407 2.5616e-05
7:14884246 T C 0.912923 3.8208e-05
7:14896448 C T 0.034382 -7.1847e-05
7:14898885 T C 0.045778 -5.9300e-05
7:14900019 A G 0.038433 4.0932e-05
7:14905342 C T 0.055512 6.9825e-05
7:14908240 T C 0.666129 -8.8555e-07
7:14913036 G A 0.086006 2.9679e-05
7:14922007 C T 0.362077 -5.5638e-06
7:14925137 G A 0.079531 1.6971e-05
7:14926611 A G 0.035226 -2.0245e-04
7:14931250 C A 0.076152 1.8948e-05
7:14936819 C T 0.031938 -1.2785e-05
7:14936998 C T 0.296392 4.5107e-05
7:14942134 A C 1.467784 6.1938e-06
7:14943296 A G 0.112767 -1.2271e-05
7:14943333 G A 0.420383 2.4705e-07
7:14943872 C T 0.500401 1.4046e-05
7:14944082 C A 0.313455 2.0734e-05
7:14953747 C T 0.152339 4.2791e-05
7:14961214 A C 0.174936 4.5328e-05
7:14963701 C T 0.087038 9.7468e-06
7:14973603 C T 0.083747 5.1970e-06
7:14973713 C T 0.053941 -1.3667e-05
7:14976097 T C 0.849968 2.4746e-05
7:14980973 A G 0.032266 -7.7640e-05
7:14982536 C T 0.282981 3.4410e-05
7:14995032 C T 0.388052 -4.0203e-06
7:14998466 A G 0.191100 5.9738e-05
7:14998932 T C 0.390763 1.6779e-05
7:14999176 A C 0.104899 4.3398e-05
7:15011988 G A 0.967270 3.7902e-05
7:15012464 C G 0.112222 3.4420e-05
7:15014981 G A 0.626528 3.0016e-05
7:15016017 G C 0.519057 5.5717e-06
7:15016108 T C 0.678047 -1.8332e-05
7:15020497 A G 0.040348 -2.7615e-05
7:15021223 G A 1.229624 5.2826e-05
7:15026516 A C 0.932732 -3.5463e-06
7:15028159 T C 1.902033 -2.0440e-06
7:15029280 T C 0.217745 5.6196e-05
7:15035247 A G 0.106688 3.8492e-05
7:15035659 T C 0.340109 1.0891e-04
7:15039692 C T 0.064844 -3.3558e-05
7:15040601 C A 0.126652 7.2698e-06
7:15041529 C T 0.243392 1.1679e-04
7:15042094 T A 0.062185 -2.1789e-05
7:15046806 T G 0.035129 -3.7575e-05
7:15048776 C T 1.063743 4.6236e-05
7:15052164 T C 1.925857 3.3761e-05
7:15055124 T C 0.027482 2.6210e-05
7:15056754 A G 0.022039 1.2956e-05
7:15062190 A T 0.108729 3.3656e-06
7:15064984 A G 1.097181 1.0397e-05
7:15066590 G A 0.045294 -9.7832e-05
7:15066633 C G 1.080329 -3.3866e-06
7:15070803 C A 0.196027 -3.5870e-06
7:15072029 C T 0.355546 -1.4869e-04
7:15074783 C T 0.025301 -3.2835e-05
7:15074903 G A 0.033094 3.3985e-05
7:15076494 T C 0.414924 1.3248e-05
7:15078991 A G 1.008621 3.2208e-05
7:15079827 G A 0.107873 1.5700e-04
7:15083731 A G 0.029053 -9.0104e-05
7:15087513 G A 1.362047 -4.5918e-06
7:15087599 T C 1.131008 6.8672e-07
7:15089448 T C 0.093689 -2.8031e-05
7:15098833 C T 0.209013 -4.5193e-05
7:15113469 C T 0.087652 1.6974e-05
7:15116057 A G 0.030030 -3.2492e-05
7:15119075 T C 0.177384 -4.8105e-05
7:15125027 T C 0.097029 4.4559e-05
7:15125031 T C 0.459904 1.5941e-05
7:15127821 C T 0.176364 -3.7274e-05
7:15129654 T C 0.361311 -8.6353e-07
7:15133127 T G 0.150502 3.4375e-05
7:15133590 C T 0.109943 4.9059e-06
7:15133699 T C 0.356004 2.3573e-06
7:15134411 G A 0.136406 -1.3859e-05
7:15137033 A G 0.152018 1.1576e-05
7:15138478 A G 0.241400 -4.6635e-06
7:15145906 A G 0.207634 -5.7814e-05
7:15146113 G A 0.789120 -5.5363e-05
7:15150519 C G 0.098775 4.4091e-06
7:15152813 G A 0.157176 6.5386e-06
7:15153909 T C 0.058469 1.3271e-05
7:15156970 T C 0.859611 -1.2062e-06
7:15159483 C T 0.897123 -1.4939e-05
7:15162235 G T 0.021704 3.7639e-05
7:15172274 T C 1.851260 -5.0533e-05
7:15178339 T C 0.970889 1.3204e-05
7:15196351 A G 1.538308 4.3609e-05
7:15202701 A G 0.038131 -5.6366e-05
7:15211356 C A 0.890024 -1.6285e-06
7:15223117 T C 1.899038 1.2948e-04
7:15225444 C T 0.332109 1.0997e-04
7:15228601 C T 1.646963 4.0279e-05
7:15231014 A C 0.216693 2.8652e-05
7:15236377 A G 0.969967 -3.7133e-06
7:15238114 T C 0.073513 3.6742e-05
7:15241324 A G 0.185664 -4.3888e-05
7:15241489 C T 0.214619 8.1391e-06
7:15244146 T C 0.034330 -2.7150e-05
7:15246922 A C 1.130629 3.0474e-05
7:15248911 A C 0.073257 -7.1349e-05
7:15249348 C G 0.309051 -1.7064e-05
7:15249515 G A 0.026209 -3.3672e-05
7:15251000 C T 0.231133 3.0507e-05
7:15273255 C A 0.381567 8.0525e-05
7:15281573 G A 0.805086 -3.3571e-05
7:15290923 A G 0.043470 -2.0880e-04
7:15291094 A G 0.028475 -9.6362e-05
7:15297775 G C 0.053730 -4.4479e-05
7:15308658 G A 0.072413 -7.7363e-05
7:15318352 C A 0.038293 6.5072e-05
7:15331543 A G 0.140509 2.6728e-05
7:15334487 G A 0.047459 2.6782e-05
7:15337929 G A 0.893672 -2.1988e-05
7:15340329 A G 1.420601 -2.7308e-05
7:15341158 C A 0.174209 2.7435e-05
7:15341395 C T 0.025632 -2.0258e-05
7:15355409 C A 0.198679 1.2624e-05
7:15357121 T C 0.023963 -1.7826e-05
7:15364902 G A 0.040124 -4.5432e-05
7:15366321 C A 1.646560 3.6963e-05
7:15366816 C T 0.450504 2.4197e-05
7:15369035 G C 0.079086 5.3274e-05
7:15374644 C T 0.108908 7.2286e-05
7:15375307 T C 0.418196 6.6824e-05
7:15376434 A C 0.061244 9.4966e-05
7:15377318 C T 0.061218 -2.7383e-05
7:15378573 G A 0.889894 5.2009e-05
7:15384895 T C 0.195592 -1.6274e-05
7:15392101 G T 0.126914 3.2238e-05
7:15394591 T C 1.919041 7.0768e-05
7:15398368 A C 0.164034 -1.4950e-05
7:15403425 A G 0.353430 -2.8921e-05
7:15404923 C T 1.004138 3.5574e-05
7:15410891 C T 1.033522 1.9442e-05
7:15412832 A G 0.037433 -1.6081e-06
7:15414507 T G 0.240397 2.4587e-05
7:15415710 T C 0.040143 -4.0238e-05
7:15419570 C T 0.685052 1.5225e-04
7:15424383 G T 1.562820 1.3117e-05
7:15426956 A G 0.993340 3.6284e-05
7:15428068 G A 0.044512 4.9137e-05
7:15428399 G A 1.477762 7.7327e-05
7:15428659 T C 0.032234 1.0578e-06
7:15431507 C T 0.031322 -5.1076e-05
7:15434633 C T 0.676863 -6.9117e-06
7:15440118 G A 0.259514 1.1642e-04
7:15444537 T G 0.980938 4.8416e-05
7:15444653 C T 0.087025 -3.4806e-06
7:15448892 C T 0.107295 -1.9154e-04
7:15450621 G A 0.223525 5.7890e-05
7:15456251 A G 1.505571 1.3232e-05
7:15472901 A G 0.032613 1.5630e-05
7:15475804 A G 0.989221 1.4223e-05
7:15478684 C A 0.474088 -3.7638e-05
7:15479168 G A 0.326461 -3.3508e-05
7:15480609 T C 0.059680 -8.6743e-06
7:15484101 C T 1.021876 3.5717e-05
7:15484588 A G 0.049566 5.9225e-05
7:15495150 G T 1.699875 3.3935e-05
7:15495188 C T 0.308791 -1.2844e-05
7:15499357 G T 0.035606 2.0311e-05
7:15502647 T C 0.091998 2.3343e-05
7:15512341 G A 0.434710 -7.8157e-06
7:15518610 G A 1.171768 6.9964e-05
7:15528120 G A 0.054035 3.3732e-05
7:15528383 G T 0.070111 4.6536e-06
7:15541996 G A 1.673903 -5.8028e-06
7:15548140 G A 0.095088 3.5754e-05
7:15556283 G C 0.078839 -1.2804e-05
7:15567173 A G 1.578094 1.0041e-05
7:15572271 G T 0.025781 2.0717e-05
7:15574164 G T 0.111852 -1.4924e-05
7:15586324 A G 0.370249 3.9288e-05
7:15597996 T G 0.278635 4.0298e-05
7:15601955 C T 0.057226 4.4888e-05
7:15603853 A G 0.296032 -4.1247e-05
7:15606338 G A 0.377510 6.7193e-06
7:15607494 G A 0.236210 2.1450e-06
7:15613124 C A 0.119804 1.0306e-04
7:15613379 G A 0.176647 -8.5086e-05
7:15614112 G A 0.411496 -6.6014e-06
7:15616587 A G 0.042987 5.2996e-05
7:15618372 T C 0.053432 2.6124e-05
7:15623417 C G 0.066535 3.0836e-05
7:15628319 C T 0.077733 1.6526e-05
7:15630177 G A 0.025255 -4.9593e-05
7:15633256 G A 0.037274 7.6365e-05
7:15638068 T G 0.125198 8.8052e-06
7:15640688 C A 1.556299 -2.7173e-05
7:15641010 A G 1.319548 3.2694e-06
7:15641042 C T 0.237365 -3.7565e-05
7:15648013 C G 0.310719 -9.2599e-06
7:15658568 T C 1.936630 -1.4596e-05
7:15658957 A G 0.158208 7.1037e-06
7:15660344 G A 0.179058 2.9025e-05
7:15664769 G A 0.047141 3.2167e-07
7:15666017 G T 1.353508 -1.9041e-05
7:15669000 G A 1.302861 -2.2585e-05
7:15669083 G A 0.097016 1.5730e-05
7:15669433 A G 0.038777 -2.8658e-05
7:15674414 C T 0.071238 -6.3545e-05
7:15682889 G T 0.688742 -4.1878e-05
7:15687482 A G 0.056048 3.8931e-06
7:15695418 G A 1.525335 -9.2563e-05
7:15698326 A G 0.212042 -3.0415e-05
7:15709787 G T 0.121456 -8.9118e-06
7:15713934 C T 0.969269 -3.2741e-04
7:15717124 A G 0.039326 1.0136e-04
7:15730179 G A 0.030121 -5.1798e-05
7:15733674 C T 0.727084 3.9563e-04
7:15734715 G T 1.070761 3.0515e-04
7:15736125 C T 0.589205 -1.4883e-04
7:15742786 A G 0.136312 6.1231e-05
7:15752122 G A 0.604252 -2.0875e-06
7:15761537 G A 0.110145 -2.5541e-05
7:15765284 A G 0.076386 -4.9389e-05
7:15770629 C T 0.731278 -1.7659e-05
7:15776571 T C 0.140440 -5.4850e-05
7:15784702 C T 0.044762 2.5431e-05
7:15786200 A G 1.827186 2.2563e-05
7:15803563 A C 0.058985 1.3924e-04
7:15803580 C G 0.527010 -4.9344e-06
7:15804112 A C 0.038748 -4.4450e-05
7:15805619 T C 0.059371 -5.0733e-05
7:15813134 G T 0.142797 1.1442e-05
7:15818442 G A 0.039371 -4.9713e-05
7:15821079 A G 0.066411 3.1629e-05
7:15823487 C T 1.969548 -4.7019e-05
7:15826191 G A 0.120268 -1.2706e-04
7:15835998 G A 0.535254 2.1740e-05
7:15840053 C T 0.381976 6.6557e-06
7:15866989 C A 0.176439 2.6207e-05
7:15874859 T C 0.295234 -2.8638e-05
7:15877485 C T 0.058768 -2.9369e-05
7:15877548 G A 0.618812 3.1330e-05
7:15878306 T G 0.037729 1.5885e-05
7:15879962 G A 0.033847 8.7533e-05
7:15880255 G T 0.160311 3.2384e-05
7:15881942 A C 0.453350 -8.1051e-06
7:15883021 T G 0.319512 -6.6187e-06
7:15886520 G C 0.034136 5.2215e-05
7:15891058 C A 0.968549 -6.0883e-05
7:15891270 C T 0.110969 1.0544e-04
7:15891740 C T 0.034814 9.9955e-05
7:15893074 A G 0.076720 -3.0613e-05
7:15895504 C T 0.471098 8.4207e-07
7:15895516 G A 1.449384 -4.7128e-05
7:15898572 G T 0.291855 -4.9245e-05
7:15904505 G A 1.284046 -4.0215e-06
7:15906118 A G 0.059796 -3.1367e-06
7:15907681 T G 0.134189 -3.0059e-05
7:15913977 G A 0.154900 -4.9607e-05
7:15929081 G A 0.378413 3.0083e-05
7:15942768 G T 0.031432 9.4666e-05
7:15943533 G A 1.486210 -4.2948e-05
7:15948586 G T 0.347536 1.3153e-05
7:15955681 C T 0.672354 -7.6489e-06
7:15959145 C A 1.376871 2.4708e-05
7:15963819 G A 0.136990 -4.3243e-06
7:15965839 G A 0.591727 -1.2084e-06
7:15971150 G A 0.055963 1.2335e-04
7:15978605 A G 0.092734 -3.4929e-05
7:15990930 G A 0.172223 -4.6550e-06
7:15992871 G A 0.041364 -9.8232e-06
7:15995239 A G 1.460300 -1.3963e-05
7:16003214 T C 0.148720 -1.1380e-04
7:16012103 G A 0.031377 -6.5258e-06
7:16012916 T G 0.052088 -5.5079e-05
7:16019590 A G 0.051734 -2.0879e-05
7:16022322 A G 0.037936 -8.2171e-05
7:16026367 G A 0.059508 1.6273e-04
7:16028897 A G 0.031860 9.0945e-05
7:16043334 G T 1.561242 5.7157e-06
7:16062239 G A 0.179487 -2.9766e-05
7:16067450 C T 0.041270 -1.2005e-05
7:16077251 C T 0.379045 -2.2529e-05
7:16077387 C T 0.047041 -3.3926e-05
7:16089460 T C 0.039202 4.7978e-05
7:16090064 C G 1.052883 1.3138e-05
7:16090658 G T 0.188429 -1.0148e-04
7:16101747 G T 0.048144 -1.0190e-05
7:16101765 C A 1.700764 2.2369e-06
7:16103718 T C 0.524367 -3.2181e-05
7:16116250 T G 0.044778 9.3891e-05
7:16126183 A G 0.081709 -1.0751e-04
7:16133713 C T 1.599091 4.2722e-05
7:16136341 A G 0.054551 -4.5749e-05
7:16158604 A G 0.353797 6.1176e-05
7:16170906 C T 0.090313 4.3716e-05
7:16174224 G T 0.029066 2.0226e-05
7:16178100 G A 0.966176 4.2380e-05
7:16219233 C T 0.056223 5.9533e-05
7:16227094 A G 0.612762 -1.0532e-05
7:16236276 C T 0.055093 -4.5044e-05
7:16245135 A C 0.757831 -1.3683e-05
7:16264948 T G 0.039926 5.6324e-05
7:16266351 A G 1.435410 -5.3506e-06
7:16266374 C G 0.073536 6.2090e-05
7:16277242 A G 1.467129 1.5005e-05
7:16279593 G A 0.805190 -1.4413e-05
7:16299024 C T 0.033652 6.6813e-05
7:16301026 C A 0.448008 4.8605e-05
7:16307092 T G 0.023460 4.3959e-05
7:16324005 T G 0.068018 -3.0662e-05
7:16326101 G A 0.256525 -3.3391e-05
7:16331139 G A 0.262552 -6.3564e-05
7:16339762 A G 0.053350 -1.0108e-04
7:16344895 T C 1.475970 -1.5090e-05
7:16348506 G A 0.027157 7.4492e-05
7:16350845 T G 0.912803 -1.3592e-05
7:16352041 A C 0.067765 6.8941e-05
7:16360839 G A 0.159870 3.7263e-05
7:16365426 C T 0.968257 2.0322e-05
7:16371187 G A 0.393437 4.7502e-05
7:16380131 T C 0.093322 1.3428e-05
7:16381064 A G 0.916704 -1.0728e-05
7:16384943 C T 0.042808 -3.3586e-05
7:16387893 C T 0.042269 3.0565e-05
7:16408253 C T 0.027157 3.9899e-05
7:16410709 C T 0.070949 -3.1019e-05
7:16410856 T C 0.042104 1.2036e-05
7:16413512 C G 0.115003 -1.2571e-05
7:16413650 A G 0.106581 -7.6640e-05
7:16433898 G A 0.034191 5.8264e-05
7:16438209 A G 0.135160 -1.5834e-04
7:16443067 C T 0.169935 -5.6978e-05
7:16445813 A G 0.098723 1.7152e-05
7:16452891 G T 0.060157 -1.6844e-05
7:16453308 A C 0.788669 -3.3380e-04
7:16468934 G T 0.357770 -8.1996e-05
7:16470464 T C 0.034084 -1.8941e-05
7:16471575 C T 0.114848 3.0566e-05
7:16472202 A C 0.062883 3.6833e-05
7:16475086 A G 0.053552 -1.5498e-05
7:16484647 C G 0.055885 -2.9897e-05
7:16500142 G A 1.845243 1.7880e-05
7:16502390 C T 0.027456 -1.0513e-05
7:16506133 A G 0.103234 5.4155e-05
7:16507247 T C 0.142703 -1.4185e-05
7:16514374 G A 0.787741 -3.2748e-05
7:16520450 G C 0.536156 -9.2192e-05
7:16520887 C T 0.916798 -1.4807e-04
7:16528409 C T 0.787036 6.8835e-05
7:16531877 A G 1.788315 -1.3828e-05
7:16532099 C T 0.966731 1.1538e-04
7:16535755 A G 0.330671 7.8287e-05
7:16554897 G A 0.621873 9.9315e-05
7:16563105 A G 0.194015 4.2583e-06
7:16566645 G C 0.206732 -1.8847e-07
7:16572850 G A 1.622094 1.5721e-05
7:16573996 T C 0.045317 -2.9302e-05
7:16574341 T C 0.022386 -1.2476e-04
7:16582717 C T 0.125812 4.5990e-06
7:16583340 C T 0.126828 -5.4327e-05
7:16587832 G A 0.070303 -5.3006e-05
7:16589109 C T 0.705549 -1.3573e-05
7:16593083 A G 0.985024 -4.9799e-06
7:16594454 C T 0.273016 -4.8818e-05
7:16596858 G A 0.154199 -9.3387e-06
7:16597440 G C 0.459667 5.4489e-06
7:16599762 T C 0.341615 3.1043e-05
7:16607766 C T 0.022181 -8.7123e-06
7:16607871 A G 1.010506 -1.4370e-06
7:16616648 T C 0.023155 -4.0161e-06
7:16618816 G A 0.601535 6.4285e-05
7:16622203 G A 0.286447 -1.1372e-05
7:16624415 C T 0.051231 4.9032e-05
7:16625617 C A 0.395576 5.2520e-06
7:16634751 G T 0.034911 3.5098e-05
7:16639615 C A 0.730294 1.9645e-05
7:16640491 A G 0.300440 1.4459e-04
7:16641261 T C 0.392781 -1.0552e-04
7:16642838 C T 0.030792 -1.1086e-04
7:16644262 A C 0.095477 -4.3845e-06
7:16648885 C T 0.210834 -7.7533e-06
7:16650787 T C 0.051286 -1.2094e-05
7:16653608 G A 0.286428 -4.6878e-06
7:16654291 A C 0.322430 7.2239e-05
7:16658247 T C 0.546085 -2.9015e-05
7:16663514 A G 0.800695 4.8036e-06
7:16663642 T C 0.429562 -4.7196e-05
7:16667851 A C 0.036073 2.1682e-05
7:16670009 T C 0.048326 -2.2405e-05
7:16679981 G A 0.041266 -3.8096e-05
7:16682537 A G 1.455866 -1.0943e-04
7:16684099 A G 0.028624 5.4969e-05
7:16686940 A G 1.204995 8.9058e-06
7:16687458 G A 0.136474 8.4783e-05
7:16690357 T C 0.041877 -1.4535e-05
7:16697335 G A 1.900508 1.5251e-05
7:16697775 A G 0.027138 2.0807e-05
7:16704252 T C 0.562161 3.6183e-05
7:16704334 G A 0.087097 -9.5010e-06
7:16709708 G T 0.736081 2.1908e-05
7:16710920 G C 0.111414 -1.1965e-05
7:16711833 G A 0.105302 -1.5153e-05
7:16714477 A G 0.023171 -4.5225e-05
7:16719148 C T 0.404138 2.9187e-05
7:16722176 G A 0.033353 -2.7117e-05
7:16725088 T G 0.187971 1.9986e-05
7:16727529 C T 0.339454 1.6281e-05
7:16730542 T C 0.299823 4.9407e-08
7:16733872 A G 0.160993 -4.9313e-05
7:16734307 A G 0.092708 -2.3925e-06
7:16734745 A G 0.337402 3.3713e-05
7:16735824 C T 0.039300 4.5828e-05
7:16736186 T G 1.345062 2.4263e-05
7:16740012 T C 0.050618 -1.3464e-05
7:16740101 A G 1.169957 3.4899e-04
7:16749089 C A 0.124160 1.5194e-05
7:16751520 G C 0.153232 1.2555e-04
7:16754431 A G 0.152190 2.5042e-05
7:16754960 C T 0.661569 2.0266e-05
7:16756053 C T 0.327652 -3.0972e-05
7:16758263 A G 1.061436 8.9824e-05
7:16764996 G A 0.133894 1.3176e-04
7:16767698 C T 0.133598 2.9320e-05
7:16770206 G C 0.507830 2.9884e-05
7:16773714 G C 0.056768 6.9798e-05
7:16776509 A G 0.810208 6.4297e-05
7:16779245 G A 0.052507 2.7165e-05
7:16780288 C T 0.071660 -9.0785e-06
7:16780982 G A 0.365170 -2.2047e-05
7:16783914 C T 0.330508 1.9462e-04
7:16784211 T C 0.124874 7.2509e-05
7:16785648 A G 0.472913 1.6372e-05
7:16787120 C T 0.747532 1.2017e-04
7:16788739 A G 0.307003 5.7298e-05
7:16789438 C T 0.034158 -6.3454e-06
7:16789457 G T 1.163586 1.0121e-04
7:16790458 T C 0.030426 -5.5229e-05
7:16790487 C A 0.076561 9.3502e-05
7:16791060 T C 0.086334 5.4310e-05
7:16792062 A G 0.040147 4.6426e-05
7:16796037 T G 0.054006 1.7618e-05
7:16802248 T C 0.029455 1.0108e-05
7:16803279 G A 0.689297 1.8471e-05
7:16803990 C T 1.202292 2.4108e-05
7:16806028 T G 0.030078 -3.8674e-05
7:16811738 T G 0.041374 -7.7699e-06
7:16813427 C T 1.095042 1.2654e-05
7:16813488 C T 0.328395 1.5346e-05
7:16815210 T C 0.066746 -3.0606e-05
7:16816943 A C 0.029705 -3.2226e-05
7:16820059 T C 0.081121 4.3996e-05
7:16821083 C T 0.039559 -4.7341e-05
7:16821355 A G 1.231399 2.1424e-05
7:16821880 T C 0.069268 4.1102e-05
7:16822816 T C 0.271945 6.4388e-06
7:16823169 C A 0.170506 -1.8268e-05
7:16824951 G A 0.036645 -1.2078e-04
7:16827221 G A 0.087165 -6.3154e-06
7:16831233 G A 0.163411 5.5824e-06
7:16831347 C T 0.040569 -2.5764e-05
7:16831537 T G 0.082754 -1.0295e-04
7:16834551 A C 1.695581 5.8428e-05
7:16836477 A G 0.209633 -4.5927e-05
7:16837618 A G 0.409059 -6.6568e-06
7:16838095 A G 0.039725 -5.7485e-05
7:16844447 C T 0.376877 -8.5371e-06
7:16844938 G A 0.139645 -4.2094e-05
7:16846616 A C 0.022934 2.5578e-06
7:16849012 G A 0.749548 6.2716e-05
7:16852557 T C 0.086350 -6.2091e-05
7:16852808 C T 0.284883 -5.5573e-05
7:16854660 A G 0.077739 5.7524e-05
7:16855353 G A 0.031159 4.5468e-05
7:16861657 G A 0.212542 -3.9814e-06
7:16872913 A G 1.254467 6.3452e-05
7:16875661 T G 1.936877 4.2527e-05
7:16885379 T G 0.428855 1.6525e-06
7:16892465 G A 1.776663 -8.9895e-05
7:16902510 T C 0.059238 -1.9291e-05
7:16904437 C T 0.137039 3.8718e-05
7:16905299 T C 0.131229 9.6361e-05
7:16907220 G A 0.581158 -1.2916e-05
7:16910963 T C 0.717490 -8.1853e-07
7:16915306 A G 0.087791 5.4368e-06
7:16922554 C T 0.823249 2.9041e-05
7:16923743 G A 1.816505 1.2085e-04
7:16927846 A G 0.029900 2.7178e-05
7:16931466 T G 0.594252 -2.2661e-05
7:16946105 G A 0.036391 -2.9046e-05
7:16946179 A G 1.855661 -1.9245e-05
7:16954787 A G 0.275805 8.8130e-05
7:16965068 A G 0.072072 -3.8629e-06
7:16965642 G T 0.111939 3.2298e-05
7:16969731 A G 0.777221 -3.0424e-05
7:16970091 A G 0.579406 4.9242e-06
7:16973077 T G 0.033120 7.0601e-06
7:16975919 C T 0.141434 3.7818e-05
7:16976005 C T 0.104757 -5.9548e-05
7:16981729 A G 0.067356 5.0183e-05
7:16984247 C A 0.033113 5.5333e-06
7:16991799 C T 0.383391 3.7826e-05
7:16992835 G A 0.228715 1.1701e-05
7:16994780 C T 0.021383 2.8398e-06
7:17001853 C A 0.025674 -2.5392e-05
7:17002115 C T 0.057167 -1.4333e-05
7:17015156 T C 0.800276 -1.1540e-05
7:17016136 T G 0.386378 -7.5131e-05
7:17031026 T C 0.037654 -6.9078e-05
7:17033088 C T 0.706165 4.1372e-06
7:17035205 T C 0.130466 -1.9069e-05
7:17039332 G A 0.164754 2.0786e-05
7:17058817 C T 0.083796 -3.9155e-05
7:17063446 A G 0.247768 -8.7490e-06
7:17064954 A G 0.049845 4.3446e-05
7:17065909 G A 1.317814 -2.1404e-05
7:17066543 G T 0.315812 -3.3269e-05
7:17072628 C T 0.075691 1.6542e-05
7:17074922 G A 0.020396 2.8601e-05
7:17084979 A G 0.091410 -2.1185e-04
7:17086436 T C 0.372716 2.7492e-05
7:17094588 A G 0.234402 -1.5900e-05
7:17095236 C G 0.055071 1.8855e-05
7:17095430 C A 1.832357 4.0851e-06
7:17098139 G A 0.029137 2.3489e-06
7:17103112 G C 0.124082 1.4422e-05
7:17106017 G T 0.898483 -6.6537e-05
7:17111402 T G 0.475370 5.6657e-05
7:17116299 T C 0.085198 7.0526e-06
7:17128963 T C 0.463928 2.3445e-05
7:17131935 C G 1.611928 -7.5564e-05
7:17133294 G T 0.498911 -6.4125e-07
7:17133514 C A 0.118149 -1.7171e-05
7:17133853 T C 0.248764 -2.0468e-05
7:17134708 A G 0.051367 3.0987e-05
7:17134865 C T 0.454772 9.5526e-06
7:17139340 T C 0.055895 2.5120e-04
7:17140827 G A 0.087122 4.7548e-05
7:17144459 G T 0.034885 3.7571e-06
7:17159349 T C 0.260358 -2.8391e-05
7:17160612 C T 1.240971 -4.1402e-05
7:17161429 G A 0.060176 -1.7070e-05
7:17162882 G A 0.113916 4.3951e-05
7:17164337 A G 0.055386 -1.7768e-05
7:17166157 C A 0.198948 -1.1906e-05
7:17173879 T G 0.129022 -2.6048e-05
7:17174133 A G 0.033782 -3.1960e-06
7:17176253 C T 0.117701 3.4062e-05
7:17178000 C T 0.030513 -8.5110e-05
7:17182749 A G 0.079946 -3.7755e-05
7:17187062 C G 1.287054 3.9887e-05
7:17192663 C T 0.026547 -2.5139e-05
7:17196529 A G 1.087645 -6.6748e-07
7:17197612 T C 0.058300 1.1277e-05
7:17200506 G T 0.307950 1.6013e-05
7:17203978 A G 0.031159 -1.8737e-05
7:17204040 A G 0.065217 4.9765e-05
7:17207814 T C 0.021753 -4.8702e-05
7:17215812 G A 0.455882 3.8764e-06
7:17220482 C A 0.061072 -1.9026e-05
7:17221091 G A 0.785209 4.5603e-05
7:17221154 G A 0.232000 -1.2805e-05
7:17225607 A C 1.093124 4.0151e-06
7:17225682 A C 0.123712 -6.2716e-05
7:17233759 C A 0.031276 -1.4635e-05
7:17234207 C G 0.061686 -7.6626e-05
7:17239894 T G 1.186855 -1.0516e-05
7:17241627 G A 1.902150 -1.9309e-05
7:17243954 A G 1.726584 -2.9064e-05
7:17269707 T C 0.080732 -5.0569e-05
7:17275597 C T 0.149873 6.8093e-05
7:17279393 T C 0.049816 -6.7421e-05
7:17280135 A G 1.523459 2.9086e-05
7:17284577 C T 1.269193 1.9622e-04
7:17287287 G A 0.091030 -1.1579e-04
7:17293321 C T 0.184317 6.9785e-05
7:17298451 C T 0.096120 -1.4926e-05
7:17302449 A G 0.023317 -1.0368e-05
7:17303549 G A 1.452575 4.5520e-05
7:17307741 A C 0.056181 1.0452e-05
7:17309279 A C 1.003204 5.6118e-05
7:17310673 C T 1.969370 5.5152e-05
7:17319257 G A 0.033470 -8.4815e-05
7:17360044 G C 0.056129 -4.8231e-05
7:17363568 T C 1.754881 1.5470e-05
7:17374902 C T 0.463266 -8.7847e-05
7:17379110 A G 0.212097 -6.7229e-04
7:17382217 G T 0.045820 4.2653e-05
7:17383061 C A 0.094406 7.8531e-05
7:17394874 A G 0.024324 7.7485e-06
7:17404160 A G 0.103082 -4.8828e-05
7:17414133 G A 0.373950 -2.6132e-05
7:17422113 A T 1.425284 1.6425e-05
7:17430916 G T 0.047235 1.1405e-04
7:17433132 G T 0.126503 -1.6598e-05
7:17435623 C T 1.502303 5.1873e-06
7:17448662 G C 0.084107 -1.4459e-06
7:17462954 T G 0.092189 -2.7502e-05
7:17465535 C G 0.155851 8.5288e-06
7:17465828 T C 0.221172 1.5311e-04
7:17470263 A G 0.039942 5.0447e-05
7:17475607 C T 0.509340 -7.9481e-06
7:17478097 A G 0.035801 2.7507e-06
7:17485520 A G 0.026807 -8.6370e-05
7:17488791 G C 0.126620 -1.3177e-05
7:17494001 T G 0.042201 -6.4173e-05
7:17499411 C T 1.854097 -6.5647e-05
7:17499844 T C 0.532634 2.3608e-05
7:17501082 C A 0.920070 -2.7392e-05
7:17501194 T C 0.036898 -2.4412e-05
7:17502331 T C 0.068099 -1.4694e-05
7:17507948 G A 0.500550 -5.5116e-06
7:17513063 T C 0.096048 7.4290e-06
7:17515400 T C 1.789516 -4.3476e-05
7:17517644 G T 0.245629 -4.0478e-05
7:17519126 T C 0.627485 -2.5039e-05
7:17521686 C T 1.220189 -7.3057e-05
7:17524639 A C 0.671760 -6.4833e-05
7:17524738 C T 0.047531 -6.5565e-05
7:17527747 G C 0.332420 -8.6169e-05
7:17531833 T C 0.035431 2.3440e-04
7:17532188 T C 0.506487 1.0593e-05
7:17535086 G C 0.230708 2.9105e-05
7:17540730 C T 1.185248 4.7366e-05
7:17542343 T C 0.024132 1.3413e-05
7:17542905 G A 1.791616 -3.6959e-06
7:17544284 T C 0.479128 -3.3445e-05
7:17544309 A G 0.029871 -8.8739e-05
7:17544585 G A 0.057963 -1.5429e-05
7:17552884 A G 0.448901 3.6112e-05
7:17558736 A G 0.049008 -6.8679e-05
7:17559135 A G 0.144293 -1.3791e-05
7:17559301 G C 0.240634 -2.0134e-05
7:17560178 A G 0.064665 1.6407e-05
7:17561583 G A 0.371197 3.8539e-06
7:17564240 A G 1.847794 -1.1722e-04
7:17569639 G A 0.175715 -3.8446e-05
7:17570146 T C 0.282981 -1.0082e-04
7:17570594 T C 0.267797 -8.4791e-05
7:17574314 T C 1.698726 4.5226e-06
7:17574672 G A 0.301599 1.4519e-04
7:17575276 C G 0.818725 -1.6471e-04
7:17575571 G C 0.661066 -1.0022e-04
7:17579238 C A 0.283997 1.4844e-04
7:17580979 C T 0.234002 4.3730e-06
7:17581787 G C 0.228848 -1.1995e-04
7:17582940 G C 1.037183 -7.7617e-05
7:17583429 G T 1.139233 -2.5080e-05
7:17585609 T C 1.738314 -1.4389e-06
7:17586155 C T 0.047888 8.0955e-05
7:17587798 C T 0.022366 8.1363e-05
7:17587974 A G 0.972112 1.3831e-05
7:17588562 C A 0.164956 -1.2411e-05
7:17593328 A G 1.761187 -4.1552e-06
7:17593666 C G 0.300365 -1.7807e-05
7:17595038 A G 0.082014 -5.7114e-05
7:17597897 C G 0.955773 -3.7357e-05
7:17599868 T G 1.292342 7.3920e-06
7:17600137 G C 0.154082 5.7916e-05
7:17604524 G A 0.218011 5.5371e-05
7:17625554 A G 1.836914 6.1926e-07
7:17626729 C T 0.055119 -7.2121e-05
7:17629551 C T 0.089975 -8.3002e-05
7:17632452 C A 0.024752 -4.6173e-05
7:17650717 C T 0.203074 7.2785e-06
7:17651540 T C 0.168902 -6.1883e-05
7:17665702 A G 0.034226 -1.4134e-05
7:17668495 G T 0.242909 9.8694e-06
7:17689767 G A 0.347961 2.7649e-05
7:17691608 C T 0.662893 -1.2705e-04
7:17695217 T G 0.027667 -4.8559e-05
7:17695701 C A 0.020302 5.9440e-05
7:17700823 A G 0.198374 -2.8802e-05
7:17700892 C T 0.566134 3.7992e-05
7:17703416 A G 0.623330 -2.5082e-05
7:17709077 T C 0.159597 -9.0776e-05
7:17712531 G A 1.214181 -1.3244e-04
7:17713231 C T 1.587751 -1.1997e-04
7:17714252 C T 0.041364 6.9554e-05
7:17717994 A G 0.037992 1.0068e-06
7:17723110 A G 1.318317 -4.6371e-05
7:17725680 T C 1.370298 8.5671e-06
7:17726111 G T 0.063153 1.9394e-05
7:17726121 G A 1.575254 -3.2779e-06
7:17736127 G A 0.030818 4.7165e-05
7:17739031 C T 0.768974 -5.4579e-06
7:17739141 G A 1.478077 5.3970e-05
7:17740423 G A 0.283283 2.4870e-05
7:17753910 T C 0.079362 4.0608e-05
7:17754905 G A 0.053454 5.8243e-05
7:17757841 C T 0.036628 -4.5548e-06
7:17759856 C T 0.404551 6.8059e-05
7:17766429 T C 0.201104 1.7800e-04
7:17768730 T C 1.614148 5.8811e-05
7:17786499 T C 0.115740 3.5833e-06
7:17786555 T C 1.598010 5.1737e-05
7:17796008 G T 0.327091 -1.3285e-05
7:17796095 A G 0.746370 2.9641e-05
7:17814607 G A 1.068768 8.3272e-06
7:17822386 T C 1.664548 4.2409e-05
7:17829247 T C 1.013538 2.8884e-05
7:17842957 C A 0.044012 2.1150e-04
7:17854532 T G 1.019608 1.4942e-05
7:17861733 T C 0.054743 4.1912e-09
7:17861958 G T 0.187874 2.7266e-05
7:17872368 G C 0.027268 2.4825e-07
7:17879553 A G 0.163524 3.1925e-05
7:17883994 C G 0.036223 1.0124e-05
7:17888078 C T 0.082234 5.8641e-05
7:17911038 T C 0.787897 -6.3756e-06
7:17911604 T C 0.024275 -3.2057e-05
7:17921253 T C 0.070404 -2.0408e-05
7:17924499 C T 0.116931 3.0263e-05
7:17927789 T C 0.772434 4.8251e-05
7:17929655 T C 0.515276 3.3025e-05
7:17958300 C T 0.036765 -7.9519e-05
7:17961676 T C 0.086337 -5.3213e-06
7:17963039 A G 0.024840 -2.2667e-05
7:17974866 C T 0.330067 -2.9794e-05
7:17978826 T C 0.041896 3.9877e-05
7:17979793 A G 0.860634 -4.4428e-05
7:17982646 C T 0.159373 -1.1942e-05
7:17997163 C T 0.199688 -2.8857e-05
7:17997702 C T 0.139902 -1.4634e-05
7:18003774 C T 0.035859 -3.5727e-07
7:18007643 C A 0.043104 6.5570e-06
7:18008582 A G 1.034515 -2.4109e-05
7:18011321 T G 0.093474 -2.9438e-05
7:18015161 G A 0.139418 3.8591e-05
7:18016725 C G 1.847528 -9.5504e-05
7:18017502 A G 0.286912 -9.8577e-05
7:18034122 T C 1.130775 4.2925e-06
7:18040990 G C 0.109265 -2.4461e-05
7:18044262 G A 1.363479 3.7421e-05
7:18059158 C T 0.073429 3.5028e-05
7:18064857 G T 0.363372 -9.6524e-07
7:18065619 G C 0.106763 2.5057e-05
7:18065822 C G 1.155436 -4.4768e-05
7:18066569 A C 0.857346 4.1315e-06
7:18067261 C G 0.071426 5.9096e-05
7:18072475 T C 0.190217 2.4095e-05
7:18079091 G A 0.073756 -5.8481e-05
7:18083710 T C 0.067479 3.5442e-05
7:18083973 A C 0.324728 -1.5277e-05
7:18085785 C T 0.192269 -4.5473e-05
7:18088339 G A 0.032276 -1.0150e-04
7:18088558 T G 0.291774 8.7211e-06
7:18095821 C T 0.364160 4.0045e-05
7:18099741 C A 0.038972 3.1124e-05
7:18101378 C T 0.126295 1.0430e-04
7:18103995 C T 0.028598 1.0900e-05
7:18104972 T C 0.861737 1.6429e-05
7:18105789 C T 0.052867 -5.4036e-05
7:18106086 C G 0.045479 -2.8569e-05
7:18108671 C A 0.237933 -4.7088e-06
7:18120806 A C 0.386741 -2.2772e-05
7:18124420 A G 0.082673 -6.5743e-05
7:18131727 A G 0.567513 2.0592e-05
7:18132062 A G 0.999750 3.2951e-05
7:18133252 T C 0.038806 -4.0794e-05
7:18143918 G A 0.284331 -3.9355e-05
7:18144578 T C 0.069430 3.7658e-05
7:18146906 C G 1.754004 -1.1620e-05
7:18149465 A T 0.058281 2.4073e-05
7:18162001 A C 0.065600 -1.7686e-05
7:18171731 A G 0.385615 -6.2237e-05
7:18181230 A G 0.108710 3.6333e-05
7:18182771 C T 0.419770 5.8743e-05
7:18186191 G C 0.071471 -1.0506e-04
7:18187817 A G 0.034749 4.7763e-05
7:18189922 A G 0.073883 9.5093e-06
7:18198925 T C 0.116415 -5.6600e-06
7:18201223 G A 0.426284 2.0435e-05
7:18205002 C T 0.071867 4.0710e-06
7:18205779 G A 0.745708 1.1483e-05
7:18215486 T C 0.026326 -7.5881e-06
7:18218581 G A 0.060598 4.5025e-05
7:18218686 T C 0.144374 -4.4656e-06
7:18220607 A G 0.023158 -1.9104e-05
7:18221134 T C 0.956546 -1.2078e-06
7:18223458 G T 0.075769 -8.0768e-05
7:18231580 G C 0.067177 -7.3147e-05
7:18238252 G A 0.037982 1.4609e-05
7:18242296 G T 0.103582 1.4004e-04
7:18266168 A G 0.103650 -5.5691e-05
7:18276993 T G 0.485185 8.3936e-05
7:18277071 T C 0.036300 -1.1475e-05
7:18295790 T C 0.995222 -8.9810e-05
7:18316936 G A 0.062714 -1.1685e-05
7:18318660 G A 0.331456 -5.9348e-05
7:18321062 G C 0.040273 -2.5651e-06
7:18331915 A G 0.486765 9.1361e-05
7:18339268 C T 0.047875 -1.5147e-04
7:18351878 A C 0.035385 7.1415e-06
7:18364948 G A 1.948295 1.9618e-05
7:18369320 G A 0.374953 8.6898e-06
7:18369502 G A 0.486295 6.6450e-05
7:18374591 T C 0.210594 -3.0021e-05
7:18375750 C T 0.431685 9.1075e-05
7:18385547 T C 0.058385 -2.8208e-05
7:18392383 G T 0.238105 -1.7902e-05
7:18394098 A C 0.370801 1.4102e-05
7:18394460 G A 0.040062 -8.2314e-05
7:18395436 C T 0.443620 -8.0524e-05
7:18396960 A G 0.034632 2.2522e-04
7:18397024 T C 0.204862 -1.3285e-04
7:18399706 G C 0.054652 1.1045e-05
7:18406212 C T 0.090076 7.9345e-06
7:18409310 G A 0.084724 -5.7707e-05
7:18409478 C T 0.032052 -9.3848e-05
7:18411672 C T 0.454691 -5.2289e-06
7:18426868 T C 0.024755 -9.0093e-05
7:18428951 A G 0.125341 5.5491e-05
7:18429308 G A 0.043714 5.3402e-06
7:18442275 T G 0.023976 5.1227e-06
7:18445423 C T 0.035745 9.4743e-06
7:18447378 A C 0.116720 2.6084e-06
7:18447491 A G 0.055707 1.4780e-05
7:18449242 A G 0.046775 4.1692e-05
7:18454927 G A 0.066165 -1.3705e-04
7:18455288 T C 1.200824 7.6498e-05
7:18459986 G A 0.038151 -3.2880e-06
7:18461706 A G 0.696756 5.1183e-05
7:18466286 A T 0.065749 -1.7257e-05
7:18467222 A G 0.085967 -2.9099e-05
7:18476022 A G 0.050919 -2.6668e-06
7:18485913 C T 0.039248 -1.7687e-05
7:18485956 T G 0.049975 -1.9021e-05
7:18488172 T G 0.041426 -3.8375e-05
7:18491959 T C 0.053698 -4.4054e-06
7:18509289 T C 0.032188 -2.8140e-05
7:18514307 G A 0.031201 3.0793e-05
7:18518252 A G 0.384599 -4.2862e-05
7:18520024 C T 0.047375 -1.5415e-05
7:18524133 T C 0.063497 -1.3909e-05
7:18533930 C T 0.056622 2.2702e-06
7:18548419 G A 0.747282 6.9182e-05
7:18549246 G A 0.044006 9.6153e-05
7:18552960 G A 0.038446 -3.3328e-05
7:18571206 G A 0.042503 -4.9744e-05
7:18588445 A G 1.366835 4.7190e-06
7:18590577 A G 0.057826 -3.1334e-05
7:18598021 G A 0.021789 1.0873e-06
7:18600298 C T 0.103010 -9.9562e-06
7:18604337 C T 0.507421 1.3132e-04
7:18606138 G A 0.119947 -3.1164e-05
7:18613603 T C 0.050056 1.6119e-04
7:18624800 C T 1.071663 -5.4635e-05
7:18625486 T C 1.862744 3.9045e-05
7:18630523 G T 0.316649 2.9772e-05
7:18631311 C A 0.045441 -2.2354e-05
7:18633807 G A 0.638040 -8.0734e-05
7:18634929 G A 0.509973 -1.9709e-05
7:18636654 G A 0.095445 1.1987e-04
7:18638811 G C 0.129953 1.6261e-05
7:18644762 G A 1.797699 -5.9613e-05
7:18644974 G T 0.122910 1.5270e-05
7:18645710 T C 0.042691 -7.4880e-06
7:18656230 G A 0.023061 -2.6785e-05
7:18656677 C T 1.796842 -4.7905e-05
7:18664580 G A 0.998309 -3.5425e-04
7:18672384 T G 1.204518 -1.8694e-04
7:18676842 T G 0.193087 -4.9840e-05
7:18680661 G C 1.524345 -4.9393e-07
7:18681740 T C 0.180175 1.1855e-04
7:18681992 G C 0.181980 2.8812e-05
7:18687955 A C 0.041195 -3.4857e-06
7:18688458 A C 0.033201 -3.4610e-06
7:18691879 G T 0.021766 6.7788e-06
7:18694435 C A 0.302082 -3.1133e-06
7:18694680 T C 0.099697 -5.0679e-05
7:18697589 G A 0.422659 -7.4154e-08
7:18700375 G C 0.138003 9.4467e-06
7:18701937 C A 0.041033 -5.0494e-05
7:18706918 A G 0.358461 -1.3689e-05
7:18710388 A G 0.218751 1.5752e-05
7:18714359 A G 0.371726 1.2135e-05
7:18715271 G A 0.357552 2.8374e-06
7:18720135 T C 0.160324 1.0554e-05
7:18723446 T C 0.290553 -7.4047e-07
7:18728485 G A 0.199542 -9.0495e-06
7:18740123 C T 0.055863 2.1266e-04
7:18741349 A G 0.197238 1.5508e-05
7:18741367 G T 0.376842 2.3776e-06
7:18744896 A G 0.072033 5.2639e-05
7:18747178 A G 0.203892 -2.3130e-05
7:18762588 G A 0.064019 -4.3639e-05
7:18767343 G A 0.501040 -3.1059e-05
7:18768578 T C 0.051166 2.4521e-05
7:18768692 G C 0.077057 1.3231e-05
7:18770945 T C 0.047235 -6.0094e-05
7:18782679 A G 0.088086 -1.8591e-05
7:18788998 G T 0.062935 5.1433e-05
7:18789991 T C 0.423824 -6.6777e-05
7:18794621 C A 0.066976 2.0755e-06
7:18805880 G A 0.079018 4.9793e-08
7:18810062 T C 0.041779 3.2666e-05
7:18812445 A C 0.144118 5.9474e-05
7:18815473 A C 1.057041 5.4070e-06
7:18815667 T G 0.049702 -8.9827e-06
7:18825917 G A 0.045087 -3.0622e-06
7:18828709 C T 1.666002 5.8872e-05
7:18831464 C T 1.696525 3.8365e-05
7:18832370 A G 0.021704 7.0126e-05
7:18834139 C T 0.069180 2.1701e-04
7:18835725 C T 0.132290 1.4628e-05
7:18838463 A C 1.283799 -9.1969e-05
7:18845072 G A 0.149149 1.3249e-05
7:18847958 C T 1.698755 5.4043e-06
7:18854186 T C 0.645382 4.2570e-05
7:18855053 T C 0.045129 4.4127e-05
7:18859352 G T 0.572450 1.1456e-04
7:18861147 G A 1.478781 7.9388e-06
7:18861181 A G 0.088181 2.4829e-05
7:18861219 G A 0.734718 8.6893e-04
7:18861265 C T 0.100988 1.4332e-05
7:18861547 A G 0.050819 1.8692e-04
7:18864637 A G 0.445103 4.6982e-05
7:18864783 G A 0.155063 -9.7304e-06
7:18866070 A G 0.051017 -1.0258e-05
7:18866190 G A 0.085886 -7.8448e-05
7:18868031 T C 0.660962 -9.5610e-06
7:18868745 G A 0.029965 4.3578e-05
7:18870428 A G 1.947656 -2.1519e-05
7:18878259 C T 0.781830 2.9039e-05
7:18879442 C T 0.082348 -3.9281e-05
7:18879945 A G 0.076791 -6.8539e-06
7:18883682 G A 0.070628 5.3944e-05
7:18887633 G A 0.043922 4.1556e-05
7:18895565 T C 0.068222 1.6676e-05
7:18896186 A C 0.042610 1.6767e-05
7:18905908 A G 0.709456 -3.3858e-05
7:18907930 C A 0.703864 -3.1289e-05
7:18919388 A G 0.020133 -6.8865e-05
7:18922889 C T 0.090063 -2.9985e-05
7:18924289 A C 0.346121 9.8623e-05
7:18926662 C T 0.515792 4.6872e-05
7:18934478 T G 1.730745 -1.4642e-05
7:18934636 A C 0.254642 3.8808e-05
7:18935459 C T 0.479235 -1.4253e-05
7:18938613 A C 0.083208 -3.1506e-05
7:18939823 A G 0.615817 8.8687e-06
7:18941492 C G 0.105286 -5.2333e-05
7:18942669 G A 0.315792 3.2035e-05
7:18942904 T G 0.658703 1.3201e-05
7:18943298 G A 0.083195 -2.2506e-05
7:18949382 C T 0.124494 9.2513e-05
7:18953422 T C 0.634155 3.5381e-05
7:18957353 A C 0.390104 8.5301e-05
7:18959138 A G 1.757581 2.4677e-04
7:18964076 G A 0.982152 3.5098e-05
7:18965399 T C 0.196732 -3.2019e-05
7:18974057 C T 0.074350 9.5247e-06
7:18975056 G T 0.346607 -3.2631e-06
7:18975650 G A 0.160898 -1.5811e-05
7:18977047 T C 0.146088 -4.8695e-05
7:18977483 T C 0.390058 2.6785e-05
7:18977511 G T 0.331862 7.2041e-06
7:18979516 G A 0.843785 8.4235e-05
7:18988341 T C 0.026024 -2.0882e-05
7:18993870 T C 1.507058 3.1112e-05
7:18994327 G A 0.108619 3.2983e-05
7:18996812 A G 0.100125 -2.3213e-04
7:18998604 C A 0.734413 -2.6131e-05
7:19002896 T C 0.052231 2.7836e-05
7:19003882 T C 0.026729 -5.7079e-06
7:19015263 G T 1.549363 1.0345e-04
7:19020966 A G 0.215950 1.5443e-04
7:19021083 A C 0.195089 -4.4117e-05
7:19022170 T C 0.338577 -9.1374e-06
7:19022361 C T 0.027774 -1.2585e-05
7:19030751 C G 1.388812 2.5379e-05
7:19031935 T C 0.192502 1.2110e-04
7:19036775 C T 0.197452 1.0452e-04
7:19038332 G A 0.695893 -2.3533e-05
7:19052733 A G 0.308421 2.1226e-03
7:19055797 C A 0.154644 6.4913e-05
7:19059075 C T 0.084416 1.0539e-04
7:19060674 C T 0.090716 1.4375e-05
7:19061426 A G 0.575004 -9.3807e-05
7:19063940 C G 0.624853 8.2174e-05
7:19064020 T C 0.772632 3.2699e-04
7:19080344 G C 0.296042 1.7865e-04
7:19093669 C T 1.963349 2.2042e-05
7:19096224 G A 0.092118 -9.5394e-06
7:19102485 T C 0.021016 -1.7450e-05
7:19105119 A C 0.106042 -1.9525e-05
7:19109456 A G 0.024898 5.4575e-05
7:19110113 T G 0.044548 1.2477e-04
7:19110531 A G 0.685117 -4.7694e-05
7:19111578 C G 0.021351 -2.8794e-06
7:19112064 C G 0.111625 3.4420e-05
7:19130499 C T 0.034389 -1.0170e-05
7:19130599 T C 0.070764 -4.3162e-05
7:19132902 C T 0.034103 2.5094e-06
7:19134995 C T 0.357257 -3.0289e-06
7:19137228 C T 0.820513 2.1681e-04
7:19139417 C T 0.056203 4.9107e-05
7:19141259 G A 0.336776 -3.9657e-05
7:19141455 G A 0.259076 8.8807e-05
7:19141694 C T 0.057473 -1.6592e-04
7:19145326 C T 0.145945 -7.3432e-05
7:19148847 G T 0.398734 2.2019e-05
7:19149966 G A 0.153758 2.7812e-04
7:19150091 G T 0.101615 -1.1639e-06
7:19160782 G T 0.073438 7.0624e-05
7:19164041 C T 0.052932 5.0057e-05
7:19164114 G A 0.194664 3.2742e-05
7:19165301 T C 0.036933 -2.2811e-05
7:19166673 A G 0.080131 -5.1565e-05
7:19177876 G C 0.244613 -1.4726e-04
7:19179574 T C 0.055648 7.7042e-06
7:19183625 C T 0.043243 6.0735e-05
7:19186465 T C 0.121303 -6.5794e-05
7:19186886 C G 0.599013 6.4636e-06
7:19192848 G A 0.031172 -1.7213e-04
7:19194435 A G 1.111634 1.4357e-05
7:19196633 G A 0.059689 1.4155e-05
7:19199469 T C 0.053165 2.7572e-05
7:19202240 A G 0.518830 1.6264e-05
7:19209526 T G 0.047339 1.2500e-05
7:19211045 G A 0.103264 -8.6444e-05
7:19211709 C T 0.151570 -4.7041e-05
7:19212535 A C 0.035830 1.9210e-05
7:19213929 A G 0.125766 -7.8636e-05
7:19221149 C A 0.078706 -3.1074e-05
7:19221417 T C 0.096029 2.0935e-05
7:19225377 G A 0.061965 9.9835e-05
7:19226244 A C 0.827001 -2.7179e-05
7:19240384 T C 0.031114 1.8098e-05
7:19241735 C A 1.335439 1.8785e-05
7:19251938 C G 0.060640 5.6060e-05
7:19252156 G T 0.225476 1.4917e-04
7:19260935 G A 0.653526 -9.7738e-06
7:19262954 C T 0.051474 1.0719e-05
7:19288379 C T 0.118950 8.5594e-05
7:19292839 A G 0.388078 2.3727e-04
7:19295320 G C 0.578542 -3.0721e-05
7:19303352 G A 0.027612 -3.9275e-05
7:19321873 C T 0.044051 -3.0466e-05
7:19326626 G A 0.030354 -7.8224e-05
7:19327146 A G 0.022107 -5.5149e-05
7:19331345 G C 0.032373 -1.3206e-05
7:19338219 T G 0.112047 1.1717e-04
7:19347037 A G 1.024957 5.0499e-05
7:19353107 A G 1.271666 -7.2912e-06
7:19353580 T G 0.154650 6.6597e-05
7:19355187 T G 1.118204 -3.2127e-05
7:19356216 C T 0.035220 8.1183e-06
7:19359089 A G 0.026992 -1.1656e-05
7:19369093 G A 0.464574 -1.7981e-05
7:19369890 T G 0.064324 -6.2959e-05
7:19373182 G A 0.027190 -6.1544e-06
7:19373422 A G 1.120073 -3.1646e-05
7:19389750 G A 0.642331 1.9960e-05
7:19394432 G A 0.868151 7.6416e-05
7:19397949 C T 0.058589 8.6536e-05
7:19405928 C T 0.084695 1.2414e-04
7:19410205 C T 0.126117 1.3661e-05
7:19411289 T C 1.655327 1.0204e-05
7:19419586 G C 0.129749 3.1822e-05
7:19421606 T G 0.226158 4.0266e-05
7:19439265 G T 1.886584 8.3484e-06
7:19440352 G A 0.698966 1.9781e-05
7:19448511 A G 0.962190 -2.1020e-05
7:19448849 T C 0.157737 9.7017e-05
7:19453292 T C 0.071368 -1.0324e-04
7:19464080 T C 1.391801 4.6192e-05
7:19468258 A G 0.257813 4.3129e-05
7:19468584 T C 0.032815 7.6624e-05
7:19469355 A C 1.045713 7.5134e-07
7:19470226 G A 0.068667 -1.2882e-05
7:19476740 G A 0.047297 -3.4253e-05
7:19480069 T C 0.034116 3.9728e-06
7:19484079 G C 0.024265 1.0107e-04
7:19485005 A G 0.169087 8.0417e-06
7:19485885 A G 0.089037 -2.7321e-05
7:19492739 C T 0.040737 2.6435e-05
7:19500810 G A 0.148425 1.5492e-05
7:19510791 A G 1.950074 -7.6653e-05
7:19516010 A G 0.067544 -7.0459e-05
7:19516492 A G 1.887418 -5.1422e-05
7:19520977 A G 0.101667 -1.1270e-04
7:19524765 G A 0.066343 9.4817e-06
7:19530219 C T 0.141180 1.3225e-05
7:19532215 A G 0.066395 6.8145e-05
7:19537100 T C 0.143079 -3.0220e-05
7:19542982 T C 0.471631 -3.3647e-06
7:19548302 A G 0.207592 2.8768e-06
7:19550452 G C 0.075548 6.2352e-06
7:19550836 T C 0.299193 -4.6457e-05
7:19561579 A C 0.084438 2.4889e-04
7:19562090 C A 1.355017 8.2099e-05
7:19569192 A G 0.048446 7.3829e-05
7:19577927 T C 0.023704 1.3066e-04
7:19580209 G T 0.068518 1.4159e-05
7:19592754 A G 0.311206 1.3436e-05
7:19606286 A C 0.093653 -9.1307e-05
7:19606982 T C 0.067891 6.1037e-06
7:19609643 G A 1.265197 5.6699e-05
7:19616522 T C 0.364229 -8.7982e-05
7:19621267 C A 0.042623 4.4227e-06
7:19635404 G A 0.042977 3.7744e-06
7:19645416 C T 0.084873 1.3539e-05
7:19649958 G A 0.050854 -1.1812e-04
7:19650458 A G 0.046135 -2.0197e-05
7:19651689 G A 0.077259 -3.4055e-05
7:19653163 G A 0.115279 2.6616e-04
7:19653386 G A 0.033525 -9.5374e-05
7:19654441 G A 0.080485 -4.5622e-05
7:19660062 T A 0.173534 2.2054e-05
7:19665590 G A 0.029682 1.9473e-05
7:19678460 A C 0.182126 4.9294e-06
7:19681557 G A 0.053496 -1.6195e-04
7:19682418 G C 0.049485 -3.1422e-05
7:19682477 G A 0.072429 2.2001e-04
7:19682580 C T 0.154793 4.2002e-06
7:19683603 A C 0.955497 2.0440e-05
7:19685824 G T 0.034850 2.9292e-05
7:19692174 T C 0.589146 1.9012e-05
7:19698661 C A 0.861533 4.7228e-05
7:19700179 T C 0.191597 -1.0249e-06
7:19703556 T C 0.154981 7.4434e-06
7:19729549 G A 0.110135 1.2009e-04
7:19730628 A G 0.052740 -7.9867e-05
7:19735262 C A 0.038771 -1.2996e-04
7:19736899 G A 0.039783 -6.4307e-06
7:19740261 T G 0.074682 -3.1561e-06
7:19740272 C T 0.073916 -1.0808e-04
7:19751569 T C 0.181924 -1.1747e-04
7:19753063 G A 0.077986 2.0148e-04
7:19759433 C T 0.094688 -1.2151e-05
7:19763427 T C 0.396478 -6.4727e-05
7:19764946 T G 1.285159 -1.4202e-05
7:19768740 T C 0.304760 2.9531e-05
7:19768920 C T 0.020387 1.2145e-05
7:19782705 A G 0.052094 8.7754e-05
7:19784301 C T 0.046599 6.3217e-05
7:19790873 T C 0.066447 7.7285e-05
7:19791875 A G 0.209708 -8.9838e-05
7:19792808 A G 0.104046 -1.0292e-04
7:19797727 C A 0.072095 3.9989e-05
7:19798531 A G 0.642545 -7.9479e-05
7:19805480 T C 0.291193 -7.0073e-05
7:19816943 T G 0.038540 1.7635e-04
7:19821953 T G 0.022516 -8.9388e-05
7:19831725 T C 0.088210 -6.6255e-05
7:19834657 C T 0.022733 -1.0599e-05
7:19836420 G A 0.077139 -4.8022e-05
7:19841745 T C 0.112176 -1.5501e-05
7:19842074 G A 0.052516 -9.4763e-06
7:19843004 T C 0.053597 6.2879e-05
7:19846558 G C 0.184463 5.0537e-06
7:19847016 T G 0.294435 3.3626e-05
7:19853735 A G 0.125120 2.9673e-05
7:19853857 T C 0.034265 3.6886e-05
7:19855997 A G 0.091407 -2.1312e-05
7:19870484 C T 0.046872 4.1372e-06
7:19871311 C T 0.527006 -2.4927e-05
7:19892154 C T 0.031201 1.2707e-04
7:19893104 G C 0.037375 -2.5398e-06
7:19902756 G A 0.033538 4.2923e-05
7:19903452 A G 0.243545 -3.3811e-05
7:19908796 A G 1.968185 -8.3090e-05
7:19908870 C A 0.076545 2.3718e-05
7:19913905 C T 0.227303 1.0007e-05
7:19915096 T C 0.223415 3.3981e-06
7:19916190 T G 0.218890 -1.6656e-05
7:19935339 G A 0.075947 7.7803e-06
7:19936640 T C 0.216547 -1.5465e-05
7:19938943 C A 0.848654 3.1321e-05
7:19939084 G A 0.501021 -7.2382e-06
7:19946700 C T 0.219439 -8.8683e-06
7:19950795 C T 0.097869 -1.2639e-04
7:19952472 C A 0.027024 1.3506e-04
7:19970658 A G 0.232954 -1.0374e-05
7:19974317 G T 0.025908 -1.0094e-05
7:19975992 G C 0.379338 -1.3117e-05
7:19977693 T C 0.055814 -5.2114e-05
7:19978770 C T 0.094714 8.6389e-06
7:19981460 A G 0.469362 1.2457e-05
7:19985452 T C 0.035645 -1.1675e-04
7:19985579 G A 0.596907 -2.5985e-05
7:19997804 A G 0.547763 -3.3614e-05
7:20007076 C T 0.032831 -1.5054e-05
7:20007688 A G 0.752778 -3.5540e-05
7:20009460 T C 0.111333 4.7512e-05
7:20012429 A G 0.032315 -1.5966e-05
7:20018453 C A 0.686292 -2.4098e-05
7:20021151 C G 0.972950 8.4618e-06
7:20022789 T C 0.681855 -1.0331e-05
7:20024441 A C 0.034632 -3.5990e-05
7:20026035 G T 0.494919 -1.0999e-05
7:20030579 T C 0.032088 -4.6773e-05
7:20030597 C A 0.065503 1.2230e-05
7:20033899 G A 0.266483 -2.5723e-05
7:20036179 T G 0.878989 4.6577e-05
7:20037912 T A 0.032578 -1.2725e-06
7:20043654 C T 0.824726 4.6291e-06
7:20047575 C A 0.036878 -6.9249e-05
7:20051903 G A 0.366403 4.3127e-05
7:20052426 T C 0.119093 2.7087e-06
7:20062973 A G 0.132310 8.5608e-06
7:20067538 G A 0.176958 2.3787e-05
7:20071114 G C 0.707811 1.9918e-05
7:20072606 A G 0.428017 2.7224e-05
7:20076555 G C 0.376004 -3.7704e-05
7:20081431 A G 0.032224 9.2420e-05
7:20082994 A G 0.349902 2.0222e-06
7:20083533 C T 1.862688 7.0026e-06
7:20091581 A T 0.024019 -4.7765e-05
7:20093641 A G 1.328178 -8.8135e-07
7:20104412 T C 1.701365 9.2416e-06
7:20114509 A C 0.045100 7.4036e-05
7:20116408 A C 0.099141 2.7451e-05
7:20120813 C T 0.626368 1.5272e-05
7:20124263 T C 0.068550 7.7994e-05
7:20124501 C T 0.703919 4.2402e-05
7:20124541 A G 1.552781 6.7488e-06
7:20124908 C T 0.046921 1.7294e-05
7:20124977 G A 1.431971 -3.7672e-05
7:20125586 G A 0.931628 3.1627e-05
7:20126961 C T 1.857278 4.6386e-05
7:20128307 T C 0.156030 -1.3290e-05
7:20128426 T C 0.110924 8.6829e-05
7:20129084 A G 0.025641 -6.0442e-05
7:20135214 G C 0.716977 2.1027e-04
7:20139921 A G 0.706730 -4.9311e-05
7:20143781 T C 0.071092 -9.5222e-05
7:20147102 T C 0.174138 5.8933e-06
7:20152343 T C 0.804622 8.9047e-05
7:20153317 A G 0.035440 2.4058e-05
7:20155039 G A 0.114526 -1.5355e-06
7:20155264 C G 0.076632 -6.9398e-05
7:20158446 T G 0.143001 5.5942e-05
7:20158556 A C 0.550837 -3.9833e-06
7:20166900 A T 0.329674 -3.8691e-05
7:20168351 C T 0.274383 -1.7076e-05
7:20177882 T C 0.592512 -3.8853e-05
7:20180717 G C 1.140155 -5.9087e-05
7:20182020 G T 0.867145 -5.5090e-05
7:20182844 A G 0.276201 -3.2583e-06
7:20184941 C G 0.024840 2.2944e-08
7:20187688 A C 0.562197 -1.9108e-05
7:20194732 G T 0.024541 5.1156e-05
7:20198440 A G 0.467930 -1.8672e-05
7:20199532 A G 0.053143 1.3802e-05
7:20201395 C G 0.162236 -1.1815e-04
7:20216348 T C 0.719298 -2.4880e-05
7:20218046 A G 0.054061 3.1754e-05
7:20224363 G C 1.007689 -6.2457e-05
7:20228512 T C 0.069323 -1.6160e-06
7:20231792 T C 0.287119 -4.4912e-05
7:20245873 G A 0.206037 -3.7226e-05
7:20251069 C G 0.205644 2.3626e-05
7:20257959 G A 0.025914 2.6380e-06
7:20258979 C T 0.070303 -2.3840e-04
7:20265507 C A 0.047274 6.9355e-05
7:20278642 T G 0.069135 -7.8326e-05
7:20279846 G A 0.037028 2.6056e-05
7:20281553 C A 0.641130 -2.4179e-05
7:20282203 A G 1.863967 -2.6685e-05
7:20282736 T C 0.517681 -2.6815e-05
7:20287336 T C 0.039225 -1.7171e-05
7:20287637 A G 0.129444 -9.0788e-07
7:20288180 C T 0.135130 4.5380e-05
7:20289815 C T 0.032526 1.8626e-05
7:20297926 A C 0.514672 8.4936e-07
7:20302460 T C 0.024363 -2.7756e-05
7:20308422 C T 0.561885 3.8728e-05
7:20308751 T C 0.096996 -1.3885e-04
7:20309452 C T 0.033301 -2.1427e-05
7:20320303 C T 0.034678 5.9110e-05
7:20320305 T C 0.864032 -1.0172e-05
7:20324950 C T 0.034687 -2.4978e-05
7:20331581 C T 0.111709 2.4727e-05
7:20331802 A G 0.054951 1.5398e-04
7:20333435 A C 0.055113 9.7198e-05
7:20335193 T C 0.213924 -8.9909e-05
7:20335488 C T 0.361528 -1.5982e-05
7:20338424 C T 0.172943 8.7415e-05
7:20338737 C T 0.030815 -8.1174e-05
7:20344126 A G 0.149905 8.9178e-05
7:20344650 C T 0.264240 -1.1719e-04
7:20347570 G A 0.795066 -7.6575e-05
7:20351817 A G 0.266619 -1.5458e-05
7:20355038 C T 0.258927 8.9025e-05
7:20359875 G T 1.381853 -1.6288e-05
7:20361235 A G 0.065652 -5.5086e-05
7:20364992 G A 0.038443 -6.4693e-05
7:20366528 G A 0.387241 -3.7785e-05
7:20370231 C T 0.190733 -6.0621e-05
7:20371870 A C 0.151174 -1.2882e-05
7:20372019 G A 1.682968 4.6051e-05
7:20373632 A G 0.615430 1.6509e-04
7:20376245 G A 0.138243 -1.9919e-06
7:20383814 T C 0.112212 3.0377e-05
7:20388083 T C 0.031257 1.1425e-05
7:20395186 A G 0.242902 -3.2097e-06
7:20407356 C T 1.805502 5.4093e-05
7:20409559 C T 0.088424 5.4237e-05
7:20411514 C T 0.623723 1.2688e-04
7:20412200 C T 0.814418 -2.6924e-05
7:20414854 A G 0.175261 -9.2568e-05
7:20424889 G T 0.792022 2.8142e-05
7:20426688 C T 0.029231 -6.9731e-06
7:20429537 A G 0.053315 1.5189e-05
7:20435041 G T 0.208890 -1.5366e-04
7:20435235 A G 0.029916 2.4681e-05
7:20444044 T G 0.056784 -1.3018e-04
7:20444533 A G 0.053756 4.3136e-05
7:20449122 T G 0.054616 -7.1805e-05
7:20450424 T G 0.096762 4.3029e-06
7:20451486 G T 0.137691 -2.6711e-06
7:20453875 T C 1.288677 -2.2030e-04
7:20461417 C T 1.188056 -1.3139e-04
7:20462178 G A 0.172982 -6.7583e-05
7:20471434 T G 0.147357 9.5574e-06
7:20473280 C T 0.089271 1.5460e-05
7:20479039 C A 0.109515 -1.3988e-04
7:20479899 A G 0.082887 3.9168e-05
7:20480171 C G 1.076188 -3.8440e-05
7:20483338 C T 0.097707 -1.6077e-05
7:20483649 A C 0.082325 -1.0191e-05
7:20485611 G A 0.085857 2.0175e-04
7:20486864 C A 0.027086 9.9894e-05
7:20489873 G A 0.911569 4.5260e-06
7:20492403 T C 0.133290 1.2951e-04
7:20494055 T C 0.206904 -3.4178e-06
7:20497113 T C 0.917928 2.1900e-05
7:20498308 A G 0.036690 -4.5319e-05
7:20499738 G A 0.344790 3.6493e-06
7:20501042 C A 0.047826 -4.0109e-06
7:20504864 G A 0.049923 -2.2668e-05
7:20504914 C T 0.428290 -1.2091e-05
7:20506914 A G 0.492050 1.4091e-05
7:20506923 C T 0.031617 -1.6048e-05
7:20512082 A C 1.777864 -5.7101e-05
7:20512711 G A 0.021117 -2.7421e-05
7:20513369 A G 0.832058 -4.3138e-07
7:20521548 A G 0.205894 -7.3673e-05
7:20522786 T C 0.246242 6.6729e-05
7:20527713 T C 0.318353 -2.3198e-06
7:20530538 T C 0.040871 -1.7855e-05
7:20532539 C T 0.056856 -4.9325e-05
7:20549933 A G 0.060965 1.8758e-05
7:20561303 C T 0.840728 9.6189e-06
7:20568092 G A 0.173550 4.1444e-05
7:20571807 G T 0.212399 -4.8971e-05
7:20583767 G A 0.206638 3.3364e-05
7:20584559 A G 0.707503 1.2360e-05
7:20594309 G A 0.552706 -1.3709e-06
7:20596814 C T 1.969428 3.2976e-05
7:20603188 A G 0.377747 -8.4275e-05
7:20612757 T C 0.079290 -5.2016e-05
7:20613781 G C 0.049666 7.5896e-05
7:20616292 G A 0.464532 3.6463e-05
7:20617266 G A 0.057684 2.4768e-05
7:20621488 C T 0.815641 -1.8356e-06
7:20622645 A G 0.805881 7.7947e-05
7:20624095 T G 0.044824 -1.8884e-05
7:20624988 A G 0.058453 5.2158e-05
7:20627236 C T 0.313387 -6.5100e-05
7:20637447 C T 0.028611 -1.1219e-04
7:20637721 C A 0.751904 3.3960e-05
7:20638231 G T 0.300823 2.9604e-05
7:20640840 A G 0.235859 5.0924e-05
7:20641104 C T 0.465087 -1.2874e-05
7:20641635 T C 0.137191 1.1743e-05
7:20641893 A G 0.867554 9.6993e-05
7:20642445 C T 0.280102 3.0128e-05
7:20647015 G C 0.509742 1.5033e-05
7:20661294 C T 0.025823 1.4170e-04
7:20664030 C T 0.067742 -1.1293e-05
7:20680449 T C 1.446405 6.4935e-05
7:20681260 G A 0.055535 -1.5251e-04
7:20682884 T C 0.057758 -3.3222e-05
7:20683170 C T 0.028845 2.3237e-05
7:20683610 G A 0.225865 -1.3586e-05
7:20687604 G A 0.270890 3.3650e-05
7:20689112 A C 0.050088 -4.2225e-05
7:20689176 C T 0.026229 6.9332e-06
7:20691047 C T 0.411870 3.1872e-05
7:20693542 A C 1.565832 -1.3068e-04
7:20698270 G A 0.620536 5.5263e-05
7:20711893 A G 0.038245 -1.5763e-05
7:20712495 G A 0.711388 -7.2560e-05
7:20716209 C A 1.713348 -5.3620e-07
7:20721084 C T 0.356432 2.6308e-05
7:20721410 G A 0.057099 2.5903e-05
7:20724758 T C 0.070485 -1.4822e-04
7:20726832 T C 0.369892 3.1525e-04
7:20728026 A G 0.109353 3.4858e-05
7:20729931 C T 1.397712 -1.0218e-04
7:20736577 C T 0.316143 -4.5473e-05
7:20736785 G A 1.694198 -2.7732e-05
7:20740196 G A 0.468713 8.8664e-05
7:20743364 C A 0.105480 4.5397e-05
7:20748378 T C 0.668537 2.1532e-05
7:20754254 T C 0.119599 4.2673e-05
7:20754501 G T 0.077035 1.6955e-05
7:20756542 T C 1.247583 6.3331e-05
7:20756623 G A 0.134082 5.7037e-06
7:20761824 G A 1.401990 3.4403e-06
7:20762646 T G 0.747899 3.8578e-05
7:20764374 T G 0.628981 -3.8038e-05
7:20767590 C T 0.628271 -1.5812e-04
7:20767981 C T 0.026394 3.5332e-05
7:20770189 G T 0.263211 -4.0345e-06
7:20770389 T C 0.084425 6.0302e-06
7:20771450 C A 0.434814 -1.8320e-05
7:20783013 A G 0.068502 -3.5119e-05
7:20785310 A C 0.141109 -7.4555e-05
7:20789195 T C 0.289424 -4.2880e-05
7:20801627 G A 0.587137 1.1092e-04
7:20802789 C T 0.153790 -4.7592e-05
7:20804573 C T 1.271897 -2.0719e-05
7:20821273 G A 0.579772 4.9911e-06
7:20824614 T C 0.599773 3.1066e-05
7:20829934 G A 0.067320 -4.9223e-05
7:20834410 T C 0.123644 3.3390e-05
7:20835440 C T 0.307029 -4.0108e-05
7:20842465 C T 1.023113 7.0264e-05
7:20844374 G A 0.035794 1.5915e-05
7:20844385 A G 0.062796 -1.1147e-04
7:20845783 A G 0.072916 -1.2890e-05
7:20852699 G A 0.127892 3.5020e-05
7:20862302 T C 0.895698 1.5161e-04
7:20865556 A G 0.419562 2.8854e-05
7:20866568 A G 0.197358 7.5367e-05
7:20872203 T C 0.646466 2.6212e-05
7:20889315 C G 0.058229 -1.5362e-05
7:20898604 A G 0.077372 1.2083e-05
7:20903542 T C 1.062017 7.0984e-05
7:20908254 G A 0.050468 -1.4263e-04
7:20928433 A G 0.278846 4.2534e-05
7:20930177 G A 0.212766 -7.5730e-06
7:20932403 T G 0.055132 6.5103e-05
7:20933185 G T 0.842159 -3.1348e-05
7:20940907 T C 0.022078 7.9471e-05
7:20942383 T C 0.091777 7.2164e-05
7:20950496 C T 0.456129 -6.0578e-06
7:20950738 A G 0.028274 -1.4640e-05
7:20953985 A C 0.124309 8.5833e-05
7:20954265 A C 0.208066 -1.6093e-04
7:20976980 C A 0.055178 1.3039e-05
7:20989832 T C 0.080021 6.9722e-05
7:20995088 T G 0.079534 5.2356e-05
7:20996880 A G 0.042172 -1.4343e-04
7:21021528 T C 0.089028 -3.1797e-04
7:21026052 G T 0.279401 3.2117e-04
7:21029434 C T 0.955803 -4.8727e-05
7:21029739 C T 0.240695 -1.9020e-05
7:21031787 A G 0.050088 -3.6434e-05
7:21041806 T C 0.064805 7.8639e-05
7:21042743 G A 0.264331 4.0339e-05
7:21049494 G A 0.044340 -1.5986e-05
7:21051977 T C 0.086188 -1.9584e-04
7:21058161 G A 1.385264 6.2951e-05
7:21064608 T C 0.193814 4.9339e-05
7:21067965 A G 0.046232 -5.2332e-05
7:21068808 T C 0.051393 -5.6033e-05
7:21071388 C G 0.378945 8.2121e-06
7:21077596 A G 0.101261 5.5639e-05
7:21080261 C T 0.381210 2.2831e-05
7:21082055 A G 0.574881 -1.3036e-05
7:21082351 T C 0.875035 4.2985e-05
7:21089524 G A 0.054308 -3.2757e-05
7:21093521 G T 1.842704 6.5726e-05
7:21095802 C T 0.057745 4.0062e-05
7:21096914 C A 1.379863 -1.8730e-05
7:21097969 A G 0.416768 3.7222e-06
7:21100444 A C 0.030367 -1.3408e-05
7:21104884 G T 0.079505 -7.8589e-06
7:21107443 G T 0.087613 5.0192e-05
7:21109676 C T 0.376660 8.1505e-05
7:21112893 A G 1.572265 -2.0949e-06
7:21121441 G A 0.241594 -4.4796e-05
7:21142122 C T 0.421626 -1.7688e-05
7:21144686 G C 0.038767 3.5173e-05
7:21148308 C T 0.461737 3.5374e-05
7:21148692 A G 0.293250 3.5481e-05
7:21149952 G C 0.053909 -1.5564e-05
7:21151172 G A 0.154907 -7.6424e-05
7:21154090 A G 0.739418 -1.5808e-05
7:21155755 A G 0.115805 -2.5564e-05
7:21163355 T C 1.498103 -1.6631e-06
7:21165694 G A 0.346046 -2.0651e-05
7:21165733 A G 0.027294 -8.4394e-05
7:21168014 C T 0.154790 2.1359e-05
7:21170229 A G 0.202233 6.4930e-05
7:21170406 C T 0.350596 -1.5177e-05
7:21174520 A G 0.078138 3.0236e-06
7:21175868 T G 0.025492 -7.5838e-08
7:21181704 A G 0.233529 1.3868e-05
7:21184017 A G 0.035200 4.6206e-05
7:21184875 T C 0.054032 9.4877e-06
7:21190451 G A 0.028942 -3.3222e-05
7:21198173 C G 0.175131 -5.3011e-06
7:21202828 T G 0.375323 6.0383e-05
7:21210208 T G 0.217108 2.5679e-07
7:21210767 G T 0.487106 2.6915e-06
7:21215706 T C 0.082562 3.5231e-05
7:21222790 T C 0.439757 3.9274e-06
7:21225604 C T 0.050257 4.7642e-05
7:21228189 T C 0.028251 2.1662e-05
7:21237468 C T 0.186189 8.8941e-06
7:21238247 C T 1.074860 -1.1756e-05
7:21243051 T C 0.792545 9.3908e-06
7:21247253 C T 1.271079 1.5710e-05
7:21258856 G A 0.204787 -3.7628e-05
7:21260298 T C 0.048803 6.9804e-05
7:21262238 A G 1.865418 -2.5184e-05
7:21264419 T C 0.025138 -1.8730e-07
7:21268305 C T 0.294507 -5.9292e-06
7:21268660 G A 0.062916 4.9957e-05
7:21269484 A G 0.040010 -4.0702e-05
7:21270474 G A 0.501670 -4.5574e-05
7:21279764 G A 0.062906 -2.4237e-05
7:21279909 C T 0.122579 -6.5982e-06
7:21288480 A G 0.040955 8.6550e-05
7:21299488 T C 0.043211 -2.7369e-05
7:21305609 A G 1.823778 7.1222e-06
7:21315247 C T 0.442435 1.3190e-05
7:21330180 T G 1.682455 1.5808e-04
7:21336363 C A 0.388568 5.0469e-05
7:21338442 C T 0.066927 -1.1018e-06
7:21338716 G A 0.110151 -8.1127e-05
7:21345198 A G 0.205933 -8.4302e-06
7:21347960 G A 0.040442 1.8184e-05
7:21368322 G A 0.051851 3.4399e-05
7:21375204 T C 0.080965 6.3764e-05
7:21377337 C T 1.797335 4.3223e-05
7:21378154 A G 0.030007 -6.6039e-05
7:21386883 T C 1.668171 2.4205e-05
7:21389485 G A 0.281819 -2.2780e-06
7:21390337 C A 0.321920 1.4936e-05
7:21393784 G C 1.641662 -3.2359e-05
7:21396656 A G 0.026407 -8.8561e-05
7:21397471 G A 0.624415 -2.4648e-05
7:21398126 A C 0.653467 4.2623e-05
7:21400155 C G 0.122517 1.6921e-05
7:21400525 A G 0.505240 7.8756e-06
7:21405393 G T 0.882192 -1.9264e-05
7:21405617 C T 0.222487 -3.4926e-05
7:21409933 T C 0.048901 4.8252e-05
7:21432447 G A 0.350006 -1.4119e-05
7:21433440 A G 0.301316 -4.7884e-05
7:21435072 G A 0.146581 -5.3471e-05
7:21440503 C T 0.373482 6.7359e-05
7:21443716 G A 0.828053 3.2333e-05
7:21447862 T G 0.268982 -2.7951e-05
7:21449297 G C 1.330262 6.4119e-05
7:21450925 G A 0.431098 -2.5217e-05
7:21451558 C T 0.074594 2.5216e-05
7:21464575 A G 0.799276 1.0950e-05
7:21477705 G A 0.187033 -2.1370e-05
7:21484116 T C 0.134170 4.6412e-05
7:21487875 G A 0.150405 1.1679e-05
7:21489550 A G 0.067044 3.9676e-05
7:21490189 G C 0.088843 1.1932e-05
7:21497458 T C 0.058894 4.8660e-05
7:21498621 G C 0.594995 4.1738e-05
7:21504427 G A 0.077262 -2.8690e-05
7:21516100 G A 0.363109 -6.4407e-05
7:21528655 T C 0.026599 -2.4694e-05
7:21530686 C A 0.159142 5.2007e-05
7:21531161 A G 1.353333 -5.7831e-05
7:21533497 T C 0.700560 9.9184e-05
7:21547455 G A 0.073296 -1.4121e-04
7:21554771 G C 0.034408 -1.8470e-05
7:21562971 G A 0.172739 -2.4159e-05
7:21563039 G A 0.049511 -3.9927e-05
7:21569709 G A 0.204456 -7.1390e-06
7:21582917 T C 0.307892 -2.9246e-06
7:21582963 T G 1.006375 -2.0970e-04
7:21584088 A G 0.994466 -3.7816e-04
7:21589580 G A 1.108781 -6.2503e-05
7:21589606 T C 0.086282 3.1427e-05
7:21589822 C T 0.245716 -2.2297e-06
7:21593293 C T 0.031740 4.0252e-05
7:21594668 G A 0.027365 5.1359e-05
7:21607352 C T 0.496519 2.0910e-05
7:21609623 A G 0.388241 -2.0770e-05
7:21612168 A G 0.104153 1.4191e-05
7:21621631 A G 0.097522 3.8631e-06
7:21626386 C T 0.073795 3.8895e-05
7:21628197 G A 0.341495 -1.2490e-05
7:21628237 T C 1.975725 7.6186e-05
7:21631827 G A 0.135669 6.2640e-05
7:21640361 C T 0.868722 2.2713e-05
7:21640405 G A 1.686986 2.7782e-05
7:21641218 A G 1.673244 4.2604e-05
7:21645238 A G 0.053753 -1.9340e-05
7:21648394 C T 0.323319 -2.7629e-05
7:21651104 G A 0.060287 -4.9001e-05
7:21654602 T C 1.085298 5.7921e-05
7:21655667 C T 0.106380 2.1589e-05
7:21659645 C T 0.849634 1.1965e-04
7:21668636 G A 0.115270 1.3268e-05
7:21670629 T G 0.034486 2.9562e-06
7:21675424 C T 0.231844 -6.1130e-06
7:21678643 G A 0.094562 -9.7056e-06
7:21678979 G A 0.056311 -1.0146e-04
7:21680751 T C 0.226167 -4.3054e-05
7:21685227 G A 0.037362 -2.3155e-05
7:21686563 T G 0.121213 -5.3318e-05
7:21694832 A G 1.340116 -2.3459e-05
7:21694931 T C 0.976881 1.3890e-06
7:21697295 T G 0.119788 -4.6871e-05
7:21705470 G A 0.212928 -1.3553e-05
7:21706255 A G 1.132050 -4.3137e-06
7:21709420 G A 0.978007 1.1912e-05
7:21712865 G T 0.051552 -5.5628e-06
7:21714298 A G 1.097707 4.4754e-05
7:21714427 A G 0.090839 -4.2474e-05
7:21714733 A G 0.095139 4.8105e-06
7:21714773 A C 0.076282 1.3139e-05
7:21715525 T C 1.007978 -2.0527e-04
7:21716337 G A 0.165183 1.1561e-05
7:21719381 C T 0.156137 -8.8289e-06
7:21719664 G T 1.086538 -1.4679e-04
7:21720713 A C 0.422188 2.2733e-05
7:21723431 A G 0.309194 -9.5218e-05
7:21727271 T C 0.525331 2.0257e-05
7:21728314 C T 0.494669 -1.1426e-05
7:21728331 G A 0.059534 1.2078e-04
7:21729989 T C 0.150979 1.9513e-05
7:21730647 G T 0.273279 -8.7877e-05
7:21731376 C G 0.047265 9.3386e-05
7:21736545 G A 0.203116 -1.4504e-04
7:21736677 G C 0.194904 -1.3058e-04
7:21736727 A G 0.256155 -1.7421e-05
7:21742974 G A 0.128298 -3.1232e-05
7:21748327 T C 0.023902 1.8557e-05
7:21754897 G A 0.848417 -1.5952e-04
7:21755427 G A 0.604787 -1.8166e-05
7:21756354 A G 0.918480 -9.7604e-05
7:21758549 T C 1.033925 -7.2197e-05
7:21761038 T C 0.876067 -6.5709e-06
7:21765112 T G 1.697386 -1.5094e-04
7:21765452 T C 1.060205 -1.7543e-05
7:21765497 A G 0.480745 -6.2449e-06
7:21765909 C T 1.196628 -4.2856e-05
7:21769033 G A 1.407222 8.6916e-06
7:21773967 A G 0.177254 5.4148e-05
7:21773996 G A 1.521810 -4.2434e-05
7:21774967 T C 0.393979 -1.8532e-05
7:21775142 A G 0.062737 -3.7072e-05
7:21775369 A G 0.088947 -5.1562e-05
7:21775387 C T 0.066700 1.9115e-05
7:21775443 A G 1.761557 -7.3082e-06
7:21778429 C T 0.127798 -6.4614e-05
7:21778449 T C 1.409783 -4.0389e-06
7:21778966 A C 0.143167 6.2056e-05
7:21779331 C T 0.353109 -1.6704e-05
7:21779506 G A 1.303092 -3.7775e-06
7:21779665 A G 1.533631 6.5208e-06
7:21781411 G A 0.351856 -8.4708e-06
7:21782320 A G 0.559321 2.7598e-06
7:21793370 C T 0.036099 -1.3297e-05
7:21797148 G A 0.071923 -3.0934e-06
7:21798062 C T 1.858138 -2.6100e-05
7:21798603 T G 0.028611 -1.1770e-04
7:21799516 G A 0.344270 1.1430e-05
7:21800369 T G 0.924173 4.5584e-05
7:21801096 C T 0.643798 -1.5173e-05
7:21806183 T C 0.474133 -8.3264e-06
7:21806539 C A 0.953599 -2.8404e-05
7:21806713 C T 1.855236 1.2843e-05
7:21807256 T A 0.329379 -4.4457e-05
7:21808036 A G 0.123962 1.7181e-06
7:21808220 A G 0.182483 4.0683e-05
7:21810234 C T 0.425421 -3.2680e-05
7:21814839 G A 0.098875 -7.2784e-06
7:21814870 C T 0.470131 -2.5114e-05
7:21815628 C T 0.501394 -1.0210e-06
7:21817048 G A 1.022207 3.4927e-05
7:21818850 G A 0.153657 -1.7502e-05
7:21820027 C T 0.052104 4.4078e-05
7:21820070 T C 0.858706 2.9981e-05
7:21824122 A G 0.297311 -3.2467e-05
7:21824237 G A 0.114663 -1.5262e-06
7:21827358 G A 0.029627 -2.4410e-05
7:21830243 C T 0.124335 2.0298e-05
7:21833690 A G 0.567818 -1.2091e-05
7:21837569 G A 0.050559 1.5260e-05
7:21845794 C T 0.298700 -3.2862e-05
7:21847457 G A 0.677658 -1.1282e-06
7:21851441 C G 0.196024 -4.9484e-05
7:21856151 A G 0.661832 7.7640e-06
7:21859436 C A 0.308077 -3.1482e-05
7:21860121 C G 1.175696 -1.7928e-06
7:21861028 A G 1.844314 1.7821e-05
7:21863871 C T 0.374407 3.3388e-04
7:21869525 C T 0.098324 -1.7691e-05
7:21870527 A C 0.065256 -1.2325e-05
7:21872860 T C 0.322274 -6.4104e-05
7:21882209 A G 0.035849 2.0998e-05
7:21891719 G T 1.506613 -1.6849e-05
7:21892495 C T 0.084214 -2.6100e-05
7:21893993 T G 1.392983 -2.6483e-06
7:21895338 G T 0.099602 2.9521e-05
7:21901540 C T 0.053879 -4.5042e-05
7:21901566 C T 1.646112 -7.5090e-05
7:21907427 C T 0.111261 -1.3648e-05
7:21910572 G A 0.915117 -1.1247e-05
7:21912138 T C 0.067525 5.2041e-06
7:21915464 A G 0.772947 -1.1073e-05
7:21918647 C T 0.074484 5.7940e-05
7:21919145 G A 0.195615 -2.4749e-05
7:21920556 A G 0.492764 -1.8859e-05
7:21922906 C T 0.039728 -2.3963e-05
7:21932031 C T 0.025466 6.1416e-06
7:21932044 T C 0.857813 7.3918e-06
7:21934511 A G 0.079738 -3.6465e-05
7:21935986 C T 0.154598 -1.0626e-05
7:21937773 G A 0.119338 4.0505e-05
7:21937988 T C 0.805641 6.2110e-06
7:21938163 G C 0.040406 -3.1713e-05
7:21939032 A C 0.639991 -2.2655e-05
7:21939698 C G 0.023477 -3.5176e-06
7:21940823 G A 0.167429 6.9149e-05
7:21945958 A G 0.052175 -2.8105e-05
7:21948241 T C 0.026294 -4.6310e-05
7:21952714 G A 0.425080 -3.5994e-05
7:21955785 C T 0.793177 3.1239e-05
7:21956405 A G 0.360811 1.2258e-04
7:21958982 A G 0.037323 2.0189e-05
7:21966708 G A 1.833512 -4.7285e-05
7:21973884 C T 0.110411 -1.1197e-05
7:21974288 T C 0.021010 -1.6457e-04
7:21976001 G C 1.059345 -7.8321e-05
7:21976771 A G 0.106061 -9.4357e-06
7:21979185 C T 1.048754 -1.1613e-05
7:21980647 T C 1.236161 -5.1905e-06
7:21981091 T C 1.709281 -3.6029e-05
7:21983077 A G 0.167838 -1.1812e-05
7:21988894 C T 0.037852 9.5008e-06
7:21989664 C T 0.071692 -8.0824e-05
7:21993767 G A 0.058157 -3.0775e-05
7:21995315 C T 0.650825 -4.6368e-05
7:21996832 T C 1.036602 -5.2214e-05
7:22000206 A G 0.069456 -2.3380e-04
7:22004290 C G 0.074646 -1.1916e-04
7:22009726 G A 0.877375 1.8771e-05
7:22010131 G C 0.241614 -6.3257e-05
7:22023122 A C 0.054574 -6.9384e-05
7:22028801 T G 0.149483 -7.1245e-05
7:22028955 G C 0.874279 -1.6823e-05
7:22029833 G A 1.142706 -9.1240e-06
7:22035742 A C 0.108298 -2.5749e-05
7:22040815 T G 0.099158 -5.7217e-05
7:22042482 A G 0.354469 -2.2086e-05
7:22043000 C T 0.110911 -3.8701e-05
7:22044855 C T 0.777098 -2.1268e-04
7:22045194 G A 0.370460 -3.8748e-04
7:22047162 C A 1.061965 -2.7829e-05
7:22047694 C T 0.106123 4.1210e-05
7:22047891 A G 1.141005 -2.9031e-05
7:22047969 A G 0.030098 3.9482e-05
7:22050814 T C 0.076509 -9.8772e-05
7:22051259 C T 0.037706 -4.9920e-06
7:22052947 T C 1.296431 -9.6193e-06
7:22053392 C A 0.131969 -9.0045e-05
7:22053732 C T 1.064409 -5.1213e-05
7:22059750 G A 0.025658 4.5905e-05
7:22059834 G A 1.247687 -7.8515e-05
7:22063233 A G 1.438722 -3.6084e-05
7:22064637 C T 0.022811 5.5633e-06
7:22065537 T C 0.158117 -2.2309e-05
7:22072762 A G 0.335348 9.6606e-05
7:22074248 G T 1.111031 -2.9084e-05
7:22074268 G T 0.276749 -3.4088e-05
7:22074623 T C 0.090420 -3.3744e-06
7:22089083 T G 0.045288 9.1396e-05
7:22092706 T C 1.037264 -1.1592e-05
7:22095150 A G 1.614684 5.6852e-07
7:22096622 G A 0.110138 -2.6342e-05
7:22097476 G A 0.157020 3.4383e-05
7:22098381 G A 0.307522 8.3926e-06
7:22100424 T G 0.074548 1.7561e-05
7:22100477 G A 0.902949 1.3957e-05
7:22101083 C T 0.480154 3.3392e-05
7:22104664 C T 0.436398 -8.3006e-07
7:22106524 T C 0.058268 1.8181e-06
7:22107371 T C 0.227764 1.9385e-05
7:22108125 C T 0.057002 -4.0192e-06
7:22109436 A G 0.186683 1.1185e-05
7:22109459 A G 0.267424 1.4593e-05
7:22110092 G A 0.405586 -3.5521e-05
7:22113818 A C 0.099898 1.1747e-05
7:22114208 C A 0.063279 2.7182e-05
7:22116510 A G 0.038754 1.1615e-05
7:22116858 C T 0.034457 1.1962e-05
7:22117733 C T 0.353277 -5.4944e-06
7:22119540 A G 1.307146 -2.2158e-05
7:22131881 C T 0.397699 -3.9397e-05
7:22134291 T C 0.088570 -1.3232e-04
7:22135379 G T 0.039955 -2.1234e-05
7:22137229 C T 0.462828 2.8884e-05
7:22140872 C T 0.815090 -7.1283e-06
7:22147802 A G 1.071643 2.3725e-05
7:22148016 T C 0.712358 6.9072e-06
7:22148577 T G 0.047057 -1.0414e-05
7:22149320 C T 0.196686 -2.6992e-05
7:22150589 A G 0.576887 -6.9991e-06
7:22150888 C A 0.715516 5.7810e-05
7:22151429 C A 0.022295 -3.7766e-05
7:22151968 C A 1.203992 2.9224e-05
7:22153012 T C 0.212224 -1.6906e-05
7:22154454 A G 0.597342 6.4623e-04
7:22155547 G T 0.230698 -3.8311e-07
7:22155726 G A 0.580120 -6.7214e-05
7:22156512 A G 0.410565 -8.7486e-05
7:22157153 T C 0.079514 -3.9642e-05
7:22157423 T C 1.011539 9.8408e-05
7:22158386 A G 0.380074 1.0924e-04
7:22158627 A G 0.084954 4.5916e-05
7:22158875 C T 0.083409 7.2655e-05
7:22158977 C T 0.957403 2.4538e-05
7:22160904 C T 0.354345 4.6470e-04
7:22160907 C T 0.193353 -4.6348e-05
7:22163039 C T 1.263390 3.5862e-04
7:22163364 T C 0.060971 -2.0478e-05
7:22167488 T C 1.058440 -3.0873e-05
7:22168924 T G 0.035424 1.2986e-04
7:22171582 T C 1.264464 -5.1469e-06
7:22172280 A C 1.810396 -4.3394e-05
7:22173634 C T 0.288895 -4.0069e-05
7:22175447 C T 0.812746 -1.1906e-04
7:22176870 A G 0.029958 -1.1080e-04
7:22181279 A G 0.058979 -6.1096e-04
7:22181465 A G 0.258235 1.3749e-04
7:22184378 C T 0.077100 -1.4160e-04
7:22187080 G A 0.037232 -3.0611e-05
7:22189266 T C 0.030169 1.0525e-04
7:22193619 C T 0.106980 2.1946e-05
7:22196358 C T 0.045119 6.3624e-06
7:22197404 T C 0.036450 1.6432e-05
7:22201956 G A 0.135335 1.6869e-06
7:22202046 T G 0.045768 1.2744e-05
7:22213069 C T 0.032367 3.1896e-05
7:22215290 G A 0.792317 -1.1439e-04
7:22217783 T C 1.835372 3.8298e-05
7:22225408 C G 0.040445 -1.6916e-04
7:22226726 T C 0.093770 3.4012e-05
7:22237478 C A 0.615440 1.2853e-04
7:22242589 T C 0.034405 6.2560e-05
7:22252165 T C 0.040377 1.2178e-04
7:22253524 A C 1.750541 -2.0701e-05
7:22253774 C T 1.026667 -6.5957e-05
7:22254828 C T 1.705312 -3.8570e-05
7:22255425 A T 0.051001 -4.8908e-05
7:22256988 C T 1.350716 -1.0562e-04
7:22275188 G T 0.199851 9.0757e-05
7:22280514 G A 0.190282 -1.5730e-04
7:22295360 G A 0.683692 4.3101e-06
7:22299059 G A 0.319476 2.4972e-05
7:22315855 T C 0.690988 -9.1765e-05
7:22326193 T C 0.084266 -4.0489e-05
7:22330953 G T 0.425018 -1.4048e-04
7:22332322 G A 0.087509 5.2906e-05
7:22334542 T G 0.031253 7.6485e-05
7:22338108 T C 0.090060 -1.8276e-04
7:22340446 A G 0.120505 -1.1905e-04
7:22353102 C T 0.045703 -1.1913e-05
7:22364443 G A 0.242240 -3.8138e-05
7:22365499 C T 0.110865 2.5240e-05
7:22370040 G A 0.178773 -2.5114e-05
7:22374604 G A 0.169276 9.7283e-05
7:22379955 T C 0.218316 -5.2779e-07
7:22387172 C T 0.393677 2.1028e-05
7:22390445 A C 0.091959 -1.2835e-04
7:22391198 A G 0.225236 -7.0842e-06
7:22392134 C T 1.173670 -2.6481e-06
7:22394096 A G 0.041968 4.1444e-05
7:22401112 C A 0.475263 1.0173e-05
7:22404252 T C 0.033951 5.4801e-05
7:22405783 C T 0.253821 -7.8195e-05
7:22407052 G A 0.296013 2.1026e-05
7:22407511 A G 1.064357 -6.3756e-05
7:22408945 T C 0.337461 6.3683e-05
7:22411524 A G 1.633237 1.7432e-05
7:22416642 T C 0.787669 -1.0108e-05
7:22422917 C T 0.186222 -1.5389e-05
7:22422925 A G 1.958146 2.8368e-05
7:22442889 T C 0.026388 8.5482e-06
7:22449267 A C 0.087703 -1.2429e-04
7:22450818 T G 0.913377 -1.0690e-05
7:22452727 G A 0.086665 -1.5495e-04
7:22455662 T C 0.407008 -1.2127e-05
7:22459324 A G 0.860910 -7.9104e-07
7:22473288 G A 0.620185 1.8878e-05
7:22473743 G A 0.021276 8.8447e-05
7:22474172 G T 0.065223 -2.1697e-04
7:22474949 G A 0.688486 1.7403e-05
7:22482562 T C 0.141132 5.9961e-05
7:22485168 A G 0.078573 -2.4316e-04
7:22493660 G T 0.792149 2.4352e-05
7:22497005 G A 0.134744 -5.8074e-05
7:22497949 T C 0.020383 3.8219e-06
7:22500229 A G 0.030114 3.4114e-05
7:22503742 T C 0.375475 -2.1427e-05
7:22510372 G T 0.050549 -7.2338e-07
7:22512641 C T 0.241555 3.3312e-05
7:22512969 C T 0.058385 -1.1847e-05
7:22514053 G A 0.293289 3.3287e-05
7:22516653 A G 0.217222 -9.3964e-05
7:22525284 G A 0.254000 3.5530e-05
7:22532260 G A 0.543582 2.1892e-04
7:22534805 T C 1.060072 3.9541e-05
7:22537034 G A 1.512637 2.9380e-05
7:22542564 T G 0.195936 -1.0748e-04
7:22542597 G A 1.925387 -4.0825e-06
7:22546097 A C 0.434314 2.3936e-04
7:22549407 T C 0.240718 1.1402e-05
7:22558084 A G 0.062750 9.2360e-05
7:22564290 A G 1.949960 1.0303e-05
7:22575548 C T 0.180509 -1.4244e-04
7:22580927 A G 0.731570 -3.2528e-05
7:22584529 T C 0.153498 -5.7660e-05
7:22593175 G A 0.032289 -4.8516e-06
7:22593689 A G 0.519778 1.3186e-05
7:22594509 G A 0.563482 -1.6498e-05
7:22595454 A G 0.061192 3.2108e-05
7:22602932 A G 1.254840 3.6249e-05
7:22603615 A G 0.039056 1.1459e-04
7:22604387 T C 0.078859 -1.1774e-05
7:22607062 G A 0.056726 1.1523e-04
7:22613527 A C 0.536925 -2.4233e-05
7:22617721 A G 0.533248 -2.6838e-06
7:22618802 C T 0.595135 1.2269e-05
7:22621500 G A 1.968110 -8.9165e-06
7:22624427 C T 0.074006 -1.1315e-06
7:22626418 A G 0.063156 -2.2438e-05
7:22638154 C T 1.375004 -1.9376e-05
7:22643546 A G 0.028994 3.7420e-05
7:22651545 A C 0.078339 -6.8893e-05
7:22663453 G T 1.476077 -1.3808e-05
7:22666974 G A 0.209169 2.3005e-05
7:22673905 A G 0.273779 3.5787e-05
7:22695031 C T 1.235522 -1.8953e-05
7:22695554 T C 0.051559 4.9550e-07
7:22704938 G T 0.101819 1.9161e-05
7:22707922 A C 0.045392 1.7677e-04
7:22713217 C T 1.917944 2.9985e-05
7:22716508 G A 0.086619 -7.1898e-05
7:22722925 A G 0.518006 6.6760e-06
7:22726795 A G 0.109788 -9.0152e-05
7:22728272 C T 0.509823 6.1523e-06
7:22730934 C T 0.091722 -5.7992e-05
7:22738302 A G 0.082640 8.8245e-05
7:22738917 G A 0.446232 -2.7409e-05
7:22749845 A G 0.154991 4.7047e-05
7:22749848 G A 0.034398 -3.1624e-05
7:22749934 C T 0.032188 2.6431e-05
7:22751073 T G 0.323767 -7.5154e-05
7:22753675 C G 0.120589 -2.7292e-05
7:22753952 G A 0.514374 -3.7507e-05
7:22757503 T C 1.043983 -2.8606e-04
7:22758082 A G 0.187238 -1.4407e-04
7:22763417 T C 0.021344 -1.3062e-04
7:22764338 A G 0.424051 -8.1224e-06
7:22765232 C T 0.143625 -3.0001e-05
7:22765456 T G 0.187887 3.7179e-04
7:22766645 G C 1.138217 -2.5252e-04
7:22768124 A C 1.141703 -1.9575e-04
7:22769994 A G 0.044334 -5.5955e-05
7:22771039 A T 0.023181 1.1270e-04
7:22773283 G A 0.074905 -2.4408e-05
7:22773820 G A 0.572655 -3.6394e-05
7:22787585 T C 0.581778 -1.9945e-05
7:22795153 G A 0.287252 -5.2211e-05
7:22797207 G A 0.086912 -2.8859e-05
7:22798531 C T 1.105954 -2.2643e-04
7:22812509 A G 0.020886 8.1418e-05
7:22813742 G A 0.995092 1.0735e-04
7:22818388 A C 0.033029 1.0273e-05
7:22823066 A G 0.038413 2.4683e-05
7:22823906 A G 1.409257 3.7360e-05
7:22827655 G A 1.194326 -1.1025e-04
7:22838796 C T 0.151336 -9.9811e-05
7:22850333 T C 1.226833 -4.0658e-05
7:22854209 C T 0.065204 -1.2818e-05
7:22854760 C T 0.701076 -1.6893e-05
7:22859259 A G 0.265759 -7.5454e-05
7:22860111 A G 0.037839 2.4138e-05
7:22864640 T C 0.191496 -2.8913e-05
7:22870074 A C 0.603613 7.5291e-06
7:22880349 G A 0.024191 1.2358e-05
7:22890742 G A 0.596887 -2.1475e-06
7:22892011 C T 0.543057 -3.1170e-05
7:22895026 A G 0.027871 4.5843e-06
7:22899109 C T 0.533498 -4.3156e-06
7:22906899 T C 0.848193 2.0240e-05
7:22916280 C A 0.975342 9.4524e-07
7:22919808 G A 0.498100 7.8344e-05
7:22933477 G A 1.354030 5.1687e-05
7:22933832 G A 0.188439 2.5013e-04
7:22942226 G C 1.925185 -6.5731e-05
7:22949337 A C 0.035788 5.3512e-05
7:22950695 T G 0.033058 3.6450e-05
7:22951879 T C 0.491131 1.9772e-05
7:22972334 C A 0.100521 -2.5954e-05
7:22978146 C A 0.788530 9.4784e-05
7:22979632 C T 0.035421 3.5171e-05
7:22983854 C T 0.207274 3.9023e-05
7:22985010 C A 0.205424 -5.3470e-06
7:22997309 C T 0.061163 1.8374e-05
7:22997948 T G 0.163070 -4.3938e-05
7:23007231 A G 0.055275 1.1933e-04
7:23010545 C T 0.461270 3.6991e-06
7:23021201 C A 0.113137 -5.5276e-05
7:23021797 T G 0.099236 -1.0062e-04
7:23038024 C T 0.648664 5.7180e-05
7:23049393 G A 0.073419 4.9877e-05
7:23052612 G A 0.227550 -2.4678e-05
7:23052733 C T 0.078255 -9.1050e-05
7:23063816 T C 0.047998 -5.0813e-05
7:23067738 C T 0.480368 -9.1020e-07
7:23067868 G C 0.049339 -3.3544e-05
7:23091423 A G 0.040598 -6.3821e-05
7:23099042 C T 0.178831 -3.1902e-05
7:23100018 C T 0.198835 1.1167e-04
7:23102329 G T 0.562891 8.9166e-06
7:23103034 A C 0.410354 -5.0923e-05
7:23103292 G A 0.043626 -1.6848e-05
7:23103713 A G 0.166974 5.9771e-06
7:23103886 T C 0.476223 1.2738e-05
7:23106760 C A 0.561025 -2.1535e-05
7:23107116 T C 0.388601 -2.5559e-05
7:23107957 G A 0.111024 -3.2013e-05
7:23111914 A G 0.028683 -7.0696e-05
7:23116463 C T 1.291404 -3.9902e-05
7:23120234 T C 0.032724 -3.2355e-05
7:23140624 T C 0.308554 -3.0392e-04
7:23142192 T C 0.068041 1.9618e-05
7:23143564 G A 0.889106 5.2559e-05
7:23148473 C T 0.738519 8.2604e-06
7:23193549 T C 1.930375 -3.4465e-06
7:23203650 T C 0.028683 -6.9321e-05
7:23206391 G A 0.085792 1.7161e-04
7:23208043 A G 0.132780 -1.3872e-04
7:23208302 T G 0.023392 4.5121e-05
7:23220639 G A 0.076181 3.5044e-05
7:23230554 C A 0.133696 -2.1646e-05
7:23236797 G C 0.068836 2.6890e-05
7:23240263 A G 0.207193 1.8695e-05
7:23245548 T C 0.076045 2.6199e-05
7:23248070 A G 0.102040 -8.3730e-05
7:23252413 A G 0.769701 7.4221e-06
7:23256951 C G 0.109947 2.3774e-05
7:23274764 G A 0.734059 1.9052e-05
7:23278903 G C 0.161554 -1.0416e-04
7:23284237 G A 0.813200 2.1557e-05
7:23294516 G A 1.304030 -2.1359e-05
7:23306141 A G 0.045798 2.6299e-06
7:23314062 G C 0.279450 3.3225e-05
7:23314547 T C 0.735958 3.4541e-06
7:23332403 T G 0.801353 1.9319e-05
7:23334792 A G 0.152255 1.8980e-04
7:23335308 G T 1.282354 -1.7441e-05
7:23337615 T G 1.189649 -5.4462e-06
7:23351084 T C 0.049316 -6.2544e-05
7:23352279 C A 0.047794 4.1046e-06
7:23353514 C T 0.129392 -1.4975e-04
7:23372404 T C 0.211857 5.6529e-06
7:23376713 A G 0.554861 4.5921e-06
7:23380185 C T 0.906600 2.7756e-05
7:23385112 G A 0.389227 -4.6750e-06
7:23385251 A G 0.050062 7.9339e-05
7:23391419 T C 0.096587 -8.9019e-05
7:23392271 C T 0.910752 1.1946e-05
7:23402695 T C 0.051283 4.4953e-05
7:23407240 C G 0.781999 -1.9667e-05
7:23412716 A G 0.063951 -1.7001e-04
7:23415317 A C 0.240465 -9.8272e-06
7:23419579 G A 0.204482 -3.9915e-05
7:23420767 C A 0.295201 1.2409e-05
7:23425137 C T 1.974495 6.1101e-07
7:23431195 A G 0.312306 2.0057e-05
7:23431392 C A 0.046843 7.3513e-06
7:23434735 C T 0.361690 7.1770e-06
7:23436925 C G 0.032240 -1.4409e-05
7:23440301 T C 0.575673 2.9152e-05
7:23447345 G A 1.892014 4.7916e-05
7:23450198 A G 1.249631 7.8537e-05
7:23452342 T C 0.043405 -1.5383e-05
7:23459511 T G 0.329369 -8.0427e-06
7:23464598 G C 0.069569 -9.1103e-06
7:23472117 C T 0.217053 -5.3981e-05
7:23474345 A G 0.030481 4.9978e-05
7:23486970 T C 0.152541 -1.1897e-04
7:23494460 C T 0.795657 -6.8418e-05
7:23502518 C T 0.298496 -1.1652e-04
7:23502974 A T 0.488846 -3.6699e-06
7:23520939 A G 0.043431 1.3290e-05
7:23535392 T C 0.030007 -1.2682e-04
7:23543444 C T 1.257294 -2.6946e-06
7:23557850 G A 0.743745 2.2345e-05
7:23564699 C T 0.090112 -1.9144e-04
7:23564767 T C 0.211217 2.4543e-05
7:23566300 A T 0.030413 8.9537e-06
7:23571558 T C 0.064006 1.3076e-04
7:23573746 T C 0.185563 -2.5324e-05
7:23603071 T C 1.818712 -2.2099e-05
7:23603980 T C 0.230919 -5.1037e-05
7:23607697 C T 0.719655 -3.4917e-05
7:23610954 T C 0.095782 -8.0272e-05
7:23615629 C A 0.224642 -5.1631e-06
7:23617144 C T 0.858161 2.8755e-05
7:23628533 C T 0.523845 -6.4353e-05
7:23638254 A G 0.040997 -1.9426e-06
7:23648542 G T 1.825934 -5.4429e-06
7:23648714 T G 0.529366 -4.3792e-05
7:23654126 G A 0.313277 1.1361e-05
7:23662428 G A 0.070446 -4.5536e-05
7:23662499 A G 0.036184 1.0377e-04
7:23683282 C T 0.038527 1.0066e-04
7:23686785 G A 1.520297 -3.9375e-06
7:23701818 A G 0.092958 -3.4087e-05
7:23704386 T C 0.107915 -7.4169e-05
7:23708277 G C 0.615057 3.6978e-06
7:23717544 G C 1.111375 -8.9303e-08
7:23719015 C A 0.058751 -1.9275e-05
7:23720985 T C 0.953595 2.1106e-05
7:23727104 G A 0.169840 2.5421e-05
7:23728916 A G 0.137506 8.6815e-06
7:23737795 C T 1.077827 -1.0159e-05
7:23737891 G A 0.137701 8.2425e-06
7:23747984 T G 0.163252 -4.5009e-05
7:23750519 C T 0.072987 8.2011e-06
7:23752497 A G 0.063198 1.3295e-04
7:23757162 C G 0.567392 1.5120e-05
7:23773783 T C 1.950441 -4.0376e-05
7:23775477 T G 0.356741 2.2802e-06
7:23789988 T C 0.143829 -2.3372e-05
7:23794029 A G 0.303423 -2.7204e-05
7:23802003 G A 1.438206 -8.8761e-05
7:23827911 A G 0.077165 1.3103e-05
7:23829088 G A 0.700024 -2.0936e-05
7:23835851 C T 0.246323 3.1243e-06
7:23846893 A G 0.055395 -7.4704e-06
7:23859813 A G 0.325760 -5.4774e-06
7:23868952 G A 0.130284 2.0108e-05
7:23870592 T C 0.167517 -4.3303e-05
7:23875528 G A 1.323076 2.4410e-05
7:23892208 G A 0.022415 6.5415e-05
7:23902108 C T 1.464597 1.4629e-05
7:23914075 C T 0.141930 -3.3030e-05
7:23915153 A G 1.043957 1.7755e-05
7:23921051 T C 0.041429 1.0435e-04
7:23925448 G A 0.386014 -4.1870e-06
7:23929997 A G 0.117785 -3.5786e-06
7:23934454 G A 0.336435 -9.8002e-06
7:23934657 C A 0.865019 8.3803e-06
7:23938365 A G 0.067999 -9.7971e-06
7:23941098 G A 0.325890 -2.2561e-05
7:23947959 C T 1.230361 8.9429e-06
7:23951899 T C 0.084003 4.6882e-05
7:23955398 G A 0.384183 7.8433e-05
7:23957311 G A 0.769344 -2.9426e-05
7:23960638 A G 0.033908 -4.6024e-05
7:23966871 C T 1.249641 -2.2146e-05
7:23980096 C G 0.030293 4.0327e-05
7:23985405 T G 0.089099 -2.2182e-05
7:23997775 T C 0.179153 -1.0835e-05
7:23999091 C T 0.536448 -8.5195e-05
7:24002316 A G 0.052224 -1.0088e-05
7:24003406 C T 0.135767 -5.4436e-06
7:24006788 T C 1.256827 1.4663e-05
7:24007647 A G 0.049616 -4.3680e-06
7:24010859 C G 0.267992 3.7153e-05
7:24032677 A G 1.321135 -6.0475e-07
7:24035601 A G 0.046323 -8.0995e-05
7:24037196 A G 0.099716 8.7420e-06
7:24050383 A G 0.033178 6.8815e-05
7:24052462 T G 0.061507 -4.9756e-05
7:24065057 A G 0.071741 -1.8189e-05
7:24065179 A G 0.960405 -4.5411e-06
7:24069601 G T 0.049027 -8.2505e-05
7:24079960 T G 0.292325 1.7087e-05
7:24081736 G A 0.976543 -4.3808e-05
7:24081855 G A 0.551207 -7.0432e-06
7:24084103 G A 0.081449 -1.8942e-04
7:24089214 G A 0.029267 -4.2716e-05
7:24089255 C A 1.336335 -9.1095e-06
7:24092524 C T 0.049913 -2.3344e-05
7:24104468 C T 0.087311 8.8673e-05
7:24107060 G A 0.461660 -1.3374e-05
7:24114009 T G 0.044528 -5.5490e-06
7:24118243 A G 0.398462 -9.5924e-05
7:24124846 A G 0.540015 -3.4003e-05
7:24125384 G A 0.911657 -4.1957e-05
7:24144053 A G 0.538301 -4.2653e-05
7:24146463 G C 1.314179 8.4614e-06
7:24148444 G T 0.212366 1.2815e-04
7:24149942 A G 1.069164 6.7394e-06
7:24151425 G A 0.308587 1.2015e-05
7:24152434 C T 0.613645 5.2436e-05
7:24156418 A G 0.110950 1.6696e-04
7:24164821 G C 0.052643 8.4500e-05
7:24166303 G A 0.613470 -2.8001e-06
7:24171927 T C 1.010899 2.4949e-05
7:24175629 G C 0.228309 -4.6695e-05
7:24181769 A G 0.796689 5.3249e-06
7:24195455 C A 0.049621 2.2343e-05
7:24231057 T C 0.108564 6.7243e-05
7:24234890 G A 0.143813 -1.7372e-04
7:24235100 A G 0.032276 -3.3842e-05
7:24236454 T C 0.827128 -4.1484e-05
7:24239184 C T 0.550583 -5.9583e-06
7:24239789 T C 0.029728 -1.2546e-06
7:24241329 C A 0.055437 -9.4503e-06
7:24244627 T C 1.128168 -9.8983e-05
7:24245677 T C 0.357117 1.3478e-05
7:24253264 T C 0.477200 -1.7769e-05
7:24258793 C T 0.060598 -3.7894e-06
7:24260501 G C 0.257414 -1.6721e-05
7:24266046 T C 0.164141 7.2408e-05
7:24273159 A C 0.040332 1.4254e-04
7:24274244 G T 1.610932 -1.9272e-07
7:24280852 A G 1.899872 -3.2626e-05
7:24281519 G T 0.565141 1.6443e-05
7:24294750 G T 0.693718 3.1571e-06
7:24297592 C A 0.069514 -3.2573e-05
7:24321414 G A 0.306886 6.0151e-06
7:24325009 A G 1.035703 -3.7549e-05
7:24325344 T C 0.066736 4.7444e-05
7:24327943 C G 0.039244 2.6931e-05
7:24339061 A G 0.052701 5.0568e-05
7:24341106 T C 0.311190 -7.1108e-06
7:24344323 G A 0.298700 2.6617e-05
7:24345809 C T 1.849355 4.5115e-05
7:24346766 C T 1.768481 1.0623e-04
7:24347824 G A 0.309950 1.5660e-05
7:24355042 C A 0.269154 -4.6106e-05
7:24356504 T G 1.015752 -1.1044e-05
7:24358549 G T 0.573963 1.8831e-05
7:24364110 C T 0.047768 -4.7006e-05
7:24371434 T C 1.827147 -9.5853e-05
7:24372370 G A 0.486295 2.3797e-05
7:24374778 G T 0.177611 -1.1792e-05
7:24378675 A G 0.058320 -7.4427e-05
7:24389093 T C 0.098733 -1.8134e-05
7:24390553 T C 0.090842 -1.5627e-04
7:24390731 G T 0.038342 3.6815e-05
7:24390824 A G 1.074759 -2.7046e-05
7:24397491 G A 0.071744 2.0593e-04
7:24397830 T C 0.026015 -6.3580e-05
7:24402159 C T 0.891297 -3.6455e-05
7:24402395 T C 0.026881 -1.5671e-04
7:24405852 T C 0.121148 -9.9448e-06
7:24405877 G A 0.676139 -2.8831e-05
7:24406742 C T 0.566864 6.3404e-05
7:24408359 A G 0.300485 -9.8674e-07
7:24416499 A G 0.645155 -3.2526e-05
7:24423742 G A 0.342291 7.0338e-06
7:24428024 C T 1.031094 4.8691e-05
7:24428909 G A 0.598676 -1.5250e-05
7:24433001 T C 1.227777 -2.4363e-05
7:24454424 A G 0.319301 1.6550e-05
7:24454602 A G 0.780558 -2.2629e-05
7:24454937 A G 0.045441 5.6321e-05
7:24457728 A G 0.024846 6.7598e-05
7:24459220 C A 0.077080 1.1353e-04
7:24459793 T C 0.153232 -2.1976e-05
7:24462934 G C 0.248972 -5.6448e-04
7:24463193 A G 0.854519 -4.7704e-06
7:24464080 G T 0.676025 9.6212e-06
7:24464219 A G 0.049073 -4.9830e-05
7:24464343 A C 1.060115 -2.0250e-05
7:24465024 C A 0.855746 2.9991e-05
7:24480784 G A 0.329343 -8.5083e-04
7:24481826 C T 0.133576 -4.5934e-05
7:24484417 C T 0.259491 3.5936e-05
7:24484602 A C 0.697593 5.0469e-05
7:24484962 G A 0.068417 7.0636e-05
7:24488755 T C 0.058034 5.4030e-05
7:24489842 T G 0.044434 1.0762e-06
7:24490073 T C 0.113705 3.6225e-05
7:24493240 T C 1.678709 -6.7773e-05
7:24493865 T C 0.070241 1.4984e-04
7:24501579 G A 0.084575 -3.1249e-05
7:24503334 C A 0.113540 3.9692e-05
7:24504401 T C 0.730888 -2.4239e-05
7:24509625 A T 0.111329 5.4586e-05
7:24512512 G A 0.055386 8.5708e-06
7:24514729 G A 1.839809 1.7501e-05
7:24516352 T C 0.195748 1.3291e-04
7:24520423 C T 0.050988 -6.3851e-06
7:24522392 A C 0.227826 2.3205e-05
7:24535650 G T 0.545598 -3.7484e-04
7:24540352 T G 0.024674 4.4653e-05
7:24540900 T C 0.049144 -1.6054e-07
7:24549182 G A 0.081307 1.6689e-05
7:24554234 A G 0.281793 -3.3988e-06
7:24556340 C T 0.148519 -1.6137e-04
7:24560619 T C 0.053324 -1.6651e-05
7:24561060 A G 0.345822 -2.5852e-04
7:24565188 T C 0.343141 9.4602e-06
7:24568155 T C 0.197228 -5.9606e-05
7:24569933 T C 0.374096 -7.3416e-06
7:24597967 C T 0.046031 2.2011e-05
7:24600239 G A 0.215138 5.7573e-05
7:24629401 G A 0.032042 5.6874e-05
7:24630401 G C 0.233873 6.3658e-06
7:24684897 A C 0.116876 1.5786e-05
7:24714699 A G 0.021286 1.0281e-05
7:24719074 G A 0.212727 4.1116e-05
7:24725817 G A 0.148036 6.7075e-05
7:24730111 C T 0.105922 -2.5478e-05
7:24731598 G A 0.025680 -1.3532e-05
7:24735397 T C 0.024554 -4.0527e-05
7:24742437 A G 0.045681 3.5607e-05
7:24742585 T C 0.502799 -2.2887e-05
7:24746247 A G 0.160201 9.6958e-05
7:24746536 A G 0.030439 5.8173e-05
7:24746730 T C 0.116032 -1.0785e-06
7:24748565 C T 0.974242 -5.0523e-05
7:24754918 G T 0.056294 -1.3849e-05
7:24756951 T C 0.199078 -6.2628e-05
7:24758818 T G 0.307902 -5.1579e-05
7:24765559 A G 0.069079 1.3206e-04
7:24767769 G A 0.025661 2.2730e-05
7:24795852 G T 0.239452 4.4896e-05
7:24800650 T G 0.028858 -5.8762e-05
7:24803743 G A 0.237261 1.5243e-04
7:24805833 C T 0.240384 1.4618e-04
7:24808755 G A 0.028702 1.5760e-05
7:24812682 A G 0.138350 -7.8546e-05
7:24818656 C A 0.535796 8.6512e-06
7:24820693 G T 0.282994 1.3611e-04
7:24824774 T C 0.132388 -3.2502e-05
7:24837746 G A 0.249086 -1.3802e-04
7:24841591 G T 0.051202 -7.2163e-05
7:24842203 C A 0.251114 -8.4408e-05
7:24848829 G A 1.300242 6.7357e-05
7:24856032 C T 0.233688 4.8411e-05
7:24859250 T C 1.402395 -3.2468e-06
7:24862673 T C 0.050231 -7.7724e-05
7:24862716 C A 0.585621 -1.3787e-05
7:24863792 T C 0.200179 -4.5827e-05
7:24872370 A G 0.109372 5.2194e-05
7:24878539 T G 0.021646 6.1354e-05
7:24886767 A C 0.203944 -2.2060e-05
7:24887728 G A 0.440647 3.4577e-05
7:24888319 C G 0.070566 -5.0536e-05
7:24890531 C G 0.244113 1.0443e-04
7:24899388 T C 1.242149 4.9530e-05
7:24899411 C G 0.066437 -3.4734e-05
7:24902859 T C 0.022379 -5.3409e-05
7:24904889 C T 0.610870 -7.0961e-07
7:24911357 G T 0.174823 -3.7367e-06
7:24913630 C T 1.752359 1.9763e-05
7:24913650 G T 0.041507 -3.0657e-05
7:24914201 C G 0.025028 -4.9560e-05
7:24921298 T C 0.665535 8.2541e-06
7:24938795 G C 0.045158 1.8567e-05
7:24944323 C T 1.936068 -1.8602e-05
7:24946647 A T 0.024613 6.0460e-05
7:24947629 C A 0.100430 -4.4176e-05
7:24952745 A G 0.551804 -4.9254e-06
7:24953211 G T 0.044197 -3.2569e-05
7:24958042 G A 1.079573 -4.3322e-05
7:24964056 T C 0.549081 -2.2985e-05
7:24966167 A C 0.072741 -9.1784e-06
7:24968301 G A 0.245879 3.9392e-05
7:24970805 C T 0.149210 -2.4200e-05
7:24973462 T C 0.024645 -2.4020e-05
7:24978096 A G 0.055334 8.6428e-05
7:24979715 C A 0.818559 -3.2847e-05
7:24980026 C T 0.053133 -1.3074e-04
7:24984666 G A 1.032302 -4.9703e-05
7:24994346 A G 0.033951 -4.2846e-05
7:24994715 C T 0.077025 -2.1777e-04
7:24996771 A T 0.208910 -4.4811e-05
7:25007223 A C 0.316912 -3.0443e-05
7:25008918 C T 0.050040 1.6102e-05
7:25016300 A G 1.673312 -5.2450e-05
7:25025257 T C 0.046278 2.5605e-06
7:25025863 T C 1.276480 6.4231e-06
7:25029493 T C 0.081975 -2.2416e-05
7:25031874 G A 0.201048 4.5468e-05
7:25035200 G T 0.695763 -6.3463e-06
7:25064553 T G 0.093315 -6.7710e-05
7:25065657 A G 0.100472 -3.9102e-05
7:25067892 G A 0.706175 -2.8083e-05
7:25069905 A C 0.040494 -9.9435e-05
7:25070837 T C 1.268557 -2.7768e-05
7:25072358 C A 0.471176 3.4685e-05
7:25075076 G A 0.039751 4.2812e-05
7:25075713 G T 0.202535 2.2227e-04
7:25076186 A C 0.088112 3.7288e-05
7:25077946 T C 0.044110 -7.8096e-05
7:25078543 C T 0.376955 5.0474e-05
7:25079962 T C 0.805599 1.4819e-05
7:25093340 C A 0.419325 1.3244e-05
7:25095848 C T 0.867284 5.9033e-06
7:25095869 G C 0.069780 -4.3651e-05
7:25097047 C T 0.044626 -6.9913e-05
7:25102279 T C 0.176329 1.7141e-05
7:25108429 C G 0.050527 1.6108e-05
7:25111872 G T 0.747338 -1.6457e-05
7:25112709 T C 0.391811 -1.6358e-06
7:25116332 T C 1.030484 -5.9711e-05
7:25117799 C T 0.126549 -2.4820e-06
7:25123329 A G 0.148646 -1.5455e-05
7:25127064 C T 0.043935 -1.8689e-05
7:25127942 G T 1.654555 8.9628e-06
7:25132183 G A 0.282961 2.0897e-05
7:25134534 G A 0.132433 -5.6859e-05
7:25135783 A G 0.521463 4.2678e-05
7:25145596 C T 0.394515 2.2718e-05
7:25157307 G A 0.814226 -6.6879e-05
7:25159348 A G 0.245512 -8.8476e-06
7:25179102 A G 0.113283 -4.3921e-05
7:25182373 T C 0.069917 9.7866e-06
7:25182405 T G 0.281121 1.0216e-04
7:25187152 A G 1.361804 -1.6096e-05
7:25194665 C G 1.208890 -2.7552e-05
7:25194753 T C 1.019059 -2.3607e-05
7:25207963 A G 0.055262 1.2083e-04
7:25211234 C T 0.162654 1.0528e-05
7:25211677 C T 0.188702 -7.2037e-06
7:25218327 G A 0.066645 6.4150e-05
7:25218891 T C 0.025703 -3.4483e-05
7:25219201 T A 0.113984 3.9136e-05
7:25221192 T C 1.507564 -2.6555e-05
7:25231548 G A 0.297165 2.1286e-05
7:25239652 A G 0.127029 -1.1328e-05
7:25240329 T C 0.181201 -1.9582e-05
7:25243430 T C 0.132346 7.4533e-05
7:25244177 C A 0.052750 6.3134e-06
7:25247768 G A 0.169600 -2.9338e-05
7:25258009 T C 0.211341 -2.2350e-05
7:25258267 C A 1.516555 -2.3784e-05
7:25260552 C T 0.043717 -2.1661e-05
7:25263382 G A 0.058420 8.8107e-05
7:25263948 A G 0.351638 -8.2668e-06
7:25266400 A G 0.553368 3.2497e-05
7:25267963 C G 1.848446 -2.8516e-05
7:25272210 C T 0.162930 -1.7051e-05
7:25295346 C T 0.638073 1.5830e-05
7:25300839 C T 0.193596 -3.7781e-05
7:25300914 C T 1.659177 -7.0398e-06
7:25301481 G C 0.149373 -7.2890e-07
7:25303893 C T 0.043302 6.1772e-05
7:25307780 C T 0.363317 -3.9032e-05
7:25312836 G C 0.056022 -1.5070e-05
7:25314187 A G 0.029906 1.3398e-04
7:25315614 G A 0.151320 -4.3950e-05
7:25315956 T C 0.171924 1.3184e-05
7:25329530 C T 0.026914 -1.2443e-05
7:25330508 C T 0.156861 -6.5176e-05
7:25336576 G A 0.527490 -6.9550e-06
7:25336960 T C 0.471121 9.0162e-06
7:25337228 G T 0.043065 5.1797e-05
7:25338512 C T 0.090190 2.0176e-05
7:25338718 A G 0.042928 9.0675e-05
7:25340631 C T 0.413236 2.2859e-05
7:25343429 C T 1.412915 -4.0189e-05
7:25345972 T C 0.061335 2.1708e-06
7:25347934 T C 0.170941 3.1448e-05
7:25348603 C T 0.030108 -3.5943e-05
7:25353436 A G 0.111268 3.4059e-05
7:25354265 A C 0.274714 -1.0664e-05
7:25359346 G T 0.083880 6.0103e-05
7:25360890 C G 0.993200 1.7709e-05
7:25362662 A G 0.372116 -3.2335e-06
7:25365610 C G 0.029747 3.6995e-05
7:25366321 G A 0.269173 -5.3006e-05
7:25368351 A G 0.706503 1.3249e-05
7:25369900 C T 1.685373 8.1975e-05
7:25370291 C T 0.190600 3.4551e-05
7:25373479 A C 0.184972 4.5846e-05
7:25374084 G A 0.972336 1.1956e-05
7:25388861 T C 0.152677 -4.0660e-05
7:25392421 A G 0.100599 3.5430e-05
7:25392571 T C 0.582671 -3.4339e-05
7:25396254 A G 0.795050 9.3981e-06
7:25404864 G A 0.799945 9.0934e-06
7:25407692 A G 0.182486 -1.0033e-05
7:25420721 G A 0.359590 2.6172e-05
7:25420790 G A 0.210760 -2.7060e-05
7:25426044 A G 0.305399 -3.6187e-05
7:25426317 G T 0.107649 1.8201e-05
7:25432522 T C 0.079336 1.4499e-04
7:25444099 G A 0.029069 5.6100e-05
7:25445448 C T 0.957318 -1.3467e-05
7:25447640 T C 0.282799 -4.7218e-06
7:25448154 C T 0.775657 -4.7892e-07
7:25448381 C T 0.554095 -1.0429e-04
7:25448879 C T 0.028965 1.4602e-05
7:25448942 A G 0.083640 -1.3289e-04
7:25452554 C T 0.042893 -3.2492e-05
7:25455380 T C 1.471702 8.6296e-05
7:25456935 G T 0.274834 -2.5919e-05
7:25457583 G A 0.452218 -5.0364e-05
7:25465602 C G 0.038157 5.0138e-07
7:25466516 C T 0.177656 -4.1814e-05
7:25469686 G C 1.809023 -3.6859e-05
7:25470730 T C 0.575001 7.7893e-06
7:25470936 C T 0.166329 4.8265e-05
7:25471330 G A 0.425697 -8.7708e-05
7:25471513 C G 0.172151 -4.0565e-05
7:25471881 T G 0.603165 -3.2243e-05
7:25472222 G A 0.534043 3.9304e-05
7:25473826 G A 0.168234 -8.5031e-06
7:25473872 C G 1.174431 2.4247e-05
7:25474286 C T 0.114497 9.9696e-06
7:25483664 T C 1.472069 1.6394e-05
7:25498393 C T 0.332177 1.9387e-06
7:25499841 A G 0.133180 4.2965e-05
7:25500986 T C 0.034136 5.5127e-05
7:25501256 A G 1.345260 -1.4571e-05
7:25503103 G A 0.161272 3.6688e-06
7:25511163 A G 0.077382 -3.0665e-05
7:25511756 A G 0.039978 -1.3518e-05
7:25512392 T C 0.109590 -2.1111e-04
7:25514621 C T 0.054311 2.8195e-04
7:25515946 A G 0.051838 9.3634e-05
7:25516147 C T 0.035275 3.7103e-05
7:25516629 T C 0.156702 -4.2804e-05
7:25519339 A G 0.020247 5.1859e-05
7:25519751 C T 0.357445 -2.5638e-05
7:25521474 G A 0.031828 -4.1722e-05
7:25526682 G T 0.143303 3.8480e-06
7:25532591 C G 0.776215 -1.2785e-06
7:25533715 C G 0.322839 -3.5903e-05
7:25534249 C T 0.077366 3.7378e-05
7:25543053 T G 0.102485 -2.5813e-06
7:25548694 G A 0.059858 4.8119e-05
7:25553702 C T 0.308580 -1.1896e-05
7:25554764 T G 0.113510 3.2162e-04
7:25561083 T C 0.079456 -7.2277e-05
7:25561288 G A 0.152434 -8.7129e-06
7:25566545 C T 0.340009 -2.6815e-05
7:25566717 A G 0.107382 1.2899e-05
7:25570580 T C 0.137273 7.3303e-05
7:25574197 C T 0.297804 1.6223e-05
7:25575717 G A 0.344494 3.1616e-07
7:25579577 T C 0.198504 -1.1911e-05
7:25580518 C T 1.762856 1.2249e-04
7:25581167 T C 0.034071 1.0114e-04
7:25585623 T C 0.259167 5.9189e-05
7:25590890 C T 0.029173 7.2463e-05
7:25593148 G A 0.087002 -2.2017e-04
7:25594283 T C 0.364420 1.1772e-05
7:25596056 G T 0.566897 -2.5901e-05
7:25599299 T C 0.176426 6.4210e-06
7:25600612 C T 0.193125 -2.9535e-06
7:25606484 G A 0.894185 -1.8476e-05
7:25608409 A G 0.420607 1.0453e-05
7:25615058 A T 0.103608 -2.2923e-05
7:25615221 T C 0.119424 5.1525e-05
7:25618760 G A 1.150577 3.8913e-06
7:25621762 C A 0.067852 3.0590e-05
7:25624710 G C 0.027758 1.0421e-04
7:25653642 C A 0.261513 4.2874e-05
7:25656115 T C 0.103010 -1.1690e-04
7:25658509 C A 0.141427 -3.3939e-05
7:25660544 T C 0.023515 5.4370e-05
7:25661337 C T 0.044730 -6.2956e-04
7:25662044 T G 0.096305 -1.1193e-04
7:25662742 G T 0.134695 -2.4738e-05
7:25665313 G A 0.022188 -1.7264e-05
7:25668011 C T 0.133533 1.6302e-05
7:25669467 A G 0.692293 -7.0355e-05
7:25669627 G A 0.255830 -8.4057e-07
7:25669687 A G 0.117795 2.0214e-04
7:25673945 C A 0.035778 -5.4036e-05
7:25676893 C T 0.233710 1.4990e-05
7:25677766 A G 0.044279 1.0597e-05
7:25678889 A C 0.212428 2.8907e-05
7:25687574 A C 1.319421 9.8795e-07
7:25699783 A G 0.033292 6.0763e-06
7:25708476 T C 0.434038 6.2065e-05
7:25710994 C T 0.107681 -1.2331e-05
7:25712603 T C 0.024535 -5.4361e-05
7:25713939 A G 0.441435 1.8681e-05
7:25718995 C T 0.298369 -1.5193e-05
7:25728623 G T 0.298729 2.2927e-05
7:25737053 G A 0.609874 -5.8248e-05
7:25744735 T G 0.160587 -3.8288e-04
7:25745971 A G 0.105036 -2.9931e-04
7:25770466 A G 0.035333 -7.8724e-06
7:25770729 C G 0.055642 -3.0996e-05
7:25779243 A C 0.571054 -5.1001e-05
7:25791482 C T 0.047190 -2.4359e-05
7:25792683 C G 0.090222 1.9302e-05
7:25798768 A G 0.153342 3.3880e-06
7:25802633 T C 0.133540 -1.6254e-04
7:25803254 C A 0.436664 -2.0243e-04
7:25806700 T C 0.044097 4.8458e-05
7:25807078 G A 0.095305 -1.2505e-05
7:25812368 T C 0.056745 9.3755e-05
7:25815737 A G 0.041578 -3.8420e-05
7:25816216 T C 0.031208 -7.3203e-05
7:25826549 A C 0.027375 -5.5044e-05
7:25826813 G A 1.487421 -1.3339e-05
7:25834561 C T 0.032857 2.2761e-06
7:25843913 G A 0.027430 -4.5717e-05
7:25852328 C T 0.152940 -2.0699e-05
7:25853351 C T 0.021156 -3.1090e-05
7:25860396 A G 0.037609 -2.0333e-05
7:25862658 T C 0.088768 -8.1001e-06
7:25862903 C T 0.041734 5.0875e-05
7:25862970 A G 0.024554 3.4762e-06
7:25871109 T C 0.386381 -3.1823e-05
7:25887278 A G 1.525981 1.9412e-05
7:25889153 A G 1.016440 3.3668e-05
7:25901639 A G 1.483442 3.9360e-05
7:25904794 T C 0.259358 1.2593e-06
7:25905370 C T 0.036583 -5.3506e-05
7:25908952 G T 0.328068 -5.4779e-05
7:25913924 C T 1.322667 7.2239e-05
7:25923381 T G 0.481689 -1.9597e-04
7:25923606 T C 0.134351 4.6871e-05
7:25925050 G A 1.793395 -1.1391e-05
7:25925379 T C 0.134111 2.7741e-05
7:25926449 A G 0.032324 6.0833e-05
7:25930365 T C 0.187069 -1.7945e-06
7:25931551 T C 0.083630 -1.4097e-04
7:25933755 G A 0.087824 -3.7521e-06
7:25936843 G A 0.055272 -1.8152e-05
7:25936865 A G 0.366686 2.2272e-05
7:25938593 T C 0.241750 9.2529e-06
7:25940386 A C 0.064947 2.2424e-05
7:25952059 A G 0.498989 -1.9295e-05
7:25960856 A G 0.803632 2.8380e-04
7:25962870 T G 0.204593 -1.3833e-04
7:25968691 C T 0.067388 1.4384e-04
7:25987772 A G 0.099852 2.6360e-05
7:25991826 C T 0.316763 1.2175e-04
7:25994745 T C 0.049335 -4.4767e-05
7:25995063 G A 0.631055 -1.9520e-05
7:25997536 G A 0.808919 2.4882e-05
7:26006001 C T 0.083572 4.7335e-05
7:26011882 A G 0.033980 -2.4212e-05
7:26011908 C T 0.166231 4.0826e-05
7:26016790 T C 0.059005 -6.4912e-05
7:26023261 T C 0.057820 2.5935e-05
7:26028633 T C 0.210948 -1.8005e-05
7:26033516 C T 0.067249 -8.5887e-05
7:26038458 T C 1.554206 2.6957e-04
7:26041237 C T 0.085461 1.5071e-05
7:26044410 G A 0.042695 3.1919e-05
7:26045331 A G 0.115666 7.4144e-05
7:26046438 G T 0.215943 -2.4999e-05
7:26048075 A G 0.102540 -3.5487e-05
7:26053581 T C 0.092299 1.8835e-04
7:26059739 C A 0.125520 -5.6637e-05
7:26086097 A G 0.058398 3.2534e-05
7:26095370 T C 0.318269 4.8787e-04
7:26096037 T C 0.127591 1.2191e-05
7:26102288 C T 0.119028 1.7642e-05
7:26108984 G A 0.100476 -3.6650e-05
7:26114442 G T 0.070774 -7.2568e-05
7:26120809 C T 0.591022 1.0689e-04
7:26124107 C T 0.058589 -1.3693e-05
7:26125115 T G 0.022366 -9.3444e-06
7:26130360 C T 0.030163 -6.0785e-05
7:26134253 T C 1.552687 -6.3972e-05
7:26151190 A G 1.131521 -1.9245e-05
7:26151249 G A 0.091946 9.9936e-05
7:26154344 T C 0.419406 -3.4650e-05
7:26161969 C A 0.168117 1.6955e-04
7:26171214 A G 0.718071 -5.7255e-05
7:26173954 T C 0.041270 -3.1424e-05
7:26176305 T C 0.046833 5.9972e-05
7:26180988 G A 0.071971 2.9686e-05
7:26183366 A G 1.059650 -1.9432e-04
7:26183600 A G 0.084964 2.6351e-05
7:26195678 A G 0.065064 -7.7930e-06
7:26208736 A G 0.940155 -9.3590e-05
7:26221731 T C 0.021467 2.4856e-05
7:26227777 C A 0.181087 -5.6646e-06
7:26227948 C A 0.027845 5.0862e-06
7:26233650 C A 0.216161 -6.7263e-05
7:26235344 A C 0.162388 -1.3516e-05
7:26240564 G C 0.026158 -2.3395e-05
7:26244365 C T 0.175547 5.1458e-06
7:26246861 G A 0.025671 -2.4054e-05
7:26250940 A C 0.065305 2.1392e-05
7:26255722 A C 0.021876 1.7451e-05
7:26267659 T C 0.136802 2.0846e-05
7:26269133 T G 0.093192 -2.2173e-05
7:26269866 A G 0.032954 -2.0800e-05
7:26303052 T C 0.023087 3.0246e-05
7:26313061 A G 0.064490 -4.6893e-05
7:26329335 A G 0.055992 5.2913e-05
7:26336626 A C 0.485866 -3.8532e-05
7:26341007 C T 0.769363 -1.4401e-04
7:26345833 A C 0.041838 2.2031e-07
7:26351206 C T 0.085130 9.4640e-06
7:26363115 A G 0.065817 -3.1197e-05
7:26363587 G T 0.161324 1.0081e-04
7:26366128 T C 0.043013 -7.5987e-05
7:26382302 A C 0.265090 1.0441e-04
7:26388624 G A 0.585917 4.8418e-05
7:26389545 A G 0.204528 -1.4842e-05
7:26390115 T C 0.255775 7.9956e-05
7:26392135 C T 0.027070 1.0464e-04
7:26396777 T G 0.063370 -5.6507e-05
7:26397239 A C 1.078862 -1.9675e-05
7:26397779 C T 0.021344 9.4533e-05
7:26401010 C T 0.034678 -7.2364e-05
7:26404071 A G 1.032360 -2.4709e-05
7:26406128 A G 0.060115 -5.2557e-05
7:26409959 G T 0.570532 1.7248e-05
7:26415525 G A 0.031640 7.3340e-05
7:26418517 A G 0.034126 2.6304e-05
7:26421269 G T 0.289125 -8.4004e-06
7:26431321 G T 0.074847 -3.1411e-05
7:26434016 A G 0.483198 -2.5367e-05
7:26436183 T C 0.273013 -3.4548e-05
7:26436576 A C 0.049063 1.3137e-04
7:26440133 C T 1.490836 9.4599e-04
7:26444294 G T 0.136383 2.8662e-05
7:26446449 T C 0.189851 3.3554e-04
7:26447925 G A 0.021227 1.8389e-05
7:26455445 T G 0.033249 3.6618e-05
7:26459389 A G 0.292423 3.3937e-05
7:26465428 C A 0.036300 -3.9345e-05
7:26469547 C A 0.345105 -1.5641e-05
7:26473995 C A 0.362547 2.2986e-05
7:26474676 A C 1.395258 1.3591e-04
7:26477691 G A 0.048345 -7.9467e-05
7:26481231 T C 0.077320 -9.3471e-06
7:26481804 A G 0.350535 2.6818e-05
7:26485621 G A 0.063721 -2.6612e-05
7:26488551 T C 0.034116 -2.3895e-05
7:26491748 T C 0.037878 -9.3910e-05
7:26495208 A G 0.751875 3.0478e-05
7:26497614 T C 0.039507 -1.1468e-05
7:26498518 C T 0.552359 5.6749e-05
7:26507099 T G 0.059167 5.9503e-06
7:26513994 G A 0.114416 -1.3533e-06
7:26522591 C T 0.273951 -1.1490e-05
7:26525621 A G 0.600506 6.3762e-05
7:26525891 A G 0.373213 1.7243e-05
7:26532349 C T 0.099382 4.4634e-05
7:26534615 C T 0.068135 -5.6390e-05
7:26534953 T C 0.051887 -2.4065e-05
7:26542562 C T 0.390175 -2.0872e-05
7:26548374 G T 0.126964 6.0962e-05
7:26557618 G A 0.597608 -3.3589e-05
7:26559987 C T 0.057187 1.9956e-05
7:26576535 C T 1.091602 -4.3583e-05
7:26577940 C A 0.020387 1.8672e-05
7:26578105 G A 0.295367 -1.1630e-04
7:26578671 T C 0.021539 -4.8472e-05
7:26579487 A G 0.048472 -3.1449e-06
7:26581775 C T 0.048031 6.7128e-05
7:26587256 A G 0.679015 -1.7079e-05
7:26594478 T C 0.065512 -1.7611e-05
7:26598308 A G 0.023834 8.5966e-06
7:26601399 C T 0.062150 1.1184e-05
7:26601630 C T 0.170438 -4.0925e-05
7:26606431 G A 0.021529 9.4974e-05
7:26607065 T G 1.580389 -6.1851e-05
7:26607406 G A 0.427550 5.8983e-05
7:26614241 A G 0.184849 3.8035e-05
7:26615293 T C 0.788747 -4.5235e-05
7:26617564 G A 0.053117 6.3937e-06
7:26620454 C T 0.454357 3.7940e-05
7:26622494 A C 1.241799 -9.5890e-05
7:26626643 T C 0.046434 -1.4093e-04
7:26628493 G A 0.049098 -2.3775e-05
7:26630038 C T 0.104124 -2.9883e-05
7:26630323 A G 0.334267 -2.6963e-06
7:26634029 C T 0.170899 3.2727e-05
7:26638385 A G 0.027754 1.1347e-04
7:26642102 T C 0.065681 -4.6142e-05
7:26644012 T G 1.728817 2.6387e-05
7:26644427 T C 0.658083 -1.1252e-04
7:26649365 C T 0.168468 -2.0529e-05
7:26652511 T C 0.062169 1.0422e-04
7:26654077 A G 0.442084 1.6976e-04
7:26654786 A G 0.075418 4.7078e-05
7:26657962 T G 1.140431 2.3435e-05
7:26666345 G A 0.421204 3.6677e-06
7:26667158 T C 0.048427 4.4084e-05
7:26671421 T C 0.081942 9.1428e-05
7:26675515 T C 0.615099 -2.1528e-05
7:26678856 G A 0.604463 -2.5328e-05
7:26683545 G A 0.036466 -1.1191e-05
7:26684282 T G 0.607287 -2.3917e-05
7:26690417 T C 0.183898 -4.6779e-05
7:26695454 C A 0.040286 7.1882e-05
7:26695880 G C 0.688012 -2.5940e-05
7:26703817 A G 0.106276 7.2275e-05
7:26713506 G C 0.046664 -3.5066e-06
7:26717752 G A 0.064548 -1.5449e-04
7:26727362 G T 1.117366 2.2486e-05
7:26729740 A G 0.293461 6.8093e-05
7:26731480 T G 0.036119 1.0256e-04
7:26745464 A G 0.110495 -6.9316e-06
7:26765596 A C 0.173401 -3.4303e-06
7:26777849 A G 1.289414 1.9910e-05
7:26784016 C T 0.189237 2.2898e-05
7:26787032 A G 0.166760 -3.0293e-05
7:26792957 C T 0.150827 -1.6131e-05
7:26793556 G C 0.101754 1.8943e-05
7:26814630 C T 0.880663 -2.0335e-05
7:26823963 T C 0.666716 -2.2036e-05
7:26866982 C A 0.115137 1.5869e-05
7:26872652 C T 0.194709 4.1303e-05
7:26891831 G T 0.491942 -1.0333e-05
7:26900968 T C 0.027479 -1.4366e-04
7:26902873 A G 0.026388 -3.5283e-05
7:26904928 G A 0.469362 -2.3480e-05
7:26908515 G A 0.206131 6.0368e-05
7:26918669 T C 0.109791 -9.0993e-06
7:26920314 G T 1.037508 -2.0363e-05
7:26920494 T C 1.033990 -1.7538e-05
7:26922903 A G 0.028232 2.4818e-05
7:26926450 A G 0.075603 -5.2516e-05
7:26926498 G A 0.195816 -1.0177e-05
7:26928040 T C 0.079622 -4.0129e-05
7:26936046 A G 0.107817 2.9878e-05
7:26941146 T C 0.056103 1.2748e-04
7:26942183 A T 0.624006 -8.3525e-06
7:26955310 T C 0.051760 2.8329e-05
7:26959526 A C 0.070339 4.8236e-05
7:26964455 C T 0.024720 -3.0309e-05
7:26984537 G A 0.092027 -5.6512e-07
7:26989363 A G 0.059105 4.8963e-05
7:27039959 G C 0.040455 1.3420e-04
7:27061793 C A 0.741012 -1.1917e-05
7:27073731 C T 1.046310 -8.4195e-05
7:27073744 A C 0.056505 -1.4715e-05
7:27106474 T C 0.275045 4.1324e-05
7:27108127 A G 0.585313 -3.5067e-05
7:27109617 C T 0.039102 -1.7582e-06
7:27134003 T G 0.243762 9.7673e-05
7:27143156 T C 0.071851 1.1304e-05
7:27143757 C T 1.826313 -2.5180e-05
7:27143967 C G 0.021386 7.6825e-05
7:27144679 G A 0.064237 3.9926e-05
7:27144921 T C 0.270520 4.3293e-05
7:27145024 C T 1.545624 -4.0162e-05
7:27159136 C G 0.177711 8.2649e-05
7:27166861 A C 0.140301 -1.9263e-05
7:27172571 A G 0.519057 4.5490e-05
7:27175295 A G 1.625551 -2.0465e-05
7:27179039 C A 0.055165 4.0347e-05
7:27182329 G T 0.257015 -5.4007e-05
7:27185723 G C 0.492228 5.7070e-05
7:27189195 T C 1.766449 -9.0852e-05
7:27193732 C T 0.026339 -4.0697e-05
7:27196069 C A 1.741596 -7.2375e-05
7:27204732 A C 0.137068 -4.9424e-05
7:27206197 G A 0.024746 -1.0777e-05
7:27206688 G T 0.814567 2.9800e-05
7:27207585 G T 0.102514 2.4542e-05
7:27216757 A G 0.039757 2.4625e-04
7:27217359 A G 0.883432 2.8024e-05
7:27218229 A G 1.810568 2.6957e-04
7:27220831 G A 1.853857 8.7814e-04
7:27225489 A G 0.051406 3.3924e-05
7:27228335 A G 0.239868 -3.1295e-05
7:27230831 C T 0.059751 3.3499e-04
7:27231189 C T 0.023619 1.7961e-04
7:27233359 T C 0.056905 -2.1620e-05
7:27235628 A G 0.021062 -1.6518e-04
7:27239201 T G 0.045645 -1.1454e-04
7:27240482 G C 0.928908 -2.9980e-05
7:27245893 C T 1.852432 5.5872e-04
7:27248373 C T 1.628459 4.8068e-05
7:27249379 A G 0.038602 -1.0434e-04
7:27252670 G A 0.139908 -3.2734e-04
7:27252828 T C 0.158487 2.6184e-05
7:27253795 C T 1.781765 3.9254e-03
7:27256983 A G 0.022214 -2.6728e-05
7:27268938 A C 0.118830 2.0911e-05
7:27275804 G C 1.076541 3.5235e-05
7:27293137 A G 0.037307 -1.1800e-04
7:27300584 C T 1.741223 2.1222e-04
7:27303632 A G 1.690810 1.4175e-04
7:27319675 A G 1.752567 -4.0732e-04
7:27320037 C T 0.122676 1.4139e-04
7:27330056 T C 0.073909 -3.1075e-05
7:27335206 G A 1.953514 1.6271e-04
7:27336910 G A 0.735195 -9.4951e-06
7:27337867 T G 0.155089 4.2805e-03
7:27342122 C T 0.052364 -2.9952e-05
7:27350320 C T 1.932362 9.6217e-05
7:27352125 T C 1.254564 -5.7695e-06
7:27358748 A G 0.076467 -1.7445e-04
7:27358842 G T 1.456226 2.7035e-05
7:27359792 T C 0.080991 5.9510e-05
7:27362185 G A 0.038706 8.3346e-05
7:27364073 G A 0.641124 -4.1881e-05
7:27368738 A G 0.023295 9.9724e-05
7:27369903 G A 0.052283 -1.4551e-04
7:27378456 C T 1.559908 1.0107e-04
7:27386701 A G 0.138912 2.2295e-04
7:27388060 G A 0.260150 7.0860e-05
7:27388898 A G 0.044350 -8.8608e-05
7:27391685 A G 0.117448 1.6501e-05
7:27420533 T C 0.436012 -5.6360e-05
7:27422985 G A 0.057966 4.7452e-05
7:27425950 C T 0.432032 3.5350e-05
7:27428596 T C 0.052601 -8.1857e-05
7:27440115 A G 0.028637 -1.0829e-04
7:27440190 T C 0.960821 2.4443e-05
7:27444258 G A 0.294623 -7.6722e-05
7:27446502 C G 0.035499 -9.2754e-05
7:27458261 A G 0.043341 9.8455e-05
7:27458297 T C 0.023853 1.6862e-05
7:27460816 A G 0.407926 3.5470e-03
7:27472040 A G 0.025963 -3.8814e-05
7:27472274 A G 0.217725 -3.9075e-05
7:27472985 G A 0.162336 -1.5593e-04
7:27499198 T C 0.692718 1.5639e-05
7:27505473 C T 0.051234 -8.2855e-05
7:27506012 G T 1.092621 3.7083e-05
7:27507833 G A 0.029679 -8.1858e-06
7:27508585 G T 0.238456 -4.5120e-05
7:27508985 A G 0.027378 -1.4092e-05
7:27509593 G A 0.789545 4.2145e-05
7:27516318 T C 0.831130 -3.1859e-05
7:27516343 A G 0.052653 -2.1755e-05
7:27517001 A G 0.039261 -6.2497e-05
7:27520968 T C 0.616154 -1.4524e-06
7:27521008 C T 0.040929 -6.0728e-05
7:27522047 A G 0.029520 -7.5156e-05
7:27523380 C T 0.733975 -3.3569e-05
7:27527500 C T 1.952976 -3.9653e-05
7:27549411 G A 0.036430 -3.2084e-05
7:27554298 A G 0.070725 2.2750e-04
7:27560822 T C 1.093633 -1.0586e-04
7:27564521 G C 0.284286 -3.1928e-05
7:27570620 T C 0.041912 2.8162e-05
7:27580767 C T 0.765381 -5.8669e-05
7:27588734 C T 1.444934 -9.6225e-05
7:27590862 A G 1.862844 -2.1390e-04
7:27596842 A G 0.040374 5.4661e-05
7:27600191 A G 0.203973 -4.8909e-05
7:27613294 G A 0.342203 -1.9824e-06
7:27647919 A C 0.339087 4.0485e-06
7:27648351 T G 0.079391 1.2533e-05
7:27657426 T C 0.041435 -2.4653e-05
7:27658070 A G 1.449271 -9.6601e-05
7:27664948 T C 0.077103 6.1218e-05
7:27668970 G A 0.047667 -2.4833e-05
7:27670750 A G 0.065129 -1.9834e-06
7:27671497 G A 0.486451 -2.0578e-05
7:27688911 G A 1.389276 -1.5119e-04
7:27717716 C G 1.117902 6.8339e-05
7:27717974 T C 0.037576 -2.1719e-04
7:27728068 G A 0.045953 -9.7017e-05
7:27746397 G T 1.866528 2.6821e-05
7:27748249 A G 0.035327 -3.2694e-05
7:27751351 C T 0.499479 -2.3328e-05
7:27762072 C T 0.211831 -2.1303e-05
7:27766170 A G 0.036735 6.7321e-05
7:27773527 C T 0.033162 -8.4343e-05
7:27782891 T C 0.768523 -9.8978e-06
7:27783271 A G 0.026573 7.4623e-06
7:27784099 C T 0.148496 -1.5017e-05
7:27796789 A G 0.336948 -2.4159e-06
7:27799254 T G 0.211006 5.9709e-05
7:27803521 A G 0.040156 -3.1210e-05
7:27807450 C G 0.789435 6.0944e-05
7:27827103 A T 0.232204 -5.4678e-05
7:27837858 T G 0.075538 -1.6016e-05
7:27837961 G T 0.078632 7.1466e-06
7:27864418 G A 0.040595 -2.6430e-05
7:27869377 G A 0.113098 1.7526e-04
7:27875642 C G 0.075490 6.4543e-05
7:27877537 G A 0.206998 6.4625e-05
7:27879552 C T 0.040526 3.8866e-05
7:27881058 T C 0.020938 -4.6645e-05
7:27882316 T G 0.100294 3.6100e-05
7:27891404 G C 0.045856 3.5451e-05
7:27903830 A C 0.224736 1.1417e-04
7:27906711 C T 0.229368 -3.9065e-05
7:27907645 C T 0.037196 -9.5102e-05
7:27910695 T C 0.461900 -4.4985e-05
7:27916218 C A 0.593551 5.0671e-05
7:27918199 C T 0.422415 -2.7151e-04
7:27918573 A G 0.047261 4.2181e-05
7:27925318 T C 0.178883 -2.3561e-05
7:27932505 A G 0.624622 9.5578e-05
7:27937777 T C 0.141989 -6.4713e-06
7:27943809 T C 0.705201 2.0799e-05
7:27947150 A G 1.866035 3.3447e-05
7:27950452 T C 0.083598 -9.1776e-05
7:27954738 T C 0.286908 1.1127e-04
7:27976563 A G 0.464178 -9.6777e-05
7:27976715 G T 0.581061 -3.6756e-06
7:27979776 A G 0.055872 1.9884e-05
7:27984720 G T 0.095935 2.0514e-05
7:27988689 G A 0.027027 -3.4691e-06
7:27989148 T C 0.062955 -7.2832e-05
7:27992551 C T 0.206469 -7.1882e-04
7:28006639 A G 0.028498 -3.6464e-05
7:28009094 C T 0.103958 -1.2838e-05
7:28009508 G C 0.205200 2.4488e-05
7:28009799 T C 0.049027 8.2606e-05
7:28009981 A G 1.555614 1.7556e-05
7:28010682 A G 0.056148 2.7442e-05
7:28011863 A G 0.044567 6.1598e-05
7:28014045 T C 0.078486 -4.1323e-06
7:28020731 G C 0.437842 -5.0786e-05
7:28020843 A C 0.026011 -1.9386e-05
7:28032942 C T 1.128421 6.3330e-05
7:28033519 C T 0.033629 3.6097e-06
7:28034863 G A 0.123442 1.3143e-04
7:28038741 C T 0.065577 2.1340e-05
7:28039756 T C 1.053305 5.5700e-06
7:28039916 G A 0.305062 5.5471e-05
7:28041473 G A 0.047826 2.9539e-06
7:28043274 A T 0.234045 -3.3753e-05
7:28045022 A G 0.368412 4.9564e-05
7:28046525 C T 0.049501 7.2612e-05
7:28048793 C T 0.041426 9.9306e-05
7:28063494 C A 0.179513 7.0222e-05
7:28064040 A G 0.471968 -5.7610e-06
7:28071102 A G 1.318931 4.0931e-05
7:28087525 T C 0.030104 -2.2375e-05
7:28093594 G T 0.408721 6.3177e-05
7:28099570 T G 1.134549 1.7118e-05
7:28111321 C G 0.081228 7.9341e-05
7:28113623 A G 0.116230 -4.9642e-05
7:28119070 C T 0.370824 3.0056e-05
7:28119143 C T 0.184748 -6.5742e-06
7:28119416 C T 0.213415 -2.2794e-04
7:28127132 A G 0.029345 5.0564e-05
7:28128002 C T 0.296389 -1.9410e-05
7:28128264 G A 0.230059 3.6917e-06
7:28131539 G C 0.089755 -4.2571e-05
7:28133980 G A 0.075538 -3.6677e-06
7:28134827 C T 0.021613 -1.7184e-05
7:28138201 A C 0.039741 -2.8692e-05
7:28138639 G T 1.548428 -1.8687e-05
7:28142088 G A 1.043311 -4.0161e-05
7:28143490 T G 1.478193 -2.7779e-05
7:28144510 T C 0.094916 -3.2373e-06
7:28145201 T C 0.041565 6.9188e-05
7:28146305 C G 1.266837 -4.2887e-05
7:28149255 A G 0.235726 1.8579e-05
7:28154287 G C 0.025421 4.5224e-05
7:28159313 T C 1.696477 -1.2707e-05
7:28159572 T C 0.087200 4.2372e-05
7:28161379 A C 1.274818 -2.8972e-05
7:28161691 A G 0.332151 7.7945e-07
7:28172014 T C 0.400523 4.7113e-05
7:28176115 C T 0.087817 8.3012e-05
7:28180556 C T 1.011000 -1.7226e-04
7:28183702 C T 1.175141 -1.1715e-04
7:28185091 G A 1.416722 -3.3776e-05
7:28188995 G A 0.164871 2.7577e-05
7:28189411 C T 1.013519 -3.0056e-04
7:28189946 G A 1.397358 -4.1874e-05
7:28196222 G A 1.006384 -1.6952e-04
7:28197443 T C 0.042565 1.2235e-05
7:28202430 A G 1.709560 -4.9796e-05
7:28210660 C T 1.400120 -5.1669e-05
7:28223990 C T 1.317438 -2.0655e-04
7:28229042 A G 1.709749 -3.5600e-05
7:28238860 G A 1.668278 -9.7195e-06
7:28248738 G A 0.259345 6.4087e-05
7:28250482 A G 0.111326 8.0283e-07
7:28260507 A G 0.232860 -2.3892e-06
7:28260867 C A 0.371324 1.6017e-05
7:28260970 T C 0.464357 9.5167e-06
7:28261344 T C 0.869985 -8.9411e-04
7:28263825 C T 1.601185 -2.1917e-05
7:28268201 C A 0.294662 6.3224e-05
7:28272666 T C 1.602801 -1.4979e-05
7:28274384 A G 0.046018 5.4150e-05
7:28277811 A G 0.092270 3.5441e-05
7:28279243 A G 0.881141 -2.6914e-05
7:28287102 G A 0.026356 3.6056e-05
7:28287356 C G 0.042571 2.1313e-05
7:28292882 T C 0.459164 -1.4333e-05
7:28299502 G T 0.700557 8.6782e-06
7:28306335 A G 0.039812 1.0186e-04
7:28308576 G T 0.131164 2.4074e-05
7:28309468 G T 0.754628 2.0340e-05
7:28315399 G A 0.061786 -2.3306e-05
7:28317789 C T 0.086688 3.3278e-05
7:28319851 C T 0.380490 -2.8200e-05
7:28320034 G A 1.101293 -3.0465e-06
7:28320869 A G 0.022694 3.6677e-05
7:28321005 A G 0.055918 -1.6193e-05
7:28324349 G T 1.099070 -6.8578e-06
7:28326038 C T 0.587196 -6.1666e-06
7:28328363 T C 0.509852 -2.4545e-06
7:28330649 C T 0.112647 6.8536e-06
7:28331126 T C 0.038972 2.1627e-05
7:28331586 A G 0.967396 7.4364e-07
7:28332267 C T 0.600078 -1.4745e-08
7:28332358 A G 0.732767 -1.3931e-05
7:28338265 G A 0.043477 -2.5663e-05
7:28339945 A G 0.181840 5.0714e-05
7:28340264 G A 1.290238 -2.7522e-05
7:28341397 C A 1.392295 -3.2437e-05
7:28344710 C T 0.050530 -3.1292e-05
7:28345810 C A 1.379104 -3.3936e-05
7:28350984 G T 0.157052 6.2279e-05
7:28358320 T C 0.222954 -3.5096e-05
7:28359075 G A 0.240231 4.4952e-05
7:28360334 C T 0.985339 -7.6950e-05
7:28364367 G A 0.067554 2.6009e-05
7:28366100 C T 0.471517 -1.8895e-05
7:28368750 A G 0.031438 1.0022e-04
7:28369789 T C 0.044207 -1.5026e-06
7:28370069 A C 0.299898 5.0491e-06
7:28371805 C T 1.608121 -4.1756e-05
7:28381283 A G 1.551181 -5.1190e-05
7:28389218 A G 1.642662 -6.0626e-06
7:28389320 A G 0.022487 -6.4329e-05
7:28391142 G A 1.459813 -1.1740e-04
7:28396507 C T 0.163086 -4.2089e-05
7:28397057 A G 0.076350 -1.2424e-05
7:28403791 T G 0.907564 -8.2722e-06
7:28406603 G A 0.043474 2.1233e-05
7:28408294 G A 1.142135 1.3545e-04
7:28411735 T G 1.500635 -1.1689e-05
7:28420874 T C 0.137052 2.1782e-05
7:28422378 T C 0.691861 -1.4771e-05
7:28428391 C T 0.952041 -4.5027e-05
7:28429028 T C 0.279505 1.1279e-05
7:28430358 A G 0.209448 -4.5058e-06
7:28432434 G A 0.731839 3.6034e-05
7:28432476 G C 0.120142 5.2182e-05
7:28440108 T C 0.580207 4.1492e-05
7:28447367 T C 0.108058 -2.6207e-04
7:28448448 C T 1.835392 -1.5553e-04
7:28450747 A C 0.025739 -5.4718e-05
7:28461647 C T 0.077739 4.0933e-05
7:28463100 A G 0.051007 1.2206e-05
7:28465434 G A 0.194674 1.5531e-05
7:28468621 G C 0.136133 1.7130e-04
7:28471408 T G 0.043724 -1.1615e-04
7:28472224 A G 0.740350 3.1526e-05
7:28473717 T C 0.036330 -2.4722e-05
7:28475093 G C 0.050114 -8.1674e-05
7:28478646 T C 1.933280 -2.6668e-05
7:28479341 G A 0.594583 -6.9939e-06
7:28486044 T C 0.109758 9.6374e-06
7:28488252 A G 0.439725 4.5157e-05
7:28491689 C T 0.479992 2.7184e-05
7:28494117 C T 1.053026 -3.3171e-05
7:28494236 T C 0.587114 -4.0446e-05
7:28497994 G T 0.473309 -1.5657e-05
7:28500407 T C 0.380039 3.4658e-06
7:28500531 T G 0.138668 1.2352e-04
7:28500970 A G 0.057648 1.9050e-05
7:28507009 T C 0.115568 -8.3512e-05
7:28512215 A G 1.614739 -3.3843e-06
7:28519197 G A 0.385696 -2.1991e-05
7:28525958 A G 0.336864 -1.8423e-05
7:28530553 A G 0.041601 4.4896e-05
7:28540510 G A 0.039553 -1.4238e-05
7:28545493 A G 0.050286 7.9208e-06
7:28545683 G A 1.416459 -3.2259e-05
7:28545810 C T 0.718840 -1.1280e-05
7:28551461 C T 0.113277 -5.2319e-05
7:28552665 C A 0.512751 -1.1749e-06
7:28555374 C A 0.311336 -3.2819e-05
7:28555942 A G 0.047787 -8.0896e-06
7:28556302 A G 1.107545 -2.2461e-05
7:28557475 C T 0.020409 -2.9100e-05
7:28557996 T C 0.146091 -3.6106e-05
7:28558397 T C 0.059680 4.3632e-06
7:28565641 G A 1.264035 -1.1187e-05
7:28565806 T C 0.263948 -9.8999e-06
7:28567001 G A 0.028871 4.9783e-05
7:28568804 A G 0.200841 4.1467e-06
7:28576854 C T 1.129372 5.3528e-05
7:28577426 T C 0.358065 -7.3165e-05
7:28578729 C T 0.033496 2.8073e-05
7:28579714 T G 0.179503 2.3084e-05
7:28589296 G T 0.053334 -7.8234e-05
7:28593309 C T 0.146770 -5.0507e-06
7:28596151 C T 0.443649 5.3863e-05
7:28596223 C T 0.763427 -5.6937e-06
7:28597310 C G 0.304458 -5.5789e-05
7:28607563 A G 0.106990 4.0140e-05
7:28610507 T C 0.250822 7.6009e-06
7:28613505 T C 0.031909 6.1478e-05
7:28619674 A G 0.089492 5.5362e-05
7:28621312 G A 0.485298 1.8159e-06
7:28622352 A G 1.274545 -7.7014e-06
7:28624110 T C 0.050738 -1.3105e-04
7:28631084 A G 0.255986 -5.6112e-07
7:28639955 T G 0.201493 3.3663e-05
7:28643045 C T 1.102154 -1.7098e-05
7:28646634 A C 0.064321 8.5672e-05
7:28647863 A G 0.028955 -3.5545e-05
7:28649438 A G 1.389666 7.4411e-06
7:28650054 T C 0.285529 1.1308e-06
7:28657661 C T 0.032613 -9.0368e-05
7:28661040 A G 0.367695 -1.9818e-05
7:28668780 A G 0.501764 -4.4528e-05
7:28672599 C T 1.174449 -1.8612e-05
7:28675473 A G 0.237699 1.3624e-05
7:28675698 T C 0.967922 -2.7583e-05
7:28683152 A G 1.400545 5.0277e-07
7:28686212 T C 0.077963 4.9839e-05
7:28688787 T C 0.219358 -4.5592e-05
7:28689219 A G 0.511472 -2.0858e-04
7:28689315 A G 0.728574 -9.5165e-05
7:28691297 A G 0.218598 1.9741e-05
7:28693962 A G 0.363388 -7.5987e-05
7:28694883 G C 0.605170 6.6225e-05
7:28699226 G A 0.046654 -5.7905e-05
7:28701128 T C 0.055941 6.6457e-06
7:28701500 G A 0.477924 5.4004e-05
7:28701709 C T 0.092845 1.0311e-05
7:28702367 G A 0.580513 4.6487e-05
7:28703341 A G 0.635590 3.1220e-05
7:28704514 A G 0.034814 7.1269e-05
7:28705517 C A 0.535517 5.9679e-06
7:28708073 G T 1.856619 2.5997e-05
7:28710596 C A 0.128064 1.0585e-05
7:28714427 C T 0.214804 2.3540e-05
7:28715056 G A 0.629173 -1.8999e-05
7:28719395 C T 0.021545 4.9924e-05
7:28720413 T C 0.470744 -1.7191e-05
7:28722263 G A 1.673416 2.1309e-06
7:28723407 A G 0.318373 2.2262e-05
7:28723826 A G 0.154076 -3.0542e-06
7:28728502 G T 0.476571 -3.7717e-05
7:28737298 C A 0.425723 1.3247e-05
7:28747148 A G 0.122095 1.3690e-05
7:28747739 A G 0.698638 -2.8654e-05
7:28754268 G T 0.299794 -2.0078e-04
7:28754355 C T 0.028264 1.3553e-04
7:28755250 G A 0.891618 -2.1156e-04
7:28761035 A G 0.121615 1.2784e-05
7:28761489 T G 1.762275 -4.6084e-05
7:28762963 T C 1.179747 -1.3214e-05
7:28764109 C T 1.233318 -1.4440e-04
7:28765149 A G 0.067002 5.3662e-05
7:28778795 C T 0.308006 6.4539e-06
7:28778958 T C 0.074805 -2.9806e-06
7:28780724 G A 0.064224 2.5589e-05
7:28785981 G A 0.056453 4.9529e-06
7:28792159 A G 0.027475 1.7143e-05
7:28796427 G A 0.022779 -3.3950e-05
7:28809783 T C 0.059063 1.6567e-05
7:28811275 A G 0.073091 -1.0275e-05
7:28811631 C T 0.708139 3.9281e-06
7:28814839 A C 0.713621 -4.3457e-05
7:28821692 T C 0.616200 3.5478e-05
7:28823238 T C 0.061932 7.5742e-05
7:28840792 G A 0.043824 1.1805e-04
7:28845030 C T 1.470076 -1.3480e-07
7:28848524 A G 0.490660 1.1228e-04
7:28851582 G A 0.056982 -5.0421e-05
7:28854272 C T 0.043818 -1.1107e-04
7:28856014 C T 0.217478 7.0213e-06
7:28856803 G A 0.193606 3.0005e-05
7:28870293 A C 0.064535 2.7567e-05
7:28872670 T C 0.088369 1.4931e-05
7:28873475 T C 0.065285 -6.7191e-05
7:28879781 T C 0.052435 -9.2432e-05
7:28883633 A G 0.229147 4.5344e-05
7:28886571 C G 0.255308 2.9473e-05
7:28891675 A G 0.042474 -3.9853e-05
7:28892523 A C 0.324728 5.8551e-05
7:28892875 T C 0.756854 -3.0978e-06
7:28893354 T C 0.725007 6.7628e-05
7:28895577 T G 0.043980 1.1323e-05
7:28896396 C T 0.599292 2.7062e-05
7:28899630 G A 1.109080 1.5992e-04
7:28901486 A G 0.059485 3.5399e-05
7:28901965 C T 0.262387 2.1068e-04
7:28902589 A G 0.338311 -3.5158e-05
7:28904019 T C 0.035324 1.1243e-04
7:28904123 A G 1.022509 2.2457e-04
7:28904916 T C 0.531154 1.1856e-05
7:28906565 T C 0.165838 -4.1512e-05
7:28906964 C T 0.606060 2.4014e-05
7:28907055 C G 1.135513 6.1203e-05
7:28907154 C T 0.209140 -2.1647e-04
7:28907762 A G 1.372307 -6.7788e-06
7:28907845 G A 0.022009 4.7894e-05
7:28908059 T C 0.524783 -5.4789e-05
7:28912723 C T 0.061501 -7.1126e-05
7:28913712 G A 1.231890 -1.0951e-04
7:28913959 C T 0.594255 -5.7340e-05
7:28914173 T C 0.215411 -9.3562e-04
7:28915536 C A 0.049381 6.7064e-05
7:28921064 G A 0.471702 3.6754e-05
7:28933628 C T 0.238021 -1.0781e-04
7:28934251 T C 0.446181 5.9267e-05
7:28939870 G A 0.588796 -1.2766e-05
7:28941541 A G 0.991707 5.8476e-06
7:28944159 T C 0.055168 -1.1696e-05
7:28944385 G A 1.790412 2.3216e-05
7:28945009 G A 0.067083 2.4451e-05
7:28945332 T G 1.921930 -4.1551e-05
7:28949711 C G 0.087353 -2.6882e-05
7:28954367 T C 1.923754 -1.8724e-05
7:28957529 C T 0.975475 -6.5022e-05
7:28959695 A G 0.441565 1.4133e-05
7:28964506 G C 1.418063 -9.7637e-06
7:28965068 G A 1.638517 -7.7292e-05
7:28965259 T C 1.323332 3.5403e-06
7:28965958 T C 0.059118 4.1539e-05
7:28966014 T G 0.405949 2.1315e-05
7:28967193 G A 0.417800 6.2437e-05
7:28970500 T C 1.213551 -4.0709e-05
7:28974769 C T 0.029215 5.5154e-05
7:28975900 C A 0.088317 2.7447e-05
7:28980278 G A 0.042490 -6.1827e-05
7:28984521 A C 0.088112 5.9601e-05
7:28995800 A G 0.404684 9.9380e-06
7:28996944 C T 1.734562 -2.4861e-05
7:28997141 C G 0.407991 6.4068e-06
7:29000280 C A 0.064110 3.2036e-05
7:29000544 T C 0.048310 -3.9803e-05
7:29006291 T C 0.183307 4.9948e-06
7:29009884 T C 0.121021 1.2022e-05
7:29016982 C T 0.204288 4.5972e-05
7:29022999 G T 0.122102 8.3552e-05
7:29030246 A C 1.655087 -6.9634e-06
7:29030534 A G 0.045875 2.8129e-04
7:29030758 T G 0.299787 2.2887e-05
7:29032447 T G 1.034246 -2.3998e-05
7:29040371 A G 0.027319 3.6751e-07
7:29041190 C T 1.434850 3.1492e-05
7:29049494 T G 0.596530 -5.7815e-06
7:29053279 T G 0.303880 5.3722e-05
7:29055340 A G 0.293520 8.8178e-05
7:29070209 A G 0.954504 4.4443e-05
7:29070320 T C 0.284575 1.6600e-05
7:29072614 A G 0.063188 -9.4553e-06
7:29076304 A C 0.309528 -1.0163e-04
7:29081897 T C 0.292605 -6.6202e-05
7:29082753 T C 0.063607 3.0204e-05
7:29083262 T C 1.612701 3.1375e-05
7:29101160 C T 1.111871 7.8738e-05
7:29102308 G C 1.490813 1.7946e-04
7:29102651 A G 0.032866 4.7974e-05
7:29103771 C G 0.021685 8.0685e-05
7:29104090 T C 0.045918 -7.4643e-05
7:29107489 T C 0.049374 2.7027e-05
7:29108030 A G 0.355215 -2.7337e-05
7:29110543 G A 0.150742 9.3705e-07
7:29116510 C G 0.091472 -5.9620e-06
7:29118083 C A 0.287447 -3.0363e-06
7:29120341 A C 0.611909 -1.7628e-04
7:29122691 A G 0.032808 1.1045e-04
7:29123572 C T 0.087249 3.6856e-05
7:29126502 T C 0.026541 2.3827e-05
7:29126552 C T 0.057992 1.1063e-04
7:29130762 G A 0.166183 -3.6616e-05
7:29130787 T A 0.046619 -4.0404e-05
7:29130974 A G 0.118366 -5.1481e-07
7:29132279 G A 0.065042 -1.1021e-04
7:29132650 G A 0.215852 -6.0290e-06
7:29136284 T C 0.352424 -5.1688e-05
7:29140708 A G 0.082131 -3.1754e-04
7:29141558 C T 0.617842 -4.3795e-05
7:29142663 A G 0.852776 1.6265e-05
7:29144408 C T 0.248589 -5.9465e-04
7:29145051 A G 0.051877 1.7795e-05
7:29145706 G A 0.259956 -2.3665e-05
7:29145859 T C 0.057310 -8.7969e-07
7:29147042 C T 0.104633 -1.4913e-04
7:29150707 C T 0.360905 -3.5057e-05
7:29154703 G A 0.574813 1.0855e-06
7:29160604 T C 0.399890 -1.4870e-05
7:29160646 A G 0.029692 -6.6739e-05
7:29162753 T C 0.038956 1.2092e-06
7:29164573 C T 0.069245 1.2716e-05
7:29170321 T C 0.038105 -7.7310e-06
7:29171070 C T 0.255139 2.1990e-05
7:29172993 A G 0.126286 1.6446e-05
7:29176589 T A 0.073162 3.7863e-05
7:29180822 A G 0.034772 6.0058e-06
7:29184489 T C 0.274279 -3.5757e-06
7:29185584 A G 0.068067 -5.3155e-07
7:29185716 A G 0.136357 2.7133e-05
7:29188281 C G 0.054782 1.3459e-05
7:29191481 G A 0.041137 -5.8875e-05
7:29192686 C G 0.927957 2.8178e-07
7:29196464 T C 1.695016 6.4244e-05
7:29198852 C T 0.141226 2.0633e-06
7:29199462 T C 1.198523 7.6904e-06
7:29211472 A G 0.235895 1.0511e-05
7:29212051 C T 0.282968 4.3831e-05
7:29218065 G A 0.043801 1.3825e-04
7:29224495 T C 0.079544 -3.0597e-05
7:29224544 T C 1.017792 -1.2658e-05
7:29232024 G T 1.690358 6.7639e-06
7:29236449 G A 0.257125 9.3648e-05
7:29240432 T G 0.123627 -1.6432e-05
7:29244230 A C 0.247644 -2.2887e-04
7:29245302 T A 0.450932 7.8244e-05
7:29247861 A G 0.030322 -2.0391e-05
7:29255228 A G 0.390065 -7.0262e-05
7:29256429 T C 0.392606 2.3782e-05
7:29258689 C T 0.025960 -2.8477e-04
7:29262258 T G 0.053656 -7.4930e-05
7:29263515 G C 0.039011 4.1210e-05
7:29263972 G A 0.069011 7.8959e-06
7:29271172 G A 0.158221 7.9845e-05
7:29273986 G A 0.784794 -1.5315e-05
7:29280223 G A 0.170785 6.4491e-06
7:29283395 T C 0.084156 1.4049e-05
7:29284403 G A 1.839429 1.8546e-05
7:29285095 G T 1.557617 3.6800e-05
7:29288087 A G 0.063493 -2.0280e-05
7:29290045 C G 0.079648 -2.2857e-05
7:29292104 A G 0.075272 -8.2293e-06
7:29295894 G A 0.497022 1.0966e-05
7:29299898 C A 1.389373 1.0565e-05
7:29304771 G A 0.023149 1.7723e-05
7:29305944 T G 0.136156 3.1831e-07
7:29305988 G A 0.082922 -7.3227e-05
7:29311017 G A 0.445840 3.3035e-05
7:29313485 A G 0.402447 -4.2787e-05
7:29313900 T A 0.408939 4.0403e-06
7:29314030 C A 0.067216 3.4602e-05
7:29319074 C T 0.119272 -8.5475e-05
7:29325514 C T 0.083708 3.4495e-05
7:29329453 G A 0.082040 -7.7565e-05
7:29332233 C T 0.955494 -1.4596e-05
7:29333881 T G 0.032870 -5.6949e-05
7:29345604 C T 0.322212 1.0662e-05
7:29348878 T G 0.054840 6.7577e-05
7:29350007 C T 1.857719 -3.6423e-06
7:29353445 T C 0.638819 -1.8170e-05
7:29356733 T C 0.645119 1.0796e-05
7:29369375 G A 1.770934 -1.6653e-06
7:29383884 G A 0.617725 -2.8269e-05
7:29384289 T G 0.055395 -5.3357e-05
7:29385813 C G 0.033908 5.9169e-05
7:29401094 A G 0.023730 -2.3508e-05
7:29404726 A G 0.085633 -2.2730e-05
7:29410168 C T 1.576929 -2.1287e-05
7:29413388 A G 1.017378 -5.7934e-05
7:29415370 C G 0.540437 2.7431e-05
7:29419786 T C 0.537565 2.1324e-05
7:29420392 A G 0.323046 1.8774e-04
7:29421476 G A 0.409893 3.4350e-05
7:29421786 A G 0.397287 -2.4118e-05
7:29422723 A G 0.051676 -3.1470e-05
7:29422782 G A 0.036128 -1.5050e-05
7:29423642 A G 0.051831 6.5336e-05
7:29434042 T C 0.113790 -1.6614e-05
7:29437634 C T 0.091092 -4.8632e-05
7:29439113 A G 0.174401 1.1450e-04
7:29441732 T C 0.023327 -1.3638e-04
7:29442649 A G 0.051001 -2.5212e-06
7:29444068 G T 0.082341 1.1574e-04
7:29448641 A C 0.247343 7.2208e-05
7:29449377 A G 0.126607 9.9707e-06
7:29449973 C A 0.023658 -6.3670e-06
7:29450895 A G 0.377449 2.4237e-05
7:29456005 A G 1.487441 -3.2874e-05
7:29456491 G A 0.391727 -1.8689e-05
7:29458219 A G 0.032285 5.7845e-05
7:29461916 A G 1.826631 2.1893e-05
7:29463193 T C 0.556523 7.2305e-05
7:29463761 G A 0.072702 -7.7351e-05
7:29466373 C T 0.616631 -2.4850e-05
7:29468674 A G 0.141369 2.2042e-05
7:29468698 A G 1.220568 1.5985e-05
7:29470484 A G 0.056525 -3.6611e-05
7:29471369 G A 0.302238 -8.9602e-06
7:29481888 A G 0.469524 1.3547e-04
7:29482956 A G 0.716091 1.4108e-05
7:29490769 A G 0.029556 -2.6766e-05
7:29491232 A G 0.049874 -6.3503e-05
7:29495402 A G 0.123008 5.8926e-05
7:29499768 G C 0.031221 4.6505e-06
7:29502756 T G 0.578744 2.2720e-06
7:29508625 G A 0.252877 4.1129e-07
7:29508680 C T 1.333530 -2.5258e-05
7:29508965 G A 0.097580 -2.5707e-05
7:29511791 A C 0.730203 -1.6199e-05
7:29513395 G T 1.219101 2.7095e-05
7:29513476 G A 1.313627 6.1220e-05
7:29514210 G C 0.215021 4.5362e-05
7:29517578 G A 0.101044 7.6124e-05
7:29518351 G A 0.547873 -1.7804e-05
7:29519929 G A 0.092618 1.0668e-04
7:29528539 G C 0.398257 -2.5617e-06
7:29533394 A G 1.248696 -2.6522e-05
7:29536231 C T 0.181866 -1.5300e-05
7:29538339 T C 0.069495 1.1047e-04
7:29538924 T C 0.392285 -1.2377e-04
7:29540205 G T 0.476941 2.8383e-05
7:29543608 C T 0.036463 -3.9140e-05
7:29548324 C T 0.856307 1.4371e-05
7:29549626 T C 1.769113 1.3066e-05
7:29552491 A G 0.038329 -8.0030e-05
7:29553339 C T 1.783239 2.1490e-05
7:29554468 G A 0.402548 -6.3155e-06
7:29557037 C T 0.705867 -4.4322e-05
7:29564807 A G 0.151343 -5.5328e-05
7:29575687 C T 0.811308 9.7237e-05
7:29587321 G T 0.474918 -7.1867e-05
7:29590471 A G 0.040001 -5.4070e-05
7:29593125 G A 1.933102 -7.5215e-05
7:29605045 C A 0.235031 4.2042e-05
7:29606288 T C 0.692721 -2.3349e-05
7:29606316 A C 0.136805 -1.5624e-05
7:29606976 T G 1.930252 -6.6036e-05
7:29611576 C T 0.023194 -2.3112e-05
7:29614050 C T 0.371759 -5.5558e-06
7:29618691 C A 0.043990 -2.1192e-05
7:29626192 A G 0.073708 -5.6819e-06
7:29626423 A G 0.052750 1.1361e-05
7:29628908 C A 0.655265 1.2629e-04
7:29629005 A G 0.155683 -1.2429e-05
7:29632309 C T 0.480293 -2.5395e-05
7:29632778 A G 0.083977 6.5786e-05
7:29633340 C T 0.329282 -1.8561e-05
7:29635105 C T 0.358234 -1.7465e-05
7:29635559 C G 0.159117 4.1683e-06
7:29639200 C T 0.606845 -7.5788e-06
7:29647608 C G 0.172197 -1.5622e-05
7:29650644 C T 0.126286 -3.3937e-05
7:29653441 C A 0.108012 -2.6453e-05
7:29660552 A G 0.751869 -3.0678e-06
7:29690262 C T 0.107678 -1.9663e-05
7:29693481 A G 0.347451 -5.8890e-06
7:29717242 G T 0.129210 -5.1480e-06
7:29726917 A G 0.303364 -1.8402e-05
7:29734356 A G 0.444915 -7.1762e-06
7:29751459 A G 0.402535 -2.9799e-05
7:29756549 G A 0.418257 -3.3637e-05
7:29774419 G A 1.942670 -2.7147e-05
7:29789319 C T 1.287015 7.4224e-06
7:29797918 T C 0.649027 -4.8945e-05
7:29799658 C G 0.063419 -5.6252e-05
7:29800422 A C 0.135114 -4.5564e-05
7:29804143 G A 1.791389 -1.5254e-04
7:29809440 G A 1.741262 6.6067e-06
7:29810412 C A 0.132183 4.3715e-05
7:29816454 A G 0.136633 -5.5885e-05
7:29820266 C T 0.069651 3.6357e-05
7:29822933 T C 1.126967 -5.3260e-05
7:29833454 A G 0.504841 -4.6558e-05
7:29843228 C T 0.135848 -4.3262e-05
7:29847343 C T 0.775024 1.0162e-06
7:29850994 C A 0.028644 -4.9884e-05
7:29852805 A G 1.953268 -2.4679e-05
7:29853145 T C 0.061539 1.1264e-05
7:29854494 G A 0.046083 1.2072e-05
7:29864739 C T 0.769493 2.2121e-05
7:29864758 A G 0.023821 -3.4189e-05
7:29872684 T C 1.117506 3.0115e-05
7:29875371 T C 0.042393 2.8985e-05
7:29885247 T C 0.356591 2.6654e-06
7:29885841 T C 1.260744 1.2980e-05
7:29894554 T G 0.041198 5.5638e-05
7:29899639 A G 1.834768 1.8953e-05
7:29903036 G A 0.185388 2.6671e-06
7:29913775 C T 0.587682 6.5652e-05
7:29919949 C T 0.293130 4.1030e-05
7:29924072 G A 0.102887 1.4773e-04
7:29924221 C T 1.006923 -4.4952e-05
7:29924384 T C 0.085646 -6.8956e-05
7:29927228 A G 1.494033 -6.6624e-05
7:29927688 T C 0.030607 -3.1842e-05
7:29927689 A G 0.027482 -3.1109e-05
7:29931748 T G 0.053821 1.3115e-05
7:29933463 A G 0.075087 -2.3483e-05
7:29947716 C T 0.095344 -3.7457e-05
7:29954275 G C 0.094558 -2.5897e-05
7:29954611 T C 1.416479 -4.6373e-05
7:29955068 G A 0.027193 -4.0487e-05
7:29962427 G A 0.659560 -1.1637e-05
7:29970218 G A 0.398627 3.1338e-05
7:29973371 C T 0.029845 -6.6199e-05
7:29980471 T C 0.083916 -2.3364e-05
7:29981892 A G 0.085006 1.1378e-04
7:29983146 A G 0.089794 -1.2195e-05
7:29991635 A C 0.227358 -1.2725e-04
7:29994945 G C 0.052438 4.5403e-06
7:30003300 C T 0.149503 -7.8868e-05
7:30008085 T C 0.061539 -2.1324e-05
7:30009903 A G 0.041091 -1.2181e-05
7:30010498 T C 0.162047 1.9295e-05
7:30014068 G A 0.288151 3.3365e-06
7:30017980 C T 0.061806 -3.3268e-05
7:30020988 G A 0.119872 -1.3708e-04
7:30022884 A G 0.210688 1.5885e-04
7:30025211 C T 0.025742 -2.2178e-05
7:30025331 A C 0.036992 -3.0591e-05
7:30065960 A G 0.031782 -7.1254e-05
7:30066721 C T 0.035109 -3.8952e-05
7:30070544 G C 0.287262 -3.5873e-06
7:30083021 C A 0.153618 -5.8510e-05
7:30086770 T C 0.083370 -3.7083e-05
7:30107577 G A 0.044564 -2.0123e-05
7:30113706 G A 0.474737 -4.0583e-05
7:30127635 T C 0.053049 9.1373e-05
7:30129808 A G 0.083990 8.8944e-05
7:30141435 A G 1.569461 -4.3165e-05
7:30156232 T C 0.031279 2.9752e-05
7:30160884 A G 0.281546 1.5589e-05
7:30176689 C G 0.108421 -6.7120e-06
7:30176860 G A 0.328395 -3.0502e-06
7:30180413 G A 0.038245 -2.4913e-05
7:30180590 T C 1.582817 -3.9117e-05
7:30182444 A G 0.654045 -2.2115e-05
7:30182704 T C 0.039858 -4.6639e-05
7:30182986 C T 0.094448 1.3422e-05
7:30185353 A T 0.124059 1.7533e-05
7:30188378 G A 0.232759 -9.4603e-06
7:30189348 G A 0.178727 3.0192e-05
7:30189644 T A 0.060309 -2.4928e-05
7:30195632 G A 0.247625 -5.5891e-05
7:30213452 T C 0.169243 -1.7688e-04
7:30214557 G A 0.039562 3.8039e-05
7:30215211 C T 0.572064 2.0526e-05
7:30217700 A G 1.132894 -8.8181e-06
7:30224208 C T 1.435038 -5.9805e-05
7:30230933 T G 0.627852 -6.3791e-05
7:30242388 A G 0.229786 -3.0541e-05
7:30245153 A G 0.102819 -1.5741e-05
7:30245948 A G 1.960924 -9.8596e-05
7:30246910 A G 0.053912 -1.3733e-05
7:30250241 A G 0.053026 1.0840e-04
7:30254228 T C 0.023713 -5.4857e-06
7:30263563 G A 0.127406 4.2399e-05
7:30267914 T C 0.038829 4.6230e-05
7:30271363 G A 0.049329 6.6057e-05
7:30284388 G C 0.024444 2.7708e-05
7:30286122 T C 0.030809 5.1769e-06
7:30286256 C T 0.021873 -1.2627e-05
7:30287978 C T 0.034853 4.1914e-05
7:30287986 T C 0.074730 -7.3490e-05
7:30292427 T C 0.037118 7.5800e-06
7:30299334 G A 0.025599 -2.8768e-05
7:30310155 A G 0.031357 9.2218e-05
7:30310499 G A 0.067073 6.8166e-05
7:30311436 A G 0.073240 6.2477e-05
7:30315330 T C 0.100839 -2.8959e-06
7:30317163 T A 1.361544 2.3379e-05
7:30319218 T C 0.118963 -3.4742e-05
7:30326225 G A 0.037521 1.1365e-05
7:30334775 C T 0.422026 -1.8480e-05
7:30351332 C T 0.119252 1.9945e-05
7:30370075 G A 0.054775 -2.0292e-07
7:30409856 A G 0.071316 -5.2060e-05
7:30411126 G A 0.058865 -1.5344e-05
7:30414662 T C 0.295811 -5.0919e-06
7:30415987 A G 0.052234 -7.9317e-05
7:30418211 T C 0.126107 1.3110e-04
7:30425531 G A 0.091303 4.8443e-05
7:30434891 G T 0.051270 3.6703e-05
7:30450120 A G 0.180013 1.6565e-04
7:30450200 G T 0.182979 1.5701e-04
7:30452918 T C 0.053815 -8.0796e-05
7:30453941 T C 0.106850 -1.5361e-04
7:30467040 T C 0.038014 -1.3040e-05
7:30468216 T C 0.263325 8.5292e-05
7:30470423 G A 0.093004 -4.3316e-06
7:30470869 C G 0.596955 -4.2366e-05
7:30478056 T C 0.521696 -2.8530e-05
7:30488921 A G 0.221990 1.5723e-04
7:30490760 G A 0.457408 9.6656e-06
7:30492237 T C 0.473935 1.0125e-05
7:30492598 A C 0.037706 1.6995e-05
7:30496382 C G 0.476782 4.1045e-06
7:30498278 T C 0.031211 2.5214e-05
7:30498842 G A 0.057687 -2.4677e-05
7:30499772 G A 0.092939 -2.5155e-05
7:30503486 C A 0.361600 9.8512e-07
7:30511949 A C 0.376368 -6.3364e-05
7:30512697 A G 0.025070 -2.2265e-05
7:30512771 C A 0.840088 -8.2522e-05
7:30525588 G A 0.305188 -1.8257e-05
7:30526962 T C 0.069333 1.1531e-04
7:30527363 T C 1.946994 -1.4038e-04
7:30534225 T C 0.529025 -1.0251e-04
7:30536611 C T 0.429066 -3.3948e-05
7:30537214 T C 0.491050 1.0423e-05
7:30539595 T C 0.264743 7.4349e-06
7:30543249 C T 1.473224 -9.5481e-05
7:30544360 A G 1.451195 -1.3197e-04
7:30544516 T C 0.038904 4.6012e-05
7:30554092 T G 0.046281 -8.7764e-05
7:30559253 T C 0.204859 -4.7181e-05
7:30565270 G A 0.021779 3.1858e-05
7:30588417 A G 0.043146 3.2999e-04
7:30594244 T C 0.027024 3.7751e-05
7:30596687 T G 0.160885 -4.4829e-05
7:30599300 C A 1.928678 -8.9036e-06
7:30602206 T C 0.038371 1.0749e-04
7:30603791 C T 0.169393 3.6160e-06
7:30603833 A G 0.186219 -1.0688e-05
7:30626969 A G 0.036395 -1.2443e-05
7:30634548 T C 0.030689 -3.6710e-05
7:30634764 T C 0.174381 -5.2150e-05
7:30640088 A C 0.076778 7.7368e-05
7:30642499 A C 1.570217 -8.5310e-05
7:30656390 A G 0.046930 1.6734e-04
7:30656650 A G 0.321930 -1.7347e-05
7:30665351 C A 0.085013 -1.5214e-07
7:30668131 C T 0.063354 2.2634e-05
7:30673345 T C 1.305192 -5.5542e-05
7:30689114 G T 0.034385 1.9685e-05
7:30693081 T C 0.031568 -2.2669e-05
7:30695406 A G 0.076869 7.7865e-05
7:30702738 G A 1.966770 9.6391e-06
7:30712701 G C 1.305513 -1.1697e-07
7:30716087 A G 1.267060 -4.4880e-06
7:30718103 A G 1.728772 -1.9216e-04
7:30719049 C T 1.708505 -9.3645e-04
7:30724097 A G 0.060588 -3.8353e-05
7:30725701 G A 0.174492 -1.2625e-04
7:30726777 T A 0.491189 -1.3914e-04
7:30727700 G C 0.030718 5.1241e-05
7:30729672 C A 0.151684 -3.7122e-05
7:30731175 G A 0.704133 -8.5417e-06
7:30731993 T C 0.401983 1.9980e-04
7:30738557 T C 1.292637 -2.3812e-06
7:30740079 G T 0.050926 1.3341e-04
7:30741912 A G 0.031740 -3.5769e-06
7:30742024 G A 1.827018 7.1233e-05
7:30744624 T C 0.045931 2.1120e-04
7:30745536 T G 0.067534 2.0411e-04
7:30745594 A G 0.079729 1.3320e-04
7:30746011 T G 0.057654 1.3504e-04
7:30746275 A G 0.023259 -7.4746e-06
7:30746690 C A 0.786864 -8.3068e-05
7:30759776 T G 0.060683 -6.3418e-06
7:30761419 A G 1.251594 6.4476e-05
7:30761852 G A 1.039994 1.2537e-05
7:30769824 A C 0.151911 1.1364e-04
7:30773636 T C 0.051403 1.4988e-05
7:30774654 T C 1.013311 2.3815e-05
7:30775792 G A 0.183921 2.6166e-05
7:30777842 T C 0.024434 -1.3563e-05
7:30782460 G A 0.020273 3.2447e-05
7:30782591 G T 0.060689 1.7958e-05
7:30784333 T A 0.060590 6.1937e-05
7:30784792 G T 0.074016 -9.4357e-06
7:30784826 T C 0.855175 -4.5551e-05
7:30784916 C T 0.132128 4.9075e-06
7:30787857 T C 0.585209 6.5231e-05
7:30791848 A G 0.782918 2.4499e-04
7:30795288 G A 0.647625 1.0297e-04
7:30795331 G A 0.848664 -8.9284e-05
7:30797337 T G 0.040621 1.2881e-06
7:30798667 T C 1.763080 5.8546e-06
7:30805913 A G 1.167987 5.6075e-05
7:30814144 T C 0.727396 3.2382e-04
7:30818330 T C 0.072205 -4.3565e-05
7:30828428 A G 1.039244 2.5215e-04
7:30831082 T C 0.985547 2.0042e-04
7:30831088 A G 0.153595 3.2937e-04
7:30831181 T C 0.059761 -2.0980e-05
7:30835519 T C 0.107736 1.9353e-05
7:30841687 A G 0.056171 9.4301e-05
7:30845489 T C 0.120466 -1.5541e-05
7:30857511 A G 0.026784 -2.5108e-05
7:30866029 C A 0.298311 -1.8172e-05
7:30866198 C A 0.027897 3.8509e-06
7:30867802 C T 0.030065 -7.3902e-06
7:30876123 A G 0.346419 4.0132e-06
7:30880413 A G 0.121080 1.7894e-06
7:30881749 G A 1.928408 3.9656e-05
7:30881886 A G 0.046557 -7.4260e-06
7:30882322 T C 0.130414 -2.6257e-05
7:30890161 A G 0.087937 1.8901e-04
7:30892816 A G 0.097184 -1.2764e-05
7:30894373 T C 0.045444 -2.8915e-06
7:30895642 T C 0.071088 2.9647e-05
7:30896535 C T 0.039816 3.9729e-06
7:30898697 C G 0.188455 2.7461e-04
7:30900905 A G 0.039702 3.6149e-05
7:30901141 A G 0.040462 -8.5305e-05
7:30901426 T C 0.028439 1.6685e-05
7:30915262 T C 0.120044 3.2353e-05
7:30915263 G A 0.310083 9.6952e-05
7:30923243 A G 0.100573 -1.2115e-04
7:30928933 C T 0.259511 5.1076e-05
7:30931307 T C 1.622652 -4.4579e-05
7:30932526 C T 0.134695 4.6184e-05
7:30936024 C T 0.095182 -1.2794e-05
7:30937178 C T 0.151375 2.1738e-05
7:30938801 C T 0.839361 7.3909e-05
7:30939186 A G 0.140191 9.1262e-05
7:30941116 G A 0.054999 -4.0630e-05
7:30941277 G A 0.058920 5.0164e-05
7:30942312 T C 0.147601 2.7067e-05
7:30942744 G T 0.147756 8.8343e-05
7:30946366 C T 0.866457 6.5281e-05
7:30948691 A C 0.081611 -6.7530e-05
7:30949864 T C 0.076655 1.8047e-05
7:30950742 C G 0.910356 7.7509e-05
7:30951658 T C 0.091608 7.3650e-05
7:30952785 G C 0.168691 1.4188e-05
7:30953445 T C 0.097532 1.7346e-04
7:30955117 G A 0.344520 2.7322e-06
7:30955367 G T 0.245551 -1.5791e-05
7:30956489 G A 0.471686 -2.7857e-05
7:30959002 C T 0.549314 -1.2587e-05
7:30959564 G C 0.132112 1.1228e-05
7:30961790 A G 0.062117 -8.8043e-05
7:30962757 G A 0.045437 -7.5048e-06
7:30964578 A C 0.052162 4.7857e-06
7:30965607 G C 0.145841 2.9445e-05
7:30974353 A G 0.352005 1.7780e-06
7:30976064 G A 0.600279 1.6173e-05
7:30985576 A G 0.096697 2.7325e-04
7:30987039 A G 0.054324 5.7965e-06
7:30987853 T C 0.071157 -2.1381e-05
7:30989013 T C 0.811201 7.0400e-06
7:30994842 T G 0.097759 2.7874e-05
7:30994911 G T 0.295581 9.8177e-06
7:30999379 C T 0.810383 2.1608e-05
7:31001886 T C 0.021990 3.0374e-05
7:31002275 T C 0.132462 -3.8194e-05
7:31002825 T C 0.662484 -1.8843e-05
7:31003000 T C 0.064441 -3.0441e-05
7:31003423 T C 0.822042 -3.0873e-05
7:31003639 T C 0.029845 -5.4525e-06
7:31006092 C T 0.079648 -2.2407e-04
7:31008686 A G 0.112900 -4.2031e-05
7:31009456 T G 0.025505 1.6243e-04
7:31011677 T C 0.045207 -6.2364e-05
7:31012206 C T 0.047700 -8.2716e-05
7:31013504 A G 0.087301 4.6703e-05
7:31016018 A G 0.196060 -4.2175e-04
7:31017727 G T 0.031766 -2.1152e-05
7:31018138 A C 0.470861 6.9819e-05
7:31018852 C T 0.030111 2.7679e-05
7:31020351 T C 0.671491 1.2279e-05
7:31026735 G T 0.039783 4.2319e-06
7:31035761 A G 0.097996 5.3225e-06
7:31036540 G A 0.158185 -9.4748e-05
7:31037371 C T 0.438822 -2.8000e-04
7:31040036 T C 0.051841 4.7561e-05
7:31040811 C T 0.235827 -1.1077e-04
7:31048640 G T 0.293838 -3.0894e-05
7:31058419 T C 0.064386 9.6221e-05
7:31058566 A G 0.769337 5.2637e-06
7:31059443 G T 0.235408 -7.6345e-05
7:31074214 T G 0.683971 1.3821e-05
7:31075721 T C 0.129775 -1.2884e-04
7:31078667 T C 0.623142 2.4901e-05
7:31082525 G A 0.379256 -6.4102e-05
7:31083284 A G 0.080624 -5.2445e-05
7:31084099 C T 0.798471 -9.6083e-06
7:31084968 A G 0.139580 -2.9666e-05
7:31087602 T C 0.082987 -8.4109e-05
7:31087801 T C 0.249225 1.0119e-04
7:31089060 G A 0.995871 3.8751e-05
7:31089447 A G 0.504912 6.7211e-05
7:31091189 G A 0.572333 5.5367e-05
7:31096363 C T 0.243866 6.3904e-05
7:31105037 A G 0.101190 -6.8800e-05
7:31105948 C T 0.904835 2.7333e-05
7:31106441 A G 0.072202 3.3410e-05
7:31110532 A G 0.028459 7.2475e-06
7:31111416 C T 1.297032 -2.7912e-05
7:31112008 A G 0.078966 -2.7352e-05
7:31114263 A C 0.172450 9.2477e-05
7:31115723 A G 1.214064 5.0909e-06
7:31116129 G A 1.032662 -3.2792e-05
7:31116168 A G 1.029423 -6.4837e-05
7:31116304 G T 0.027349 4.8979e-06
7:31118036 A G 0.042708 -5.7650e-05
7:31121501 C T 0.945234 1.0214e-04
7:31121671 T C 0.152875 1.4721e-05
7:31132949 T C 0.025463 -8.3564e-05
7:31133899 G A 0.137808 3.9729e-06
7:31134317 A C 1.163018 3.2076e-05
7:31134950 A T 0.046927 9.5903e-05
7:31135504 G C 1.087927 4.7441e-05
7:31136114 G C 0.147458 3.2133e-04
7:31136824 G A 1.624885 1.2454e-04
7:31136897 G C 0.144231 -1.3116e-05
7:31142481 T C 0.112420 -7.0253e-06
7:31146223 A C 0.042951 -2.5590e-05
7:31148279 T G 0.582343 -3.9005e-05
7:31153485 A G 0.065418 -8.3350e-05
7:31157636 G A 0.120154 1.7297e-05
7:31161159 A G 0.199263 1.6848e-05
7:31164235 A G 0.434389 -2.6526e-05
7:31165567 G A 0.158633 3.4327e-04
7:31165615 T C 0.669914 -7.4593e-07
7:31174111 G A 0.563706 5.9265e-06
7:31174255 T C 0.061462 -4.2479e-05
7:31176656 T C 0.336727 -1.9510e-05
7:31177410 T G 0.066165 -2.0594e-05
7:31191343 T G 0.066389 -3.0461e-05
7:31192055 T C 0.165030 3.6127e-04
7:31204503 T C 0.679631 -2.4574e-05
7:31205785 A G 0.795346 -2.9053e-05
7:31210075 T C 0.026625 -3.3570e-05
7:31212234 G A 0.138107 1.8667e-05
7:31214529 A G 0.102644 -3.3032e-05
7:31215226 A C 1.160775 -3.0038e-05
7:31219482 C T 0.059319 4.2983e-05
7:31226851 G T 0.725786 -3.1113e-05
7:31234875 T C 0.542661 -1.8494e-05
7:31236189 C T 1.200230 -8.0033e-05
7:31240882 C T 0.024655 -1.7561e-05
7:31249934 A G 1.817430 3.9586e-06
7:31258775 T C 0.209341 -1.7596e-05
7:31263459 G T 0.035720 -3.5169e-05
7:31265488 C A 0.033061 -3.8524e-05
7:31282565 C T 1.594200 2.3038e-05
7:31309006 T C 0.027209 6.5654e-06
7:31309051 A G 0.097941 8.4090e-06
7:31311320 G A 0.087262 -3.2789e-05
7:31314374 C T 0.088031 1.6961e-05
7:31324875 C T 0.039290 -1.0453e-04
7:31328618 A G 1.571395 9.1205e-05
7:31334838 G A 0.343586 -7.7164e-06
7:31344280 A G 0.105240 -6.6606e-05
7:31344595 G T 1.288914 -7.8602e-05
7:31346736 T G 0.265963 -2.8933e-05
7:31352855 A C 0.087885 -1.2583e-04
7:31354090 A G 0.378156 6.9725e-06
7:31356429 C T 0.116672 -1.6541e-06
7:31365758 T G 1.254639 2.5069e-06
7:31371319 A G 0.505172 -1.8258e-05
7:31382504 C A 0.335393 -2.1820e-05
7:31395113 A G 0.086016 6.7771e-05
7:31395137 T C 1.671816 3.8552e-06
7:31395186 C T 0.040478 1.0233e-05
7:31399759 T C 0.041555 -9.3934e-05
7:31401454 C T 0.259521 2.8857e-05
7:31406678 T C 0.221776 -5.3886e-05
7:31411765 C T 0.561804 -5.5144e-06
7:31414514 T C 0.063380 -7.2082e-06
7:31420727 T C 0.021837 -6.8627e-05
7:31434233 C T 0.275370 7.4796e-05
7:31438610 G A 0.476807 -2.8073e-05
7:31445413 A G 1.382327 -1.5737e-05
7:31446160 C T 0.123598 -5.3472e-05
7:31458772 T G 0.483049 -7.9016e-05
7:31461630 G T 0.144985 6.5901e-05
7:31475189 A G 0.041854 1.8484e-05
7:31481743 C T 0.043457 1.0654e-04
7:31482445 G A 1.130979 1.8914e-05
7:31487803 G A 0.108960 -2.0650e-05
7:31492735 G T 0.582518 2.2529e-05
7:31497143 G A 0.034431 -3.9605e-05
7:31500884 G A 0.917967 2.2425e-04
7:31513914 C T 0.279612 1.9336e-05
7:31519178 C A 0.129970 -7.1902e-06
7:31534106 A G 1.438641 4.0927e-05
7:31552657 A G 0.953187 1.4698e-05
7:31563818 G A 0.260647 3.0673e-05
7:31565509 T G 0.148941 -6.6667e-05
7:31568691 T C 0.487152 2.3417e-05
7:31569198 G T 0.043259 -3.0447e-05
7:31592733 A C 1.364521 5.8294e-06
7:31601945 T C 0.027180 8.6058e-05
7:31609456 G A 0.037407 -3.1682e-05
7:31611522 G A 1.830396 -3.3473e-06
7:31618008 G A 1.972616 6.3318e-06
7:31631284 G A 0.920800 -9.1948e-06
7:31631988 G C 0.205080 2.2160e-05
7:31643505 T C 0.020276 4.8512e-05
7:31643939 T A 0.095548 1.8560e-05
7:31648734 G T 0.029082 -3.3586e-06
7:31656497 T C 0.121914 4.5073e-05
7:31657776 G T 0.096003 5.2441e-05
7:31658089 G A 0.253477 2.6911e-05
7:31673751 C T 0.666629 9.2337e-06
7:31678331 A G 0.040085 4.2448e-05
7:31680366 G T 0.055752 8.0618e-06
7:31683410 A G 1.554839 2.0168e-05
7:31685539 A G 1.966549 -2.2871e-05
7:31692270 A G 0.025184 9.1131e-05
7:31693602 C T 0.049306 -7.4781e-05
7:31693817 A G 0.272887 7.3292e-05
7:31697111 A G 1.521670 2.5085e-05
7:31703525 C T 0.307827 -8.6034e-06
7:31708279 T C 0.237959 -2.7997e-06
7:31710161 G A 0.042217 1.7027e-05
7:31711800 T C 0.250134 4.1707e-05
7:31713967 A G 1.478304 3.1261e-05
7:31722460 C A 0.039936 2.9400e-05
7:31726465 C T 0.870426 -3.4951e-05
7:31726584 T C 0.042980 -1.1438e-05
7:31726638 T C 0.029056 -1.1799e-04
7:31727062 G A 0.092225 -4.4074e-05
7:31727967 C A 0.624028 -7.0668e-05
7:31728980 T C 0.346822 -1.4618e-05
7:31730048 C T 0.253691 -9.7838e-05
7:31730315 T C 0.024898 4.8413e-05
7:31730800 C A 0.309609 1.7281e-05
7:31732089 G C 0.239348 -2.5615e-05
7:31732736 A G 0.639916 8.3356e-06
7:31745140 G A 0.112491 1.1348e-05
7:31750740 C T 0.058200 1.0211e-04
7:31757469 A G 0.156494 1.4548e-05
7:31761894 C T 0.291770 -5.7677e-06
7:31766200 A G 0.531836 2.1735e-05
7:31772742 A G 0.169685 1.9519e-05
7:31784036 A C 1.692381 -3.9607e-05
7:31786666 A G 0.029592 5.7834e-05
7:31787989 C T 1.596095 -1.5278e-05
7:31790294 G A 1.854555 5.3808e-05
7:31794352 C G 0.328895 -5.7128e-05
7:31794740 T C 0.215872 5.6399e-05
7:31798259 C T 0.041286 5.1098e-05
7:31798950 T C 0.889115 -1.6959e-05
7:31802704 C T 0.207342 2.6191e-05
7:31806245 A G 0.354297 2.5296e-05
7:31808175 A G 0.612658 -4.4377e-05
7:31814970 C T 0.076668 -9.1629e-05
7:31815575 G A 0.406586 -2.9360e-05
7:31818586 A G 1.779062 2.7867e-06
7:31821769 A G 1.366325 5.9636e-06
7:31822252 T G 0.110810 -1.0810e-04
7:31823379 C T 0.279157 -3.1731e-05
7:31824051 T C 0.030422 3.1930e-05
7:31826996 C T 0.750441 2.3510e-06
7:31830247 C T 1.358561 -1.3542e-04
7:31830457 A C 1.820033 -1.2324e-04
7:31832171 G A 0.042951 9.6683e-05
7:31839357 C T 0.021587 -6.6990e-05
7:31842999 C T 0.031461 -1.2589e-05
7:31848399 T A 0.145656 1.4813e-04
7:31848706 G A 0.378020 7.3284e-05
7:31851610 G A 0.425408 4.3076e-04
7:31854497 G T 0.029890 -6.4015e-05
7:31854659 C A 0.375189 2.7879e-04
7:31855625 G C 0.027076 -4.4039e-05
7:31856194 C G 0.078154 -1.0122e-04
7:31859027 G A 0.059582 -8.2120e-05
7:31861834 T C 1.892465 7.0035e-05
7:31862756 C T 0.029991 -5.8661e-05
7:31863802 A G 0.040500 -3.9798e-05
7:31869408 G T 0.203703 -5.1517e-06
7:31870756 G A 0.051461 -2.4946e-05
7:31871153 C T 0.129275 -5.0739e-05
7:31874875 G A 0.607942 1.3805e-05
7:31878026 G T 0.051939 1.0707e-04
7:31888648 C T 0.160684 -3.0487e-05
7:31890104 A G 0.384713 5.5916e-05
7:31892837 T C 0.298109 2.8255e-05
7:31893075 A G 0.103156 -4.0215e-05
7:31897146 G A 0.619867 -1.9787e-06
7:31922902 G A 0.114312 4.0055e-05
7:31923305 T C 0.080774 1.7659e-06
7:31925744 A G 0.212830 -2.2973e-05
7:31934968 C T 0.359629 6.1522e-05
7:31935003 C T 0.154897 1.8300e-05
7:31936576 C T 0.048076 -3.3605e-05
7:31936937 T C 0.077892 1.0162e-04
7:31939381 C T 1.099810 -7.8932e-05
7:31943585 G T 0.020585 1.0229e-04
7:31946018 C G 0.041964 -2.8910e-05
7:31953241 G C 1.750145 9.5469e-06
7:31957355 G A 0.136059 4.5450e-05
7:31965969 T C 1.060582 -1.3800e-05
7:31975894 C T 0.056152 -5.7285e-06
7:31978031 C T 0.251926 -2.2713e-05
7:31979776 A G 0.032743 -4.2393e-05
7:31999260 C G 0.197825 -3.8926e-07
7:32003412 C G 0.084143 4.0399e-05
7:32011664 T G 0.050997 -8.1208e-06
7:32015295 T C 1.087132 1.2561e-04
7:32016352 G A 0.045457 1.0898e-04
7:32016391 T G 0.145309 3.7805e-05
7:32019311 C T 0.055210 -1.0303e-04
7:32019385 C T 1.156685 1.9131e-04
7:32021670 C A 0.073237 -9.3572e-05
7:32025903 T C 0.052322 9.9132e-05
7:32028025 C A 0.246245 -2.1241e-05
7:32032549 T C 0.164319 -3.3646e-05
7:32033492 A G 0.169558 -4.2656e-05
7:32035539 T C 0.063432 5.6566e-05
7:32037234 T C 0.267148 9.7693e-05
7:32037357 G T 0.626924 3.0315e-05
7:32041738 T G 0.047089 -2.3964e-05
7:32043196 C T 0.545118 1.5064e-05
7:32044586 C T 0.020792 -2.0394e-05
7:32053711 A G 0.969987 2.9919e-04
7:32058830 T G 0.208225 -8.8306e-06
7:32060960 C T 0.048563 -2.7832e-05
7:32069640 C T 1.458135 1.9682e-05
7:32074939 T C 0.051104 1.7037e-05
7:32077015 T C 1.475422 3.3878e-05
7:32081111 C T 0.063159 -3.3884e-05
7:32081165 A G 0.187799 2.3147e-05
7:32093550 A C 1.736205 9.9523e-05
7:32098447 C T 0.038696 -4.8653e-05
7:32099591 A C 0.324689 1.0724e-04
7:32105176 C T 0.177883 -6.5825e-06
7:32105405 A G 0.905584 2.3293e-05
7:32109063 C A 1.400516 -1.5584e-06
7:32116927 T G 0.175105 -3.3199e-05
7:32121090 C A 0.139090 1.7667e-05
7:32121239 C T 0.022061 3.1006e-05
7:32128543 A G 0.245697 3.9922e-08
7:32132342 T G 0.112968 3.1846e-05
7:32134041 A G 0.070423 3.0740e-05
7:32134138 A G 0.529772 -2.1987e-07
7:32135885 T C 0.204297 6.3060e-06
7:32139398 A G 0.195839 2.5296e-05
7:32141827 T C 0.034084 2.4912e-05
7:32149064 A C 0.176631 -2.8453e-06
7:32151034 T G 0.488927 -5.1645e-05
7:32158099 T C 0.299346 5.1986e-05
7:32159331 A G 0.059657 -3.3507e-05
7:32176709 A G 0.038852 -7.1700e-05
7:32180588 C T 1.417816 3.2668e-05
7:32183851 G A 0.105708 -2.5543e-05
7:32188868 A G 0.063867 -5.2696e-05
7:32190314 A G 0.089914 -1.9392e-06
7:32191597 G A 0.034360 9.2713e-06
7:32195006 T C 0.507035 -4.5734e-05
7:32196158 A G 0.126467 8.7511e-06
7:32198146 C T 0.151885 -4.5168e-05
7:32202890 G A 0.315711 5.7773e-05
7:32203447 A G 0.547007 1.7510e-05
7:32207176 G A 0.559100 3.5922e-05
7:32207655 T G 0.281637 -3.9573e-05
7:32214765 T C 0.569123 2.6060e-05
7:32217607 A G 0.021078 -1.2885e-04
7:32219657 A G 0.394878 1.4796e-05
7:32226043 C T 0.045356 -1.4603e-05
7:32235980 C G 0.223584 3.6170e-05
7:32241604 T C 0.086636 -1.1693e-05
7:32243052 G A 0.084380 -5.0376e-05
7:32245230 A G 0.588546 -5.1979e-06
7:32245703 T C 0.796504 2.4136e-05
7:32246300 C A 0.209900 -1.1319e-05
7:32247318 T C 0.102968 3.3150e-05
7:32248214 C A 0.151301 4.1904e-05
7:32254403 T C 0.311284 -5.3400e-05
7:32258435 C A 0.216329 5.6746e-05
7:32259193 A G 0.033889 4.7379e-06
7:32263245 C A 0.023613 3.8807e-05
7:32272154 T C 0.040935 1.8577e-05
7:32281270 T C 0.029815 -2.7725e-05
7:32281485 A C 0.506227 -3.9500e-05
7:32284899 A G 0.212029 2.4811e-05
7:32287784 A G 0.023486 4.6960e-05
7:32289673 G T 0.063588 2.5901e-05
7:32292269 T G 0.029309 -5.0942e-05
7:32292623 T C 0.151797 -1.9488e-04
7:32302347 A G 0.519612 1.2859e-04
7:32303516 G A 0.219796 -4.5519e-05
7:32305274 C T 1.259917 -4.1306e-05
7:32306814 T C 0.029695 -3.1338e-05
7:32315613 G A 0.739941 4.7921e-05
7:32318545 G T 0.052322 1.4235e-06
7:32322905 G A 0.030721 -1.1806e-05
7:32324321 G C 0.050244 3.5310e-04
7:32327882 A G 0.071744 -4.3846e-05
7:32328024 T C 0.030020 -3.1919e-05
7:32336747 G C 0.029095 -1.0628e-05
7:32337443 T C 1.252747 -2.1868e-05
7:32338337 A G 1.546585 2.2139e-05
7:32339102 C T 0.198926 -2.3840e-05
7:32339380 C G 0.050059 -5.7140e-05
7:32341870 G A 0.026271 -1.2338e-05
7:32341944 A G 0.049469 -6.4959e-05
7:32344577 A C 0.095315 8.8508e-05
7:32347335 A G 1.256992 -1.7551e-05
7:32356399 A T 0.050306 -6.4739e-05
7:32356475 A G 0.028271 -3.2559e-05
7:32356657 A G 0.024103 5.8359e-05
7:32357212 G A 0.112920 1.9356e-05
7:32357717 T C 0.151593 2.7802e-06
7:32358300 T C 0.044094 -2.4300e-05
7:32359942 T C 0.029234 -2.3324e-05
7:32360659 C T 0.050007 -6.2627e-05
7:32360714 G A 0.084198 2.4860e-05
7:32361094 A G 0.024509 4.2948e-05
7:32361864 T C 0.050471 -6.9442e-05
7:32366360 C T 0.024366 6.1815e-05
7:32369312 C G 0.024635 5.6675e-05
7:32371206 A G 0.023989 6.1935e-05
7:32372441 A G 0.023954 5.0801e-05
7:32374912 T C 1.975336 -6.3731e-05
7:32378266 C A 1.976037 -5.5289e-05
7:32379730 G A 1.976043 -5.5331e-05
7:32380232 T C 1.974768 -3.5268e-05
7:32384362 G T 0.025667 5.3720e-05
7:32387271 T C 1.616553 -1.7270e-05
7:32387886 G A 0.070686 4.0003e-05
7:32389059 T C 0.149632 -3.4882e-06
7:32389604 C G 0.075107 -4.4569e-05
7:32393518 C G 0.042899 2.4353e-05
7:32397633 C T 0.225794 -1.5312e-05
7:32399166 T C 0.568711 2.4083e-05
7:32399382 T C 0.095503 -2.2487e-05
7:32401496 G A 0.090767 -1.3917e-05
7:32403046 T C 1.963823 -5.7290e-05
7:32404327 T C 0.025917 -3.3214e-05
7:32404421 A C 1.706707 1.4951e-05
7:32405947 A C 1.956251 -6.0096e-05
7:32406198 G A 0.056982 -1.5282e-05
7:32410886 C A 0.024139 5.5318e-05
7:32411504 C A 1.955780 -3.8353e-05
7:32413298 T C 0.023593 4.5098e-05
7:32414516 G A 1.957448 -5.1881e-05
7:32415383 A G 1.957685 -5.7486e-05
7:32416593 C T 1.976095 -3.3862e-05
7:32419563 T C 0.073179 -4.8875e-05
7:32420595 T C 0.073156 -5.0025e-05
7:32421830 G A 1.976196 -4.1977e-05
7:32423887 A T 0.024343 5.3622e-05
7:32425237 A T 1.903036 1.5429e-05
7:32427914 C T 0.028085 -2.6131e-05
7:32428454 T C 0.196482 2.4616e-07
7:32429488 T C 0.085428 1.8389e-05
7:32431037 C G 1.976296 -4.6001e-05
7:32434679 A G 0.022672 4.7083e-05
7:32439759 A C 0.569834 -1.4272e-05
7:32443119 C T 1.944514 2.4518e-05
7:32443546 T G 1.944738 2.3147e-05
7:32443745 C T 0.051559 -6.4708e-05
7:32443831 A G 0.205852 -1.1408e-05
7:32445556 A C 1.949246 1.7373e-05
7:32446050 A G 1.948655 2.0888e-05
7:32446402 A G 0.023045 4.3679e-05
7:32446930 C T 0.499229 1.0112e-04
7:32447083 T C 0.618559 5.0482e-05
7:32447350 T C 1.914364 1.0043e-04
7:32450080 T C 0.053406 7.2023e-05
7:32451667 G A 0.105821 -1.5958e-05
7:32452203 C T 0.104318 6.0119e-06
7:32452634 C G 0.102205 -8.4590e-06
7:32455720 T G 0.101816 -6.2430e-06
7:32456467 T C 0.055090 1.2775e-05
7:32456763 A G 0.102403 -1.8961e-06
7:32456905 A T 0.097366 -9.0911e-06
7:32457240 A G 0.048238 -7.8707e-05
7:32457883 A G 0.066681 -1.5141e-05
7:32457928 A G 0.718564 -2.2673e-05
7:32458576 C T 0.042390 -1.1351e-04
7:32458817 G A 1.558019 1.1075e-05
7:32459434 G T 1.928308 8.8228e-05
7:32460233 C T 0.495081 -4.7300e-05
7:32461613 T C 0.026810 2.7521e-05
7:32461919 C T 0.027625 2.4953e-05
7:32463666 A G 0.314838 -9.0280e-05
7:32464119 A G 0.034528 -4.3989e-05
7:32465179 T C 0.036401 3.4558e-06
7:32465877 G A 0.027294 2.0342e-05
7:32471374 T C 0.128525 -2.4817e-05
7:32472589 T C 0.033694 -6.0697e-05
7:32473349 G A 0.054746 -8.9471e-05
7:32477394 T G 0.731268 -2.2387e-06
7:32477731 G C 0.026891 1.7288e-05
7:32479547 C T 0.054597 -8.1543e-05
7:32493807 G T 0.653672 2.4499e-05
7:32496211 A G 0.097463 -9.0725e-05
7:32497010 C T 0.027680 5.2758e-06
7:32498281 A C 0.037420 1.5762e-04
7:32499518 G T 0.096879 -2.5515e-05
7:32511951 A C 0.508301 -3.5645e-05
7:32513795 G A 0.929824 -6.5868e-06
7:32515965 C A 0.382999 2.8299e-05
7:32518614 T G 0.079089 -3.9392e-05
7:32523418 G A 1.639936 2.7715e-05
7:32523701 C T 0.023921 3.4647e-05
7:32529936 C G 1.638835 2.2543e-05
7:32533950 A C 1.228413 -4.9472e-06
7:32534829 G T 0.322608 -9.1185e-05
7:32548290 A C 0.033321 6.0960e-05
7:32548355 G A 0.399669 -1.5459e-05
7:32569108 T C 0.046963 4.0206e-05
7:32569353 A G 0.059102 -1.0088e-04
7:32573063 A G 0.139077 1.2162e-05
7:32575998 T G 0.614570 2.9374e-05
7:32585443 C G 0.742310 2.1074e-05
7:32586790 C T 0.315296 -1.5243e-05
7:32587010 C T 1.316084 8.7447e-05
7:32589659 G A 0.178909 1.9868e-05
7:32590442 G A 1.268885 5.0756e-05
7:32590603 G A 0.021837 8.2145e-05
7:32598816 T C 0.025119 4.7888e-05
7:32622901 T C 0.036158 3.3844e-07
7:32625825 A G 1.136253 4.7326e-05
7:32628358 C G 0.065587 -3.3039e-05
7:32650811 T C 0.037018 2.1239e-04
7:32651553 C T 0.314893 -1.1733e-05
7:32654701 T C 0.172005 -6.3290e-05
7:32666327 T C 0.032938 4.5461e-05
7:32667959 A G 0.026362 3.3140e-05
7:32675969 A C 1.452877 3.9226e-05
7:32685730 T C 1.630656 6.9058e-05
7:32701541 T C 0.036226 2.2434e-05
7:32702199 T C 0.313910 -9.7744e-06
7:32718341 C T 1.132625 6.0706e-05
7:32719331 C T 0.063646 -5.1993e-06
7:32798127 T C 0.070751 1.9144e-05
7:32810479 T C 0.032513 2.3234e-05
7:32811316 T C 0.114228 5.0182e-05
7:32815508 G T 0.334244 -1.2122e-05
7:32817466 C T 0.180331 1.3533e-05
7:32817505 T C 0.140554 1.2140e-05
7:32818184 T C 0.367487 -6.8297e-05
7:32821667 A G 0.064418 -7.8704e-06
7:32824632 T C 0.653675 3.0528e-05
7:32825181 G A 1.058219 -1.2753e-05
7:32829130 G T 0.731102 -1.9248e-05
7:32836107 C T 0.812214 -4.7720e-05
7:32838653 T C 0.679738 -1.1672e-05
7:32845987 T C 0.862763 1.2442e-06
7:32851900 T C 0.020185 2.7293e-05
7:32855617 G A 0.324978 6.5069e-05
7:32862288 T G 0.210257 3.4214e-05
7:32885863 A G 1.282819 1.2417e-05
7:32886989 A G 0.636216 4.5956e-06
7:32892867 G T 0.599951 3.8635e-06
7:32905117 T C 0.087639 4.1950e-06
7:32929628 A C 0.108678 -6.4633e-05
7:32931951 A G 0.439339 -8.8824e-06
7:32934161 C T 0.040315 -1.2743e-05
7:32935524 A G 0.811350 4.4507e-06
7:32938525 G A 0.033129 1.3424e-05
7:32954138 G C 0.036310 -3.4440e-06
7:32954434 G A 0.197897 -4.3348e-05
7:32958271 T C 0.030903 3.2702e-07
7:32971236 A G 0.789516 -2.8848e-06
7:32976416 T C 0.560600 3.5783e-07
7:32980858 G A 0.109872 -8.9426e-05
7:32984999 A G 0.020335 4.2244e-05
7:32989709 T C 0.026726 -3.2722e-05
7:32990172 A C 0.172885 -8.3492e-06
7:33003687 A T 0.474406 -1.1582e-05
7:33012673 A G 0.648479 6.1462e-05
7:33022118 G A 0.163054 3.0274e-06
7:33026378 G A 1.892043 5.8129e-05
7:33028165 A G 0.029293 6.2774e-05
7:33028566 G A 0.360649 5.9949e-06
7:33042691 C T 0.425070 3.6991e-05
7:33050001 A C 0.034074 -3.2305e-05
7:33050658 C G 0.372823 1.5873e-05
7:33057508 G A 0.141005 7.5995e-06
7:33067494 C T 0.074922 2.9704e-05
7:33074691 T G 1.469849 9.5185e-06
7:33075573 G A 0.044739 1.0856e-04
7:33079635 C T 1.426148 -1.1326e-05
7:33095443 A G 0.071962 2.1431e-05
7:33111950 T C 0.256953 -2.8631e-05
7:33119387 T C 0.049141 -8.9309e-07
7:33119749 C T 0.072296 -1.3532e-04
7:33133384 A G 0.232977 -6.0632e-05
7:33138280 A G 0.144391 -1.8264e-06
7:33139853 G A 0.069511 1.8102e-05
7:33141304 G A 1.030448 5.9431e-05
7:33143589 T G 0.109226 -8.3068e-06
7:33148261 A C 0.030919 8.9579e-05
7:33154958 G A 0.327925 6.6697e-07
7:33179996 G T 0.485207 -2.4472e-05
7:33186737 C T 0.383573 1.4763e-04
7:33187991 A G 0.027709 3.5674e-05
7:33197232 A C 0.868281 2.8222e-05
7:33197613 A G 1.686116 8.1936e-05
7:33218763 C T 1.040848 4.4479e-05
7:33221076 A G 0.065405 3.4130e-05
7:33236298 C T 1.696032 6.2472e-05
7:33245796 A C 0.023412 -3.6421e-05
7:33246454 T G 1.945517 2.4673e-05
7:33254030 A G 0.176248 3.6545e-05
7:33261993 A G 0.042256 5.9047e-06
7:33274444 C T 0.032003 1.2100e-05
7:33280884 G C 0.042234 4.1688e-05
7:33282577 A G 1.052117 -1.6745e-05
7:33287406 T C 0.022305 6.6741e-05
7:33291131 A G 0.120567 2.9664e-06
7:33306989 T C 0.174355 2.3457e-05
7:33307831 A G 1.667680 3.8695e-05
7:33328636 G A 0.174781 2.7019e-05
7:33333163 G A 0.435609 -2.6593e-05
7:33339742 G A 0.071322 1.5221e-04
7:33364424 T C 0.170000 -5.1034e-07
7:33374012 A C 0.130797 -4.9203e-06
7:33375189 C T 0.023619 6.4458e-05
7:33375670 T C 0.045570 -4.6577e-05
7:33385529 A G 0.066223 3.4982e-05
7:33392848 T G 0.039822 1.0450e-06
7:33406629 T C 0.450611 -3.9704e-05
7:33421173 T C 0.031734 -2.4101e-04
7:33424178 C G 0.054113 -7.0701e-06
7:33431525 C T 0.022074 -6.2093e-05
7:33432443 G T 0.047015 1.7505e-05
7:33453281 C T 0.129934 -6.5390e-05
7:33454855 C A 0.029754 8.1189e-05
7:33456293 A G 1.193109 -1.2959e-05
7:33461629 A C 0.421013 6.3653e-05
7:33480161 T C 0.059102 6.0672e-05
7:33480364 G A 0.080861 -3.3666e-05
7:33492688 G A 0.031117 -1.3345e-05
7:33495224 T C 0.056612 -1.1782e-05
7:33502017 C T 0.136328 3.3576e-05
7:33506733 A G 1.365897 3.8075e-05
7:33510259 T C 1.371506 4.2044e-05
7:33511100 A G 0.050991 -1.1781e-04
7:33512729 A G 0.351177 -1.9907e-05
7:33514890 A G 0.031351 -6.2822e-06
7:33516855 T C 0.059933 8.6492e-05
7:33517666 T C 0.361785 1.0716e-04
7:33517804 G A 0.912952 1.5018e-05
7:33532373 C A 0.258050 1.3333e-05
7:33541866 A G 0.031828 1.1014e-05
7:33543050 C T 0.027430 1.9006e-05
7:33543550 A G 1.444486 3.8703e-05
7:33549392 G A 0.192509 -2.1839e-05
7:33549724 T C 0.022788 2.6886e-05
7:33550041 T C 0.223879 -1.0472e-05
7:33551595 A G 0.049303 -3.1162e-05
7:33553755 G C 0.073627 -3.1697e-05
7:33554672 G A 0.193849 6.0066e-05
7:33554950 A G 0.830312 5.8383e-05
7:33554974 T C 0.089382 5.6754e-06
7:33554997 C T 1.863805 2.1616e-05
7:33557516 G A 0.088924 -1.7010e-04
7:33559070 A G 0.022561 -3.6261e-06
7:33559549 G A 0.172353 -4.6666e-05
7:33571828 C T 0.954524 -2.6494e-05
7:33572768 G C 0.041429 4.4481e-05
7:33574118 A G 0.053010 -1.0434e-04
7:33576738 C T 0.138951 -3.0821e-05
7:33577465 T G 0.260851 -9.6624e-05
7:33577739 G A 0.800675 4.4372e-05
7:33579236 T C 0.071397 1.1201e-05
7:33591946 G A 0.031085 -5.3239e-06
7:33592306 C T 1.060770 -4.4480e-06
7:33595651 C T 0.190324 -5.7690e-05
7:33596515 G A 0.193242 -1.1015e-05
7:33597618 G A 0.134913 -6.9447e-05
7:33603108 C A 1.886425 -1.7025e-05
7:33603563 A G 0.361512 -4.1572e-05
7:33604021 T C 0.136461 -5.2510e-05
7:33607662 C T 0.365722 -3.7354e-05
7:33607847 A G 0.205703 -3.8645e-05
7:33607906 C T 0.044009 -6.1281e-06
7:33611606 T C 0.054172 5.9094e-06
7:33618844 T C 0.050462 -4.1655e-05
7:33625209 C T 0.231880 -1.9602e-05
7:33631992 A G 0.275671 -2.6263e-05
7:33641367 T C 0.044717 -2.0162e-05
7:33644948 T C 0.484477 -3.6515e-05
7:33649862 G C 0.510963 -5.3705e-05
7:33653108 T C 0.431890 -6.4968e-05
7:33653618 C G 0.149976 -1.4830e-05
7:33654856 C A 0.030465 -1.4050e-05
7:33656564 T C 0.060722 -2.5720e-06
7:33660784 C T 0.089719 1.2450e-05
7:33662781 C T 0.031111 1.0682e-05
7:33664185 G A 0.069949 4.0004e-05
7:33666286 A G 0.027897 5.9848e-05
7:33669054 G C 0.063493 2.4751e-05
7:33673265 T G 0.061543 -2.2898e-05
7:33674463 A G 0.066710 -1.7395e-04
7:33674624 G C 0.039433 -1.9799e-05
7:33678657 T C 0.093646 5.0525e-05
7:33683841 C G 0.309265 -7.8457e-05
7:33684775 C T 1.581473 1.4764e-04
7:33685900 G C 0.061828 -1.3138e-06
7:33686369 A G 0.038154 -4.4619e-05
7:33690424 T G 0.095490 -6.3004e-05
7:33697742 T C 0.109181 2.3346e-05
7:33699652 G A 0.092056 -2.2537e-05
7:33701425 A G 1.809325 -1.8834e-05
7:33702001 C T 0.188143 2.8084e-05
7:33702288 C T 0.062364 6.3326e-07
7:33704938 G A 0.236667 1.6053e-05
7:33705303 T G 0.138256 -1.4128e-04
7:33705491 T C 1.387699 8.0811e-05
7:33707827 G A 1.647284 9.4956e-05
7:33714435 A G 1.826011 9.7518e-05
7:33721200 A G 0.649615 -2.8062e-06
7:33724657 A G 1.957565 4.2522e-05
7:33728818 C T 0.165277 -8.1503e-05
7:33734510 T C 0.036885 -4.0033e-05
7:33736100 C T 1.767708 1.1472e-04
7:33736563 G A 0.043412 -9.6581e-06
7:33737730 A G 0.029819 8.6830e-06
7:33737958 C A 1.588234 4.0583e-05
7:33739255 A G 0.023269 -8.1643e-05
7:33742954 A C 0.063539 -2.6886e-05
7:33749923 G A 0.045418 4.3517e-06
7:33763583 C T 1.729694 -3.7148e-07
7:33767012 G A 0.042097 3.3446e-05
7:33767107 T C 0.042010 -2.3666e-06
7:33773833 G A 0.098720 1.2174e-04
7:33777368 T C 1.545686 1.8658e-05
7:33784373 G A 0.095886 1.7593e-05
7:33784768 A C 0.071527 4.6739e-06
7:33794803 A G 0.226466 8.5125e-05
7:33796970 T C 0.070030 7.1799e-05
7:33798880 C T 1.079031 4.5289e-05
7:33799055 G T 0.157286 -6.3704e-05
7:33802894 T C 0.201276 8.9405e-06
7:33803450 G A 0.097395 -1.1588e-04
7:33815459 A G 0.029020 -3.3925e-05
7:33822106 A G 0.032396 -6.5327e-05
7:33825922 T C 0.042747 -7.3186e-06
7:33826159 G A 0.469115 2.9691e-05
7:33826169 C G 0.028637 4.2113e-05
7:33827598 G A 0.484052 -2.1566e-05
7:33830586 A G 0.031818 -5.7956e-05
7:33832487 T C 0.047469 4.6367e-05
7:33832531 A G 0.066505 -3.4416e-05
7:33844067 C A 0.028556 -1.1279e-05
7:33846794 A G 0.127204 3.6470e-05
7:33851234 A G 0.248865 -8.2614e-05
7:33852984 G A 0.969545 -1.4310e-05
7:33857582 G T 0.255551 4.3788e-05
7:33865741 T C 1.572116 1.2158e-05
7:33878929 C T 0.034220 -1.8659e-05
7:33893190 C T 1.958474 3.9402e-04
7:33895735 C T 0.042263 5.6937e-05
7:33900465 C T 1.055272 -3.5197e-05
7:33902583 C T 0.154624 5.6458e-05
7:33902745 T C 0.047930 2.7332e-05
7:33905057 G T 0.050504 -1.0799e-06
7:33907855 A G 0.027625 -3.9029e-05
7:33911970 C A 0.313884 -3.3927e-05
7:33915881 G A 0.117052 -3.7760e-05
7:33918778 T C 0.030822 2.3307e-05
7:33920240 T G 0.029488 1.3845e-05
7:33923564 G A 0.266249 6.2033e-05
7:33926912 A G 0.803139 -8.7675e-06
7:33928539 A G 0.135978 7.0046e-06
7:33929860 A G 0.135114 1.2151e-04
7:33932740 G A 0.469696 2.2613e-05
7:33933838 A G 0.042805 -2.7558e-05
7:33935528 T C 0.043422 -9.5881e-07
7:33939641 G A 0.086817 4.2489e-05
7:33948171 G T 1.200299 5.6998e-06
7:33954107 A G 0.762843 3.0973e-05
7:33958581 A G 0.054262 5.5052e-05
7:33959704 T C 0.112822 3.1878e-05
7:33964207 A G 0.473812 -3.7035e-06
7:33975151 T C 0.714380 -2.7053e-06
7:33983386 T C 0.097772 -1.7199e-05
7:33986024 A G 0.020325 -1.0794e-04
7:33986066 G A 0.103893 2.5685e-05
7:33991109 C T 0.552739 -1.3124e-05
7:33997883 T C 0.078336 -6.9119e-05
7:34012793 A G 1.278060 4.0600e-05
7:34012829 A G 0.243250 -7.5505e-04
7:34013100 A G 0.082689 1.2501e-05
7:34019039 G C 0.205891 -3.0292e-04
7:34021434 C T 1.251929 2.3883e-05
7:34025279 C T 0.173619 5.2445e-05
7:34036618 A G 1.706694 -8.4026e-06
7:34038840 A C 0.104724 9.8514e-06
7:34046206 G A 0.098096 -1.2425e-05
7:34068275 T C 0.059332 1.1770e-05
7:34077298 G A 0.854847 -1.3552e-05
7:34088535 T C 0.126708 1.4472e-05
7:34091570 G T 0.024843 -9.2017e-06
7:34094387 T C 0.114134 3.6695e-05
7:34099719 G A 0.072397 -3.3337e-05
7:34101225 A C 0.609013 4.1430e-05
7:34111660 A G 1.035732 9.5478e-06
7:34125622 T C 0.022659 -4.9961e-05
7:34125789 C T 0.023136 2.3912e-05
7:34126038 C T 0.138863 -2.5792e-05
7:34126154 C G 0.263325 -2.3050e-05
7:34127679 G A 0.275831 -1.3495e-05
7:34132727 C T 1.463906 -1.7316e-05
7:34133157 C T 0.051679 -4.1117e-05
7:34134401 A G 0.036602 2.1253e-05
7:34139550 A G 0.162615 2.6664e-05
7:34142338 A G 1.212665 -3.0833e-05
7:34143434 G A 0.046898 2.7314e-05
7:34153564 C T 0.044866 -2.6783e-05
7:34155409 A G 0.128629 -4.8988e-07
7:34156746 A G 1.591889 -2.1585e-05
7:34157212 G A 0.059439 3.2420e-05
7:34160408 A G 0.226164 2.4704e-05
7:34163212 T C 0.059709 -2.5555e-05
7:34178601 C G 0.045596 6.2304e-05
7:34179241 C T 0.033214 -7.1814e-05
7:34180406 G A 0.415690 6.9494e-06
7:34181522 T C 1.578656 -1.4312e-05
7:34181581 G A 0.070644 2.4621e-05
7:34181950 A C 0.043461 -4.2973e-06
7:34187430 C T 0.069079 5.6838e-05
7:34190244 G T 1.169234 -2.1776e-05
7:34192762 C G 1.881910 1.3870e-04
7:34193589 G A 0.067197 2.1055e-05
7:34194102 G A 0.656359 4.5731e-05
7:34195510 G A 0.229049 -3.0898e-05
7:34198146 T C 0.024093 2.7487e-05
7:34198415 A G 0.083224 1.5333e-05
7:34200018 T C 0.238952 6.8631e-05
7:34201834 A G 0.074717 -7.0921e-05
7:34205018 G T 0.345413 1.3445e-05
7:34205668 C G 0.765417 6.2201e-05
7:34208711 A G 0.190987 4.2492e-05
7:34220559 G A 0.082841 7.1699e-05
7:34220880 G A 0.084114 1.9426e-05
7:34231380 G T 1.146948 -4.1593e-05
7:34238409 C T 0.043061 4.0407e-05
7:34238688 C A 1.046177 -5.1192e-05
7:34245924 A G 0.096756 -7.0946e-05
7:34247679 C T 0.044840 -4.5784e-05
7:34248890 A G 0.028754 -2.2625e-05
7:34251841 T C 0.065886 -3.6728e-05
7:34252559 T G 0.067904 -7.9030e-05
7:34256962 G A 0.117311 -5.8075e-05
7:34261587 T C 1.084850 -3.9212e-05
7:34272742 A G 0.022058 -5.3647e-06
7:34279745 G A 1.336591 -6.8398e-06
7:34281928 G A 0.425194 1.2374e-06
7:34282415 T C 1.777679 -4.5524e-05
7:34282996 T G 0.045148 7.3879e-05
7:34284237 T C 0.048790 -2.5894e-05
7:34285967 A G 0.053081 -2.3139e-06
7:34286615 T C 1.404882 -3.1410e-06
7:34288276 A G 0.353829 -3.8357e-05
7:34288342 G C 0.037946 -2.4413e-05
7:34294321 T C 1.853152 -3.0721e-05
7:34301107 A G 0.257959 1.7984e-05
7:34303111 T C 0.692988 5.2421e-06
7:34312300 G A 0.812483 5.4216e-06
7:34337565 G A 0.032931 -1.2290e-05
7:34337739 G A 0.767864 2.6569e-06
7:34339347 A G 0.122271 -1.2042e-05
7:34347206 G A 0.926649 -1.7526e-05
7:34354192 C T 0.090907 -7.1510e-05
7:34354797 C A 0.024340 3.7016e-05
7:34356316 C T 0.796676 2.0375e-05
7:34360737 T C 0.072909 2.3884e-05
7:34361080 C A 0.113397 4.9630e-05
7:34372314 T G 1.383959 -1.3277e-05
7:34379124 T C 0.057125 5.0456e-06
7:34382127 A G 0.473205 1.3459e-05
7:34386822 G A 0.081751 -4.2978e-06
7:34392937 G A 0.309593 -3.2396e-07
7:34395509 G A 0.082520 1.4228e-05
7:34401714 A G 0.038790 5.4345e-06
7:34413651 A G 1.894831 -7.0900e-05
7:34414298 A G 0.083471 5.3910e-06
7:34418550 G A 0.301459 2.7947e-05
7:34426320 C T 0.208984 -6.0554e-05
7:34429459 T C 0.044295 1.0744e-06
7:34443379 T C 0.818838 -2.3274e-05
7:34456855 T G 0.492754 5.9017e-05
7:34460640 C A 0.877492 -1.4821e-04
7:34463595 T C 1.844347 -2.6616e-04
7:34467813 A G 0.337234 2.7751e-05
7:34467850 C T 0.049462 6.0258e-05
7:34468378 T C 0.069388 -2.8137e-05
7:34485137 A G 0.787478 -1.7402e-04
7:34497640 T G 0.083419 -1.3302e-05
7:34507819 T C 0.089164 1.0564e-04
7:34511781 A G 0.087833 1.0038e-06
7:34519193 G A 0.215271 1.6756e-05
7:34521039 G A 0.616787 -3.4191e-05
7:34532490 A C 0.832727 5.3560e-05
7:34533261 A G 0.124663 6.4879e-05
7:34534287 A G 0.908921 -3.5213e-04
7:34538212 T G 0.083857 1.7142e-04
7:34539869 A G 0.088826 5.1539e-05
7:34540082 T C 0.362784 -1.3352e-05
7:34540117 T C 1.325286 -2.2724e-05
7:34544744 G T 0.036943 -3.3494e-05
7:34548709 T C 0.086928 -4.0601e-05
7:34585697 A G 0.064117 -8.3923e-05
7:34600356 T C 0.031224 4.1331e-05
7:34600627 T A 0.054373 2.6832e-05
7:34601851 T C 0.132758 -5.1455e-06
7:34603004 C T 0.135741 -1.0994e-04
7:34604651 G A 0.465918 -5.2808e-05
7:34607297 T G 0.024632 2.9119e-05
7:34607479 A G 0.039822 4.0561e-05
7:34610518 T C 0.110391 -1.9426e-04
7:34611292 T C 1.948548 -1.2716e-04
7:34625615 A G 0.023126 6.1010e-05
7:34633747 G A 0.026219 2.7257e-05
7:34639423 A G 0.063033 -2.4775e-05
7:34643620 G A 0.093633 6.1575e-05
7:34652265 T C 0.360168 3.2534e-06
7:34659726 A G 0.129207 -2.5206e-06
7:34661594 A G 0.238530 1.0718e-05
7:34667275 C T 0.931930 -1.7467e-04
7:34679959 T C 0.319291 -1.1600e-04
7:34681601 G T 0.039812 4.0523e-06
7:34697631 C G 0.039838 1.0726e-06
7:34701106 C T 0.350028 -4.6020e-05
7:34704191 T C 0.181791 1.5540e-05
7:34712993 T G 0.527639 -3.5743e-05
7:34717347 T G 0.120531 1.1838e-05
7:34718042 A G 0.197569 -6.7134e-05
7:34721473 C T 0.224395 -8.8126e-06
7:34725183 G A 0.025544 -2.9452e-06
7:34725283 A T 0.199098 -6.0350e-05
7:34742513 T C 0.678161 -4.4811e-05
7:34754183 T C 0.051572 7.4220e-05
7:34755872 A G 0.119749 8.8169e-05
7:34756093 A G 0.129217 -1.9720e-05
7:34759070 C T 0.166004 -7.0984e-05
7:34764591 C T 0.034872 4.0366e-05
7:34768386 C T 0.339097 4.2264e-05
7:34778450 G A 0.701423 4.8183e-05
7:34790123 C T 1.357299 -1.1510e-04
7:34790349 A G 0.653169 -2.1255e-05
7:34790400 C T 0.039855 2.0383e-05
7:34791335 A G 0.358919 1.6099e-05
7:34792221 G A 1.012681 -1.2603e-05
7:34793991 C A 0.221243 3.7831e-07
7:34820549 A G 0.345627 5.2731e-05
7:34821428 C T 0.906438 -4.6837e-06
7:34844767 A G 0.542576 -1.0984e-05
7:34850327 A C 0.230263 -2.1360e-04
7:34851393 G C 0.361440 8.8297e-06
7:34861878 C T 0.110739 -4.0650e-06
7:34863756 T C 0.185414 -1.5159e-04
7:34865051 C T 0.088771 -8.4055e-05
7:34865367 A G 0.108363 3.3987e-05
7:34865440 T C 0.613798 -5.5839e-05
7:34867124 T G 0.062263 -5.8654e-06
7:34867182 T C 0.181584 -1.5747e-04
7:34867912 G A 0.174456 -3.4846e-06
7:34868546 G A 0.035882 2.7305e-05
7:34869757 C T 0.076538 5.6917e-07
7:34871328 G A 0.340418 -3.8732e-06
7:34874038 G C 0.419786 -1.6554e-06
7:34874696 G A 0.436677 -8.0090e-05
7:34875729 G A 0.424035 -4.5155e-06
7:34879066 A G 0.441614 -1.7751e-04
7:34889222 C T 0.709223 -1.0170e-04
7:34896979 T A 0.025554 1.0367e-04
7:34904279 A G 0.052724 -9.7299e-06
7:34906176 C T 0.506707 -1.0177e-04
7:34906202 C G 0.157779 2.6182e-06
7:34917702 A G 0.156328 2.1579e-05
7:34917768 A G 0.055113 2.1240e-05
7:34918515 A G 0.157808 1.4514e-05
7:34919791 G A 0.629871 -3.1309e-05
7:34925244 T G 0.333384 -2.7142e-05
7:34925661 G A 0.924478 -5.9045e-05
7:34928189 C G 0.462705 -3.1089e-05
7:34930277 T C 0.441461 -6.8662e-05
7:34940039 G A 0.803554 1.5142e-05
7:34942262 A G 0.053389 -3.0806e-05
7:34942820 C T 0.345329 4.8448e-05
7:34943432 C T 0.045314 -6.3885e-06
7:34971584 A G 0.068002 7.4831e-05
7:34971651 C A 0.142456 2.5480e-04
7:34978281 C T 0.029387 8.0090e-05
7:34979905 A C 0.659306 -6.0633e-05
7:34986734 C T 1.180883 4.7122e-06
7:34998087 A G 0.631821 -1.2093e-04
7:35011194 A G 0.412249 7.3104e-05
7:35022161 C A 0.374781 1.0241e-04
7:35037813 G C 0.090281 1.2397e-04
7:35058440 T C 0.629838 -1.3269e-04
7:35059967 C A 0.068145 2.2270e-05
7:35062446 T G 0.092514 2.8614e-05
7:35064607 C A 0.094474 -1.3800e-04
7:35065257 C T 1.034762 -5.7234e-05
7:35066339 G A 1.000724 -2.0587e-05
7:35071808 T G 0.069258 -5.5105e-06
7:35073785 C T 0.083481 -3.5471e-05
7:35074260 A G 0.040267 4.4771e-05
7:35093075 G T 0.240312 1.1090e-05
7:35093322 G A 0.177695 6.8358e-05
7:35109410 C T 0.143521 3.2611e-04
7:35116436 T C 0.645762 -6.5744e-05
7:35167513 G C 0.178068 8.5107e-05
7:35233588 A G 0.144712 2.8309e-04
7:35265489 C T 0.075360 -6.5868e-05
7:35279163 T C 0.068456 8.0163e-05
7:35291491 A G 0.776585 -1.1105e-03
7:35293193 G A 1.384667 -2.8216e-05
7:35295881 A G 0.065438 8.4220e-07
7:35295977 A G 0.607157 -2.6744e-04
7:35304700 G A 0.023399 -3.0495e-05
7:35305198 A G 0.094906 1.4267e-05
7:35305306 A G 0.317486 4.0211e-05
7:35312262 G A 0.333764 3.7154e-05
7:35326018 A G 1.388491 -3.5647e-05
7:35326527 C T 0.107064 1.4322e-04
7:35326926 T C 0.131362 -2.5772e-04
7:35327118 G C 0.114513 -4.6415e-05
7:35330776 G T 0.048141 1.4004e-05
7:35348446 A G 0.043444 1.7161e-04
7:35354260 C T 0.266859 5.8500e-05
7:35354856 A G 0.038478 5.0297e-05
7:35354892 C T 0.496516 1.3921e-05
7:35356265 G A 0.599799 -3.3043e-05
7:35356285 G A 0.052474 -6.6776e-06
7:35357461 T G 0.199656 -1.4569e-04
7:35358138 A G 0.433746 -3.6613e-05
7:35365359 G A 0.050543 -5.7560e-06
7:35366205 A G 0.581834 3.5593e-05
7:35367319 C T 0.196053 -1.9153e-04
7:35369232 A G 0.090803 8.3278e-06
7:35372303 T C 1.942310 1.9325e-05
7:35372749 T C 1.506279 -2.5265e-05
7:35374178 T C 0.058823 -4.2942e-05
7:35374267 T C 0.652575 6.4839e-05
7:35383696 C T 0.422613 -3.1987e-05
7:35385397 T C 0.565326 -9.9533e-06
7:35386743 T C 0.479933 3.8216e-05
7:35387472 C G 0.026949 -1.7636e-05
7:35387475 A C 0.054905 -3.2098e-05
7:35389499 T C 0.285896 -2.0583e-05
7:35389682 G A 0.105104 1.0290e-04
7:35391594 G A 0.192794 -1.0361e-04
7:35395958 A C 0.690352 3.8637e-05
7:35400571 T A 0.034723 2.8750e-05
7:35401447 C T 1.409744 -7.5990e-06
7:35403400 G T 1.253980 7.1760e-07
7:35406565 A G 0.062594 3.7892e-05
7:35406715 C T 0.076304 5.4206e-05
7:35411582 T C 0.104120 1.1318e-04
7:35419263 A C 0.471536 1.4327e-05
7:35423720 C T 0.352336 3.3345e-05
7:35423863 C A 0.104312 -9.2530e-07
7:35433022 A G 0.135244 -2.3591e-05
7:35435417 C T 0.048449 4.6947e-05
7:35447643 G A 0.671306 -1.6002e-05
7:35455346 A G 0.094838 -1.4074e-05
7:35456516 A C 0.035031 -8.9502e-06
7:35459888 A G 1.531839 -1.1895e-04
7:35462563 A G 0.092001 -4.6097e-05
7:35466745 G A 0.082221 3.5373e-05
7:35469378 T C 0.227842 -3.8904e-05
7:35485593 A G 0.535484 1.5975e-05
7:35490162 T C 0.034418 1.1604e-05
7:35490276 T G 0.029880 -5.2213e-05
7:35493603 T C 1.354559 -3.2169e-05
7:35510477 C A 0.341408 -1.3984e-04
7:35521830 T C 0.036485 -6.1733e-05
7:35525105 G A 0.179552 -1.2028e-05
7:35526390 G A 1.600633 -3.7267e-04
7:35529440 A C 0.144524 1.0901e-05
7:35533098 A G 0.042578 -3.2081e-05
7:35534362 T C 0.051241 4.0483e-05
7:35535235 A G 0.037910 -7.2479e-05
7:35536505 T C 1.758402 -1.4931e-05
7:35536636 C A 0.552372 1.8254e-06
7:35539143 C T 0.199542 4.2957e-05
7:35540520 C T 0.336533 3.6037e-06
7:35552014 C T 0.171509 -2.1917e-04
7:35554788 T C 0.775488 -2.5687e-06
7:35558779 G T 0.302300 1.4221e-05
7:35563148 T C 0.114166 1.0433e-04
7:35568863 C T 1.974524 -7.3137e-06
7:35570574 T C 0.371457 -1.8408e-05
7:35571446 A G 0.130609 6.5375e-05
7:35571510 T C 0.214427 6.3650e-05
7:35576991 A G 0.753232 -5.3461e-05
7:35585829 G A 0.178916 9.7596e-06
7:35586206 C T 0.511151 2.8138e-05
7:35586934 A G 0.044162 -2.5674e-05
7:35594246 G A 0.138990 -3.4669e-05
7:35598995 T C 0.065879 2.3787e-05
7:35602241 C T 0.041393 4.6880e-06
7:35603331 G A 0.066626 -7.9090e-05
7:35607722 T C 0.040111 -3.5058e-05
7:35612314 G T 0.460592 -6.1807e-06
7:35614553 A G 0.046174 -9.1762e-05
7:35615008 A G 0.056745 -8.4812e-05
7:35616053 G A 0.261491 4.4808e-06
7:35616826 A G 0.044483 -7.8021e-05
7:35621112 C T 0.597887 5.0286e-06
7:35622948 C T 0.103689 4.2260e-05
7:35632538 T C 0.383018 -2.4467e-05
7:35634448 G A 0.388935 5.2499e-07
7:35639279 A G 1.029108 -6.0493e-06
7:35644636 A G 0.029874 -2.0707e-05
7:35655280 A G 0.032863 4.0534e-05
7:35659930 A G 0.285603 -2.0901e-06
7:35686699 G T 0.293091 -3.3239e-05
7:35687137 A G 0.082241 3.4278e-05
7:35687894 A G 0.062445 4.9468e-06
7:35729609 C T 0.246615 5.5591e-05
7:35739907 G A 0.759253 -1.8638e-05
7:35761392 G C 0.404602 9.1450e-07
7:35764030 T C 0.243074 -1.1088e-04
7:35765682 C A 0.041578 -6.0255e-08
7:35792077 T C 0.052779 8.4215e-05
7:35799153 C T 1.931716 -1.4827e-04
7:35842304 G A 0.054032 3.1349e-05
7:35856083 A G 1.971723 -8.4432e-05
7:35863234 T C 0.032503 -5.5066e-05
7:35866165 A T 0.061935 2.9659e-05
7:35872137 G A 0.067158 1.0623e-05
7:35879680 A G 0.046645 -5.4930e-07
7:35885190 C T 0.062224 6.7481e-05
7:35888708 C T 0.145725 -1.3850e-04
7:35911689 A G 0.077950 7.4768e-06
7:35912110 G A 0.126386 -2.2832e-07
7:35920032 C T 0.081011 4.2473e-05
7:35932541 A G 0.116711 1.5000e-05
7:35940306 G A 1.217254 2.1610e-05
7:35940362 T C 0.204495 -8.8083e-05
7:35946779 G A 0.651150 -2.4424e-05
7:35977398 T C 0.099060 3.0831e-06
7:35983120 G C 0.062799 -3.0018e-05
7:36006259 C G 0.075305 3.0573e-05
7:36010123 C A 0.075714 3.2947e-05
7:36011822 T G 0.046168 -1.1621e-04
7:36025829 A G 0.088125 -1.5107e-06
7:36034662 C T 0.097674 1.5640e-06
7:36046995 T G 0.054370 -6.5194e-06
7:36048180 G T 0.023795 -2.4258e-05
7:36049791 A G 0.059362 -1.6159e-05
7:36051285 T C 0.048076 -2.3330e-05
7:36051498 T C 1.356423 1.7090e-05
7:36056765 G A 0.021816 -7.5688e-06
7:36060516 C T 0.083263 5.2435e-05
7:36069282 T C 1.397511 2.0029e-05
7:36073873 C T 0.481777 -1.9556e-05
7:36074399 T C 0.149301 -5.3895e-05
7:36074755 C T 1.276902 6.5555e-05
7:36076406 A G 0.816930 1.0001e-04
7:36077853 C T 0.529824 7.1870e-05
7:36082656 A C 0.286892 3.5013e-05
7:36084529 C T 0.752109 -4.5544e-06
7:36086541 T C 0.107126 -2.8613e-06
7:36087216 C T 0.049430 8.7394e-05
7:36097682 T C 0.171762 1.2283e-05
7:36098844 A G 0.940382 -1.1198e-05
7:36099184 G A 0.027440 -3.8040e-05
7:36102441 T C 0.499401 -5.2847e-05
7:36116538 C T 1.100949 4.5529e-05
7:36118292 C T 0.207679 -5.2983e-05
7:36118692 G A 0.057794 1.3135e-04
7:36120302 T G 1.739603 -2.1014e-04
7:36120473 G A 0.463961 -1.1951e-04
7:36122227 T G 0.301310 -1.3492e-05
7:36124981 C T 1.495610 1.8804e-05
7:36132072 T G 0.075220 -3.8461e-05
7:36132889 T C 0.188000 -3.1802e-06
7:36135847 A G 0.091683 2.4146e-04
7:36141698 C T 0.065642 -3.7887e-05
7:36143773 A G 0.262179 -3.6511e-05
7:36145123 A G 0.070936 1.1002e-05
7:36147524 G A 0.532573 -1.3716e-05
7:36149652 C T 1.134361 3.2960e-05
7:36149653 A G 0.871725 6.3048e-05
7:36169097 A G 0.226229 1.0410e-04
7:36170478 A G 0.103643 -1.8631e-06
7:36175797 G A 0.044308 3.4621e-05
7:36177089 G T 0.537818 -3.3717e-06
7:36183611 A G 0.045505 2.8421e-05
7:36186593 G A 0.428426 -1.2933e-05
7:36191699 A G 0.373281 -5.3138e-06
7:36193565 T C 0.030737 -6.9778e-05
7:36196956 A C 0.515630 2.5233e-05
7:36205387 A G 0.172418 6.5653e-06
7:36209604 A G 1.560330 5.4978e-06
7:36210289 A G 0.332703 -4.8430e-05
7:36216668 G A 0.267564 3.4246e-04
7:36219369 C T 0.024096 4.1584e-05
7:36219439 G A 0.441195 -2.9574e-05
7:36221597 G A 0.216028 7.9372e-05
7:36221905 G A 1.844662 -3.9800e-05
7:36223708 G A 0.140612 8.1259e-05
7:36225470 C T 0.125932 2.7997e-05
7:36225648 C T 0.377143 -4.1556e-05
7:36225818 A G 0.243623 -1.7060e-05
7:36229700 A G 1.468031 8.4961e-06
7:36234600 A G 0.038313 -7.2234e-05
7:36238700 T C 0.309028 1.3669e-05
7:36242773 G T 0.036586 -2.4148e-05
7:36245718 C T 0.073987 -5.7963e-05
7:36246816 G A 0.042526 -7.5773e-06
7:36247269 A G 0.321170 -2.3566e-05
7:36248378 G C 0.047489 -1.3400e-05
7:36251781 T C 0.130940 1.4472e-04
7:36254990 T C 0.181392 7.3936e-05
7:36255597 A G 0.060624 5.3666e-05
7:36258079 T C 0.241065 3.9857e-06
7:36261355 G A 0.074055 -3.1145e-05
7:36280192 T C 0.040854 -7.6472e-05
7:36282767 A G 0.053659 1.0838e-04
7:36288575 G A 1.037141 -1.3360e-04
7:36292124 G A 0.164216 4.7539e-05
7:36301667 A G 1.538444 -1.3391e-04
7:36308589 G A 1.519518 -2.5227e-05
7:36312485 A G 0.118467 5.0594e-05
7:36312929 G A 0.359061 1.6669e-05
7:36313358 A G 0.043944 -5.0065e-05
7:36318437 T C 0.104465 -1.4243e-05
7:36318945 A G 0.082867 1.8014e-05
7:36319789 T C 0.266674 1.6838e-05
7:36320821 A G 1.961229 -7.5246e-05
7:36322615 T C 0.221201 3.1091e-07
7:36324938 A G 0.817968 1.7538e-05
7:36327317 T C 0.218287 4.0751e-05
7:36330945 T C 0.030056 -4.2505e-08
7:36335759 G A 0.638991 -1.9315e-05
7:36337756 G A 0.095305 3.2158e-04
7:36339269 G C 1.609432 9.8511e-06
7:36340753 A G 0.052221 -2.7396e-05
7:36341781 G C 0.393151 4.0178e-06
7:36341941 T G 0.230481 -5.7327e-05
7:36345194 A G 0.570149 -1.6010e-05
7:36347126 A G 0.049124 1.7342e-04
7:36349821 C T 1.602454 -1.3765e-05
7:36350365 C T 0.290995 1.3634e-05
7:36351281 T C 0.132365 -1.8605e-05
7:36355234 T C 0.114659 -8.9748e-06
7:36367513 A G 0.042130 -1.7650e-05
7:36375054 A C 0.043425 -9.9229e-05
7:36379183 C G 0.032279 2.4135e-05
7:36380111 G C 0.067112 1.2905e-05
7:36387983 T C 0.056528 -5.8071e-05
7:36393698 G A 0.089248 9.4467e-06
7:36395294 C A 0.904633 2.3950e-05
7:36396664 C T 0.033594 2.9230e-05
7:36405894 C T 0.615872 9.2370e-06
7:36419791 G A 0.855704 -3.7358e-05
7:36424349 T C 0.030760 4.8874e-05
7:36424617 A G 0.178283 5.1601e-06
7:36436796 A G 0.099116 3.3885e-05
7:36438709 G C 0.231016 5.6183e-07
7:36445177 T C 0.053195 -1.3892e-04
7:36447600 C T 0.778289 2.6143e-05
7:36453887 C G 1.100076 7.5747e-06
7:36458828 A G 0.468638 1.0989e-05
7:36460554 C T 0.046440 -7.6901e-06
7:36462141 A G 0.114361 1.0976e-05
7:36462514 A G 0.034223 4.7174e-05
7:36466655 A C 0.233282 1.7261e-05
7:36467608 G A 0.334358 -2.7952e-05
7:36479218 A G 0.288336 3.5021e-05
7:36481482 A G 1.049163 5.6279e-05
7:36493398 A G 0.059011 2.8713e-05
7:36502299 T G 0.205424 1.7783e-05
7:36504070 C T 0.206654 1.4207e-05
7:36508551 G A 0.061449 6.8471e-06
7:36508641 T C 0.097291 8.6618e-05
7:36509082 C G 0.117344 -7.1355e-05
7:36509137 A G 0.168734 -3.5049e-05
7:36510043 A G 1.867531 1.1180e-04
7:36514098 T G 0.309473 -9.5240e-05
7:36514424 A G 0.102611 4.3977e-05
7:36515149 C T 1.961629 3.3770e-05
7:36519415 G C 0.585125 -1.1494e-04
7:36519651 T C 1.634583 -1.9118e-04
7:36524949 G A 0.056453 -4.6044e-05
7:36525948 T G 0.357416 -7.5307e-04
7:36529085 T C 0.177299 -1.4118e-04
7:36530370 A T 0.079771 -3.1903e-05
7:36536896 A G 0.080131 -3.2974e-05
7:36538303 C G 0.539785 1.1289e-05
7:36544779 G C 1.233360 -6.6242e-05
7:36546069 G T 1.076678 -4.2180e-05
7:36547274 G C 0.045710 -3.5186e-05
7:36547361 C A 0.743212 5.3469e-06
7:36547384 G T 1.780795 -4.9351e-05
7:36547613 T C 0.158107 2.3975e-06
7:36547979 G A 1.039679 3.2217e-05
7:36549085 A G 0.020033 -1.1325e-05
7:36551211 A G 0.062533 2.8691e-06
7:36553394 A G 0.085285 -9.0270e-06
7:36556478 C T 0.772603 -4.0630e-05
7:36556593 T C 0.850212 -1.7409e-05
7:36562929 C T 0.042321 -1.3686e-05
7:36565799 G A 0.063506 1.2641e-05
7:36566515 A G 0.081618 -4.6222e-05
7:36567286 T C 0.066217 9.3771e-05
7:36567782 G A 0.160687 3.4606e-04
7:36568511 A G 1.065934 4.1173e-05
7:36577582 A G 0.168714 -9.7081e-05
7:36582176 A G 0.060498 2.0438e-05
7:36582235 G A 0.100706 1.9741e-05
7:36583886 G A 0.472400 2.3856e-05
7:36590436 C A 0.264879 -8.6144e-05
7:36610493 C T 0.158772 -1.3469e-04
7:36614850 A G 0.023749 4.5360e-05
7:36615722 T C 0.039952 -2.5065e-05
7:36615854 T C 0.055360 5.0635e-05
7:36621618 G A 0.877648 -2.0494e-05
7:36623757 A G 0.081975 2.6556e-05
7:36624406 C T 0.131849 4.1890e-05
7:36627324 C T 0.088599 -6.8270e-06
7:36627824 G A 0.256220 -4.9201e-05
7:36628839 A G 0.034051 3.0508e-05
7:36634280 C T 0.067768 3.6507e-05
7:36638261 A G 0.080076 -1.6454e-04
7:36638803 A G 0.037449 2.2935e-05
7:36641334 T C 0.116607 -1.0082e-04
7:36642252 A G 0.550999 4.4316e-05
7:36643873 C T 1.157938 1.5406e-05
7:36649339 G C 1.287914 1.1807e-06
7:36654277 G A 0.975955 6.7364e-05
7:36656035 C G 0.285246 8.4510e-05
7:36656572 A G 0.054370 -2.0592e-05
7:36661423 C T 1.299937 -3.5316e-06
7:36678751 C A 0.030108 -1.3873e-05
7:36679015 T G 0.262107 -3.1890e-05
7:36679794 A G 0.528399 -4.0113e-06
7:36680432 G A 0.340830 1.0521e-04
7:36682207 T G 0.100680 -4.2708e-06
7:36682949 G T 0.076236 7.0215e-05
7:36685265 T G 0.783210 1.4345e-05
7:36686998 C T 0.480936 1.8967e-04
7:36691035 G A 0.039004 4.3811e-05
7:36691121 C G 1.562525 4.8388e-06
7:36695217 T G 1.145419 5.3246e-05
7:36706968 T C 1.226706 1.3848e-05
7:36717117 C T 0.096159 -3.2520e-05
7:36717797 C A 0.027706 -1.2882e-05
7:36723665 C T 0.127665 1.7347e-05
7:36729148 C T 0.078693 -1.2290e-05
7:36729248 A G 0.081102 -6.4066e-05
7:36732050 G A 1.093822 3.7253e-05
7:36745964 A G 0.045343 9.7123e-05
7:36747212 T C 0.055113 1.5729e-04
7:36751399 T C 1.963008 1.2163e-04
7:36751582 C G 0.192515 7.4570e-05
7:36757127 G A 1.537146 3.4212e-05
7:36763672 T C 0.660118 1.7318e-05
7:36765146 G A 0.759629 2.1443e-06
7:36766102 A G 0.047554 -3.2394e-05
7:36772959 C T 0.347857 4.0003e-05
7:36775682 G A 0.635236 -2.3569e-04
7:36775986 T C 0.028851 -1.1986e-04
7:36778332 C T 1.106636 4.4188e-05
7:36782508 T C 0.284101 -1.0315e-05
7:36783636 A G 1.275168 2.0839e-05
7:36786068 G A 1.814229 3.6199e-05
7:36787904 A G 0.088596 -2.9576e-06
7:36790307 T C 0.616449 2.8838e-05
7:36791806 C T 0.316831 -7.2289e-06
7:36794236 A C 0.060485 -2.8908e-05
7:36794389 C G 1.038663 3.0195e-06
7:36794811 C T 1.796715 -1.0199e-05
7:36795508 C T 0.030192 -3.2372e-05
7:36799721 C T 0.426096 4.3827e-05
7:36799994 G A 0.030890 -3.1300e-05
7:36802023 T C 0.303069 -3.0530e-05
7:36804407 A C 0.138116 -5.2799e-06
7:36805304 T C 0.046035 2.7962e-05
7:36806587 T C 0.027332 1.5066e-05
7:36814777 G A 0.846885 -2.3125e-05
7:36821376 C T 1.834571 -4.3299e-05
7:36830771 G A 1.127659 -1.9475e-05
7:36830973 C T 0.066502 -3.5983e-05
7:36831723 T C 0.541995 4.4165e-05
7:36834864 A G 0.231425 2.1963e-05
7:36835417 A G 0.277528 5.5770e-05
7:36835793 T C 0.059306 -3.2723e-05
7:36861807 A G 0.080456 -5.3002e-05
7:36881948 C T 0.085529 -5.0976e-05
7:36882342 C T 0.036203 3.9031e-05
7:36891841 G A 0.816573 3.2226e-05
7:36895517 C G 0.048135 7.2837e-06
7:36897475 G A 0.222964 3.8168e-06
7:36904076 A G 0.030163 -9.0717e-06
7:36914888 A G 0.038069 5.7027e-05
7:36917995 T C 1.369591 7.6803e-06
7:36921107 T C 0.086142 -4.9491e-05
7:36921330 A G 0.054243 -2.9233e-06
7:36922749 C T 1.934163 1.1197e-05
7:36936901 C A 0.071436 3.3418e-05
7:36939725 T C 0.065665 -3.9365e-05
7:36942096 T C 0.038280 -1.0784e-04
7:36946085 A G 0.077038 -6.0328e-05
7:36948765 G T 0.027657 7.6735e-05
7:36952021 G A 0.285152 5.2082e-06
7:36957418 T C 1.931482 -4.8117e-06
7:36958144 A G 0.067239 1.6370e-05
7:36959445 C T 0.603106 1.0609e-06
7:36959645 C T 0.039608 -6.0884e-05
7:36962453 T C 0.085431 -2.1839e-05
7:36965825 G C 0.208848 6.7169e-05
7:36966110 G A 0.283315 -1.8136e-05
7:36966578 C T 0.054931 -8.0477e-05
7:36967217 C G 0.057447 -1.1487e-05
7:36967551 T C 0.057654 -1.1074e-05
7:36968412 G A 0.535247 -3.0902e-05
7:36971968 T C 0.079125 2.3448e-05
7:36974825 G T 0.135633 7.4765e-05
7:36975080 A C 1.504439 -8.1976e-06
7:36975186 G C 0.021743 -1.4632e-05
7:36975585 T G 0.218634 -1.7405e-05
7:36979876 C T 0.114351 5.5085e-05
7:36980476 T C 0.034256 5.6277e-06
7:36981676 C T 0.161522 3.4768e-05
7:36985412 C T 0.192402 1.1440e-06
7:36991362 A G 0.661004 -2.0416e-05
7:36993236 C T 0.104393 -2.2745e-05
7:36996483 C T 0.222328 7.6373e-05
7:37001473 C G 0.020351 1.2486e-05
7:37002607 T C 0.076399 -2.8827e-06
7:37005260 G T 0.115789 7.7091e-06
7:37010772 T C 0.384125 5.3871e-05
7:37031739 T C 0.069105 -3.8912e-05
7:37034128 T C 0.099041 -8.3568e-05
7:37038739 C T 0.020137 1.3033e-06
7:37043122 A G 0.033379 -1.0212e-05
7:37050042 C T 0.337701 6.0218e-05
7:37054484 T C 0.034876 8.2317e-05
7:37060399 A G 0.032337 -1.0416e-04
7:37075502 G A 0.103530 -8.1107e-06
7:37076854 A G 0.133644 2.9614e-05
7:37076912 T G 1.937454 -3.2647e-05
7:37077067 T C 0.081244 1.6354e-05
7:37077542 G A 0.169370 1.1972e-05
7:37078669 G A 0.033996 3.4943e-05
7:37087934 G A 0.068664 -2.7063e-05
7:37089141 C T 0.366497 -9.9705e-05
7:37104329 A G 0.088372 1.7367e-05
7:37110255 A G 0.020598 -3.1418e-05
7:37110609 T G 0.167325 1.5087e-04
7:37129797 G A 0.021052 -1.1634e-05
7:37133095 C T 0.021217 -4.4236e-05
7:37133658 T C 0.054055 5.7733e-05
7:37135479 A C 0.230160 7.1516e-05
7:37142753 C A 0.118278 -2.4150e-05
7:37143860 G T 0.077502 -3.6808e-05
7:37144095 A G 0.267116 1.0560e-05
7:37145828 C T 0.039767 -4.0867e-05
7:37147129 T C 0.125267 -1.0042e-05
7:37150601 G C 0.039248 -7.7184e-05
7:37151875 G A 0.124137 3.7203e-05
7:37158210 G A 0.033090 2.0784e-05
7:37158469 A G 0.317253 7.6028e-06
7:37167884 C T 0.071241 6.4826e-06
7:37184147 A G 0.021919 1.9376e-05
7:37185324 C T 0.045337 1.2256e-05
7:37187059 C T 0.119580 -4.1725e-05
7:37191340 C T 0.100073 7.4440e-05
7:37199720 T C 0.059965 7.5145e-05
7:37202289 C T 0.058290 4.4993e-05
7:37209212 A G 1.487467 -1.7417e-04
7:37213108 A G 0.114578 6.1979e-05
7:37213276 T G 1.678447 -8.0689e-05
7:37217502 C T 0.133082 1.8072e-05
7:37219753 A G 0.294312 2.9192e-05
7:37221055 C T 0.119152 4.8672e-07
7:37224114 C T 1.532466 1.1714e-04
7:37226702 A G 0.031422 1.0503e-05
7:37227941 C T 1.289700 6.3733e-05
7:37238935 T C 0.076645 -3.3844e-06
7:37253931 C T 0.674922 4.3399e-05
7:37256040 T C 0.026479 -9.2984e-08
7:37262901 G T 0.451844 -1.7066e-05
7:37265081 C T 0.021646 3.1182e-06
7:37266352 C T 0.055418 6.7706e-05
7:37267908 A G 0.030633 4.2998e-05
7:37268787 A G 0.042454 9.0042e-06
7:37272951 A G 0.033863 -2.4751e-05
7:37284527 C G 0.039929 2.9025e-05
7:37285636 T C 0.067641 -5.3489e-06
7:37289819 T G 0.236625 1.7605e-05
7:37293459 G A 0.557127 6.4691e-06
7:37298475 T C 0.048638 2.0367e-05
7:37303750 C T 0.084026 1.4774e-05
7:37305219 T G 0.038598 -3.1140e-05
7:37312711 A C 0.041312 -2.9398e-05
7:37313712 G A 0.075139 6.6039e-06
7:37318974 C T 0.105179 -5.3317e-05
7:37321545 T C 0.035814 1.4978e-05
7:37324253 G A 0.066025 2.4918e-06
7:37329481 A G 0.888632 -2.2634e-05
7:37342701 T C 1.894594 -2.4131e-05
7:37344369 C T 0.974079 -3.0166e-05
7:37350464 T C 0.091004 -2.8666e-05
7:37356783 C T 0.044064 2.5930e-05
7:37357595 A G 1.671731 1.2023e-05
7:37360209 G T 0.647703 -3.7659e-07
7:37360358 C T 0.940155 -2.7079e-05
7:37369690 T C 0.132277 -1.1789e-04
7:37372544 T G 0.056483 -7.4315e-05
7:37375897 C A 0.066015 -5.6464e-05
7:37378469 G C 1.913040 -2.4058e-05
7:37379030 G A 0.360587 1.6273e-06
7:37379575 T C 1.128266 4.5562e-05
7:37382520 A G 0.862685 2.2803e-05
7:37384479 T G 0.048005 2.8971e-05
7:37385013 T C 0.034071 -4.5381e-05
7:37386237 A C 1.124066 -2.0526e-05
7:37386272 T C 1.043646 5.2817e-06
7:37386748 C T 0.222470 -5.4928e-05
7:37390410 G A 1.913076 -4.4574e-05
7:37391266 T C 1.074396 1.4976e-05
7:37394716 G C 0.189532 -1.0464e-04
7:37401746 G T 0.058781 -3.7416e-05
7:37405403 C T 0.161651 4.8398e-05
7:37406970 G C 0.101553 -7.3900e-06
7:37411758 T C 1.036281 -8.4162e-06
7:37413314 A G 0.176089 -6.2772e-05
7:37416254 G A 0.689541 1.4778e-05
7:37424457 T C 0.033438 5.3360e-05
7:37435645 G C 1.220925 8.7985e-05
7:37436854 G A 0.213778 -2.0399e-05
7:37440367 T C 0.044236 9.6692e-05
7:37441951 T C 0.294653 -1.1584e-05
7:37446445 C T 0.046911 2.6483e-05
7:37447483 C G 0.050280 -3.0882e-05
7:37447918 A G 0.394865 -4.8948e-06
7:37448205 C T 0.040007 4.8334e-07
7:37451713 G A 0.674188 5.2278e-06
7:37455689 G A 0.050517 1.9736e-05
7:37457483 G A 0.256427 3.3963e-06
7:37457875 G C 0.038128 -3.5058e-05
7:37457933 C A 0.397595 1.4998e-05
7:37461304 G A 0.953177 1.2241e-05
7:37465175 A G 0.060072 8.3289e-05
7:37466564 C T 0.590617 2.8697e-05
7:37467176 A T 0.077239 8.8554e-05
7:37470284 T G 0.909015 1.2008e-04
7:37472738 C T 0.056096 -5.1815e-05
7:37473400 C T 0.075733 -2.2185e-06
7:37475424 T C 0.788046 -1.2737e-05
7:37476429 C G 0.384034 2.5780e-05
7:37479338 C T 0.313209 5.8239e-05
7:37481442 T G 0.067255 -3.1398e-05
7:37483080 C G 0.319554 1.3235e-04
7:37484020 C T 0.189169 -2.1288e-07
7:37484479 A G 0.124452 1.8771e-05
7:37484562 T C 0.478041 2.8452e-05
7:37484870 C T 0.737685 -1.5509e-04
7:37485468 T C 0.047975 1.4967e-05
7:37488988 G A 0.878080 -9.0161e-08
7:37489404 T C 0.830779 -5.8525e-05
7:37491704 C T 0.152300 -1.5283e-05
7:37492180 C G 0.347010 -4.7012e-05
7:37493361 C T 1.724355 1.6859e-05
7:37494415 C T 0.782453 4.5375e-05
7:37495735 G C 0.063013 -3.7149e-05
7:37497693 C T 0.126818 -1.0907e-05
7:37498608 C T 0.062341 1.2422e-05
7:37501026 G A 0.638806 5.5227e-06
7:37501378 C T 0.737120 9.9873e-06
7:37503588 T C 1.155829 -2.4220e-05
7:37504207 T G 0.081650 -4.0424e-06
7:37505367 T C 1.405365 9.0478e-06
7:37507573 A G 0.025138 -5.5698e-05
7:37509747 G A 1.012821 1.7710e-05
7:37519355 A G 0.028436 4.4888e-05
7:37529157 C T 0.267187 -5.3902e-05
7:37530034 G T 0.026430 -6.6811e-05
7:37533776 T C 0.102631 1.3674e-05
7:37541186 C T 0.063192 -9.8500e-06
7:37547497 C A 0.072416 -4.1442e-05
7:37547900 A G 0.094029 4.3343e-05
7:37554798 G A 0.718804 8.2871e-05
7:37555844 C T 0.041831 -2.1604e-04
7:37562368 G A 0.988637 4.0905e-07
7:37569250 C G 0.428056 -1.0418e-04
7:37590633 C A 0.067813 -3.6280e-05
7:37591622 A G 0.364027 -2.8858e-04
7:37592358 A G 0.034191 7.2519e-06
7:37598332 T G 0.046719 -2.2440e-04
7:37606479 G T 0.919638 4.9056e-05
7:37612345 C T 1.365157 1.3744e-05
7:37620921 T C 0.299596 -3.4182e-05
7:37621815 C T 0.085688 6.0624e-05
7:37660059 T C 0.029958 -9.1859e-05
7:37661413 T A 0.027826 -6.1873e-06
7:37683285 C T 0.099567 1.7285e-05
7:37699089 A C 0.645083 -5.2346e-05
7:37705787 T C 0.485263 2.5412e-05
7:37716840 T C 0.038829 7.0091e-05
7:37722873 C T 0.064487 -1.4630e-05
7:37723112 C T 0.080410 5.4933e-06
7:37726951 G A 0.109437 -9.6293e-07
7:37727143 C T 0.713160 7.6889e-05
7:37735869 G A 0.037011 1.1615e-05
7:37739901 A G 0.163106 -7.5619e-05
7:37746178 T G 0.186890 5.2026e-05
7:37747390 A G 0.180915 -9.0638e-05
7:37750529 C T 1.941067 -1.8064e-05
7:37757458 G A 0.148542 1.9097e-05
7:37763133 C T 0.560619 -9.7984e-05
7:37774380 C T 0.065941 -3.0055e-05
7:37783669 C A 0.083465 8.9509e-05
7:37790252 T C 0.059352 6.4250e-05
7:37791597 A G 0.222019 -1.9196e-05
7:37798537 C A 0.162557 7.0290e-05
7:37801247 G T 0.065058 -7.0821e-05
7:37809412 C T 0.517191 -8.1996e-07
7:37835256 T C 0.125166 4.5446e-05
7:37837335 A G 0.703507 -6.6310e-06
7:37863441 C T 0.096516 -6.9985e-05
7:37864809 T G 0.180389 -1.3038e-04
7:37867426 C T 0.065246 -6.8298e-05
7:37872521 G A 0.092605 -1.9950e-04
7:37872650 C T 0.388695 6.2070e-06
7:37873545 G T 0.024577 -1.2056e-04
7:37881712 C T 0.067197 1.0467e-04
7:37883748 T C 0.026881 -1.2350e-06
7:37890267 A G 0.501151 -3.7387e-05
7:37894974 G A 0.408423 -2.8132e-05
7:37895101 T C 1.894052 -1.0434e-04
7:37896151 T C 0.039186 1.3333e-04
7:37901490 T C 0.092679 9.0165e-05
7:37901603 T C 0.044120 2.3013e-05
7:37907304 C T 1.467677 1.0010e-05
7:37913193 G A 0.047141 -1.3504e-05
7:37914436 C T 0.063192 5.8079e-06
7:37916455 G A 0.149960 7.7131e-07
7:37920013 G A 0.627397 4.6190e-06
7:37923917 A G 0.028978 1.1870e-04
7:37924553 T C 0.027956 1.1021e-04
7:37925438 C T 0.960642 2.3186e-06
7:37927550 C G 0.577114 1.3844e-05
7:37932255 G T 0.156663 1.7727e-05
7:37932888 A G 0.886983 -5.1349e-06
7:37933059 G T 0.652880 2.8692e-05
7:37933153 A C 1.903192 8.9400e-05
7:37935150 A G 0.072221 -4.7050e-05
7:37940428 C T 0.022334 2.0189e-04
7:37940969 C T 0.051708 1.0161e-04
7:37941979 G C 0.721002 -9.6355e-06
7:37945405 T G 0.482380 -4.6771e-05
7:37947103 T C 0.414044 -2.4582e-05
7:37947164 T G 0.756036 -5.2296e-05
7:37947755 T C 0.042166 4.1460e-05
7:37947818 C A 0.374118 -2.7249e-05
7:37957771 G A 0.468362 4.9930e-05
7:37965069 G A 0.039429 -1.1932e-05
7:37973225 C T 0.544939 -1.1972e-06
7:37977249 C T 0.707486 -6.3187e-06
7:37979629 T C 0.318353 2.2250e-05
7:37983762 C A 0.062260 1.5687e-06
7:37983861 A G 0.064354 -2.4239e-05
7:37984715 C T 0.267336 -2.9564e-06
7:37984728 T G 0.037057 -6.3339e-05
7:37987632 A G 0.203489 -1.1880e-05
7:37988589 T C 1.545793 1.7828e-05
7:37991254 A C 0.234015 4.0500e-05
7:37992041 C A 0.229705 -1.4610e-06
7:37992567 A G 1.860997 2.7294e-05
7:37996626 C T 0.517496 3.0393e-05
7:38000650 T C 0.251419 -5.4084e-06
7:38005145 G A 0.033603 -5.5086e-05
7:38009949 G C 0.493909 1.6158e-05
7:38022141 G T 0.029030 -2.8890e-05
7:38025507 G A 1.907499 -2.2737e-05
7:38026155 G A 0.191629 2.0684e-06
7:38031039 A G 0.026531 -1.1392e-04
7:38031255 G T 0.033233 2.4109e-05
7:38034573 C T 0.209455 -1.9259e-06
7:38043677 A G 0.927818 -1.1465e-05
7:38051955 G A 0.033798 -2.3119e-05
7:38056052 C T 0.032724 -6.7632e-05
7:38064288 A G 0.094464 1.9939e-05
7:38065532 G A 0.220435 -7.3510e-05
7:38067602 A G 0.053328 5.6085e-05
7:38075944 C G 1.308356 8.9541e-06
7:38082621 C T 0.022584 -1.8549e-05
7:38090594 G T 0.045739 -1.2055e-04
7:38091354 C T 0.367718 -2.3513e-05
7:38098280 C T 0.302666 1.3533e-05
7:38099538 A G 0.063984 -3.6511e-05
7:38101288 C T 0.141995 -5.9891e-05
7:38106723 A G 0.454918 1.3863e-06
7:38110626 C T 1.309606 2.3289e-05
7:38117435 G A 0.067424 2.5321e-06
7:38123209 G A 0.498502 1.7282e-05
7:38125948 G A 1.760106 4.6093e-05
7:38136277 C T 1.174570 6.1791e-06
7:38136881 A C 0.036317 -3.6910e-05
7:38140307 A G 0.767718 7.7324e-06
7:38143074 T C 0.043909 -8.0167e-05
7:38144783 T C 0.135270 5.1128e-05
7:38149292 T C 0.070501 3.4096e-05
7:38154711 C T 0.046440 -3.1408e-05
7:38155601 G A 0.028047 -1.5526e-05
7:38156102 T C 0.339538 1.6523e-06
7:38156645 T C 0.260501 -6.8997e-06
7:38159445 G A 1.161054 -2.3115e-05
7:38160558 T C 0.109963 2.9598e-05
7:38162131 T C 0.033496 -1.8740e-05
7:38162874 G A 0.217965 4.3491e-05
7:38168016 A C 0.762362 3.3628e-06
7:38169150 A G 0.331644 -5.6440e-08
7:38173677 A C 0.020439 3.5173e-05
7:38183787 A G 0.296561 -2.9757e-06
7:38185918 C A 0.208134 6.7719e-05
7:38190506 T C 0.085201 -9.8362e-06
7:38191360 G A 0.682552 -1.0425e-05
7:38198761 G A 0.890027 1.7686e-05
7:38217110 A G 0.030293 -1.8498e-05
7:38225926 A G 1.611694 4.9622e-07
7:38228480 A G 0.699628 -1.8999e-05
7:38230184 C T 0.046184 1.7150e-06
7:38232093 T C 0.204411 5.5037e-05
7:38235696 T C 0.226115 -3.4796e-06
7:38237291 C A 0.492929 -4.1970e-05
7:38239759 T C 0.166335 -5.0150e-07
7:38240908 G A 0.914935 4.9385e-06
7:38252964 A G 0.216076 5.6378e-05
7:38253585 A G 0.064126 3.8749e-05
7:38264556 T C 0.093280 -5.5963e-06
7:38267586 G T 0.184690 2.6999e-06
7:38271544 G A 0.170503 6.3732e-05
7:38272773 G C 0.131644 2.8833e-05
7:38277868 A G 0.033188 -1.5206e-05
7:38282618 A G 0.060722 1.4018e-04
7:38294670 G A 0.686090 1.1283e-04
7:38301832 A G 0.022990 6.8693e-05
7:38305043 C T 0.197894 3.2935e-05
7:38311229 G A 0.258031 8.7696e-05
7:38323805 A G 0.097993 -1.7862e-05
7:38325441 C G 0.846002 7.2379e-05
7:38325532 A C 0.476476 4.1184e-05
7:38325656 A G 0.167643 -3.9929e-06
7:38326931 T C 0.202035 6.0499e-05
7:38328418 G C 0.153355 -4.7515e-05
7:38331416 T C 0.194557 5.5976e-05
7:38331677 A C 0.202210 4.4444e-05
7:38337801 T C 0.298596 3.0525e-05
7:38339604 T C 0.088745 -1.1551e-05
7:38340198 T A 0.058511 -6.3969e-06
7:38342046 C T 0.059131 9.8865e-05
7:38343956 C A 0.227693 -2.1842e-06
7:38344899 G A 0.925689 7.8445e-06
7:38346870 G T 0.131317 1.1808e-05
7:38349844 T C 0.760116 7.0577e-05
7:38349965 T C 0.028809 5.3838e-05
7:38352235 T C 0.146672 1.2072e-05
7:38359927 T C 0.457258 1.9580e-05
7:38361999 A G 0.227683 6.4167e-06
7:38368893 T C 0.042685 1.6551e-05
7:38369593 T C 0.071121 -1.0813e-06
7:38370683 A G 0.438219 -7.2381e-06
7:38376962 G A 1.171570 -2.7201e-05
7:38380446 C T 0.216553 -8.8754e-06
7:38381265 C G 0.033788 2.0910e-06
7:38384365 G A 0.034824 2.7876e-06
7:38387154 A G 0.111761 3.1442e-05
7:38410254 T G 1.437485 2.4128e-05
7:38412118 A G 0.497340 -5.1536e-05
7:38416814 T C 0.301264 -1.3295e-05
7:38416954 T C 0.034041 2.9277e-06
7:38417413 T C 0.047252 -1.7993e-05
7:38420184 A C 0.208150 -1.2288e-05
7:38423009 T C 0.044801 1.2777e-05
7:38428814 T C 1.436765 4.0170e-05
7:38432723 G A 0.031292 -8.2590e-05
7:38436942 T C 0.126815 -4.5655e-06
7:38438838 T C 0.135104 -6.9604e-05
7:38438887 G A 0.128970 -6.2866e-06
7:38443558 T C 0.081718 2.8095e-05
7:38448719 T G 0.262893 -5.6526e-06
7:38459871 G C 1.972051 7.9185e-05
7:38463542 C A 0.040315 1.1679e-05
7:38468422 T C 0.047047 -7.1118e-06
7:38468695 T C 1.890910 5.9539e-05
7:38469039 A C 0.519453 -1.3620e-05
7:38475621 C T 0.066723 -3.6676e-05
7:38481871 G T 0.251676 1.2758e-04
7:38501145 C T 0.030494 -1.7738e-05
7:38510359 C A 0.080053 7.5916e-05
7:38510664 G A 0.305321 3.3526e-05
7:38512302 A G 0.220981 1.2803e-05
7:38532962 G A 0.450273 8.5769e-06
7:38546250 C T 0.174271 1.1514e-05
7:38548611 G T 0.224953 1.3153e-04
7:38549146 C T 0.609293 -9.2768e-06
7:38550797 T C 0.523254 -1.8271e-05
7:38562755 G A 0.091530 2.8281e-05
7:38566680 A G 0.110343 -5.4972e-06
7:38572120 G T 1.084221 -5.3616e-06
7:38583994 G A 0.142661 3.2552e-05
7:38585389 T C 0.935978 1.6782e-05
7:38590001 G A 0.021120 4.5982e-06
7:38590031 A G 0.226346 5.6665e-05
7:38595908 T C 0.922563 -1.0146e-05
7:38596701 C T 0.125367 5.8491e-06
7:38600105 T C 0.082166 -3.0735e-06
7:38600741 C A 1.804080 2.0220e-05
7:38603719 C T 0.192661 4.2499e-05
7:38607233 T C 0.043714 -3.8038e-05
7:38617511 C T 0.094539 5.9637e-05
7:38617685 G A 1.931174 5.3961e-05
7:38618748 G T 0.123199 -1.0206e-04
7:38625921 C A 0.418137 -2.2854e-05
7:38626205 G A 0.374553 1.9029e-06
7:38626520 T C 0.080014 1.1686e-05
7:38626562 T C 0.666502 2.2934e-06
7:38628106 A C 0.060397 -2.4349e-05
7:38632481 T C 0.038796 2.9780e-05
7:38641366 C T 0.139707 5.3075e-05
7:38641731 G A 0.681942 -4.9775e-08
7:38642138 T C 0.305331 6.3849e-05
7:38642683 C T 0.549051 1.7607e-04
7:38643687 A C 0.027167 -2.2142e-05
7:38644969 G A 0.054191 -2.2806e-05
7:38648372 C T 0.052283 6.6508e-06
7:38648565 A G 1.637105 -1.3334e-05
7:38649070 C T 0.066434 -2.5171e-04
7:38650147 A C 0.083208 1.3690e-05
7:38655758 A C 0.225901 1.6917e-05
7:38676384 T G 0.091034 -6.9054e-05
7:38676809 G T 1.241409 6.9252e-06
7:38677134 A C 0.119427 -1.7215e-06
7:38678164 T C 0.161324 4.6949e-05
7:38678273 A G 0.915312 1.8272e-05
7:38682411 C A 1.760249 2.6477e-05
7:38685562 G A 0.039575 -2.6542e-05
7:38685807 G T 0.076145 4.5743e-05
7:38687587 T G 0.102160 4.7172e-05
7:38687824 C T 0.221542 -4.3195e-05
7:38696575 C T 0.286496 1.4017e-05
7:38697044 C T 0.044470 7.8381e-05
7:38697363 A G 0.103796 4.0297e-05
7:38698314 C T 0.686334 -6.0261e-06
7:38706384 A G 0.527707 2.3700e-06
7:38715760 A G 0.923488 -2.9358e-05
7:38717538 C A 1.236492 -1.2964e-05
7:38717662 G A 1.418296 4.4258e-06
7:38722499 C T 0.225005 6.7381e-05
7:38724240 T C 0.143702 -2.6511e-05
7:38725157 G T 0.227894 -6.2811e-06
7:38726719 T C 0.327951 5.8714e-05
7:38727701 T C 0.535124 5.1706e-05
7:38741848 C T 1.387384 -4.0893e-07
7:38746030 G A 0.044480 -1.4116e-05
7:38747782 C T 1.024561 7.6600e-06
7:38749813 A G 0.024022 -2.5926e-05
7:38750892 G A 0.142784 -2.4259e-05
7:38750986 C G 0.346825 -3.8147e-05
7:38752712 G A 0.199367 -2.4734e-05
7:38755845 G A 0.057684 1.1894e-04
7:38758080 C T 0.068979 8.6577e-05
7:38763891 G A 0.175978 7.7501e-05
7:38764168 C T 0.184258 -6.2740e-05
7:38764855 A G 0.204197 -3.1025e-05
7:38765883 T C 0.055775 -1.6240e-05
7:38782944 G A 0.325052 2.8944e-05
7:38783802 T C 1.826774 3.9196e-05
7:38793634 C T 1.503111 -5.4413e-06
7:38797544 C A 0.190850 -4.5269e-05
7:38799012 G C 0.057106 -1.9172e-05
7:38805125 T C 0.049864 7.3826e-05
7:38805215 T C 0.166789 5.8653e-05
7:38811569 G A 0.112245 7.7046e-06
7:38816112 A G 0.085821 -2.8746e-05
7:38816487 A G 1.049543 2.1138e-05
7:38835035 T C 0.137467 -3.8630e-05
7:38837351 T C 0.029890 1.0475e-05
7:38844107 C T 0.076603 4.7867e-05
7:38860983 A G 0.094594 -4.7221e-05
7:38865859 A G 0.063279 2.0465e-05
7:38867973 A G 0.035668 4.7371e-05
7:38871804 C T 0.066301 2.7748e-05
7:38885292 A G 0.048118 -1.3646e-05
7:38903401 G A 0.056350 6.8524e-05
7:38919720 A G 0.034178 9.5878e-05
7:38925046 G A 0.041783 -1.5059e-05
7:38925513 G C 0.153248 1.6061e-06
7:38930096 G T 0.035106 4.0070e-05
7:38933942 T C 1.026768 4.4017e-06
7:38941615 G T 0.762320 3.1189e-05
7:38943094 A C 0.042117 -8.3770e-06
7:38943849 A G 0.061543 8.9486e-06
7:38944375 G A 1.821993 1.1178e-04
7:38953696 C T 0.364037 4.0832e-05
7:38957451 T G 0.601532 -7.0936e-07
7:38967240 G T 0.136104 -5.2564e-06
7:38970437 C T 0.078404 3.1954e-05
7:38975286 T C 0.065701 -1.7177e-05
7:38984633 G A 1.834077 -1.3368e-05
7:38984925 C A 0.326821 -1.5508e-05
7:38986017 T G 1.906629 -5.1404e-05
7:39004839 C T 1.444616 -1.0916e-04
7:39008525 C T 0.409783 7.8965e-05
7:39008768 G A 0.082277 -5.8569e-05
7:39009055 T C 0.218952 -2.6994e-04
7:39012803 T G 0.047219 -1.8376e-05
7:39020417 A G 0.053600 2.0265e-05
7:39021263 A G 0.034304 8.7263e-05
7:39027756 C T 0.691290 -2.4896e-05
7:39036411 A G 0.211428 -3.1591e-04
7:39039061 G C 0.696370 7.3839e-06
7:39042451 C G 0.476502 1.5817e-05
7:39045636 T C 0.044837 -6.1617e-05
7:39067493 G A 1.845609 -7.5095e-05
7:39078836 T C 0.046164 -8.4558e-05
7:39080470 T C 0.464967 -4.8712e-05
7:39081866 C T 0.597566 2.1062e-05
7:39089273 G A 1.557814 6.6523e-05
7:39096572 A C 0.066496 6.5323e-05
7:39099271 G T 0.050643 -7.6443e-05
7:39106010 A G 0.509028 1.2089e-05
7:39121514 G T 1.163644 -5.0550e-05
7:39125174 T G 0.275486 2.3151e-05
7:39143407 A G 0.106513 -1.0359e-05
7:39151284 T C 0.062146 -4.0147e-05
7:39153895 G A 0.094302 -4.1883e-05
7:39155670 C A 0.043383 -6.1098e-06
7:39164131 A G 0.023395 3.1708e-06
7:39172228 C A 0.537584 -8.5813e-06
7:39172316 T C 0.043555 -3.4033e-05
7:39177870 C T 0.057560 -8.3281e-05
7:39201365 C T 0.064759 3.5864e-05
7:39221061 T C 0.032139 2.0871e-05
7:39239961 A G 1.518402 4.0161e-05
7:39241348 T C 0.725075 -1.9013e-06
7:39244053 A G 0.045901 -5.1484e-07
7:39252130 T C 0.050504 3.6062e-05
7:39278981 T C 0.315169 -3.2263e-05
7:39286048 T C 0.085870 -1.1316e-04
7:39294042 G A 0.934131 6.1059e-05
7:39294472 T C 0.173067 -5.0775e-05
7:39298546 T C 0.379373 2.5314e-06
7:39301982 A G 1.832977 -1.3889e-04
7:39302011 C T 0.033512 -4.9450e-05
7:39304177 C G 1.111858 1.0422e-06
7:39305594 G A 0.237855 1.1128e-05
7:39310371 G A 0.055191 5.1031e-05
7:39310648 C T 1.132557 -3.8800e-06
7:39313129 C T 0.399837 3.1264e-06
7:39329193 G A 1.369873 -3.8231e-05
7:39332065 C T 1.029118 4.7624e-05
7:39332774 T C 0.025145 -1.4305e-05
7:39351279 G T 0.067035 1.5116e-05
7:39357892 G T 0.312030 -2.2260e-05
7:39364141 C G 0.282922 -2.1618e-05
7:39364993 T C 0.647112 -2.8746e-04
7:39365526 T C 0.049579 -6.3955e-05
7:39369517 G A 0.114620 4.3544e-05
7:39369892 G A 0.044162 -1.0081e-05
7:39387141 A C 1.103393 -2.2944e-05
7:39401546 G A 0.298862 1.2231e-05
7:39411420 A G 0.029536 -1.5739e-05
7:39415044 T G 0.062380 4.2897e-05
7:39426930 G A 0.091232 4.1265e-05
7:39427057 A G 0.033610 -7.6793e-05
7:39431588 G A 0.376712 -1.5915e-06
7:39433817 C G 0.135127 -1.7544e-05
7:39437717 C T 0.245178 1.1419e-05
7:39445492 G A 0.027806 -1.4388e-04
7:39447726 A G 0.679748 -6.8820e-06
7:39449983 G A 0.841828 2.0882e-05
7:39464332 G A 0.062218 -2.1337e-05
7:39466627 T C 0.190828 6.5658e-05
7:39468377 T C 0.061523 5.6723e-05
7:39469662 G A 0.507863 -3.0343e-06
7:39471727 A G 0.022331 3.0317e-05
7:39500565 G C 0.026511 -3.0154e-05
7:39503405 C T 1.813366 6.4202e-06
7:39514106 A C 1.330801 2.4079e-05
7:39516722 C A 1.181889 -3.9296e-06
7:39526071 T C 0.121443 -2.3042e-05
7:39526343 T C 0.232656 4.0519e-05
7:39528864 C T 1.238874 -8.6214e-07
7:39529234 C A 0.021351 -2.1002e-05
7:39529602 G A 0.050452 -1.2003e-04
7:39537731 T C 0.209419 6.0699e-06
7:39540477 G A 0.039696 -6.1414e-06
7:39540611 T C 0.951187 -4.7184e-05
7:39546038 G A 0.207180 9.6126e-06
7:39558279 G A 1.191418 -1.0426e-04
7:39560862 G A 0.263308 7.1048e-05
7:39566272 A G 0.043045 -6.1894e-05
7:39569431 G T 0.170720 1.8403e-05
7:39570841 A G 0.082507 -1.8038e-04
7:39572508 C T 0.029744 -2.1892e-04
7:39574176 G A 0.082400 -1.9220e-04
7:39583064 G A 0.091495 -2.2396e-04
7:39592525 G A 0.119823 -1.0291e-04
7:39600097 A G 0.230023 -4.1823e-06
7:39607622 G A 0.048625 -1.1609e-04
7:39610177 G A 0.169487 -1.5667e-04
7:39615560 G T 0.111135 5.2004e-06
7:39624269 T C 0.770480 -6.2990e-05
7:39630477 G T 0.110823 5.0936e-05
7:39632415 T G 0.024853 1.2142e-04
7:39634716 A C 0.112280 1.5109e-05
7:39634792 T C 0.034918 -5.1730e-05
7:39635661 A G 1.889855 5.4169e-05
7:39643254 C A 0.147802 4.5682e-05
7:39645330 G C 0.044363 -2.6488e-05
7:39647134 A G 1.608491 -3.0027e-05
7:39653805 G A 0.094406 -8.4019e-06
7:39654065 G T 0.037381 2.8887e-07
7:39672488 C T 0.024671 1.3262e-05
7:39677916 G A 0.028313 2.0018e-04
7:39688152 C T 0.715552 6.0343e-05
7:39691982 G A 0.030672 -3.7171e-05
7:39706470 G A 0.808244 9.5708e-05
7:39713821 T G 0.214752 -6.4271e-06
7:39720743 C T 1.811081 -1.5463e-06
7:39724464 G A 0.254288 7.6311e-06
7:39725347 G C 0.096139 3.2675e-05
7:39739457 T C 0.053766 4.6121e-05
7:39751399 A C 0.175138 -5.3240e-05
7:39751683 A G 0.070037 -1.5625e-06
7:39772654 C A 0.047560 -1.2547e-04
7:39772790 A G 0.039267 1.1853e-04
7:39787863 C G 0.324267 2.8123e-05
7:39789747 C G 0.690268 5.5527e-05
7:39791185 A G 0.032626 6.0237e-05
7:39804446 T C 0.179389 -4.5365e-05
7:39811168 T C 0.374534 -1.5165e-05
7:39839824 A G 0.078427 -6.9677e-05
7:39853695 G A 0.439819 -5.8390e-05
7:39854599 A G 1.123764 4.8447e-05
7:39863884 T C 0.339282 5.0360e-05
7:39870019 G A 0.058871 -4.6131e-05
7:39877151 G T 0.654542 2.8015e-05
7:39889776 C G 0.290021 9.7040e-05
7:39889837 A C 0.064292 3.5979e-05
7:39890157 C T 0.052769 2.9427e-05
7:39919353 C T 1.338327 -1.4242e-05
7:39931234 T C 0.060329 7.2628e-06
7:39931814 A G 0.035534 -4.8651e-05
7:39939855 T C 0.348759 -1.8534e-05
7:39950474 G A 0.444613 -1.4118e-04
7:39952175 G A 1.621032 -6.4015e-07
7:39962864 C T 1.023752 3.6207e-05
7:39988381 G A 0.151840 3.6940e-05
7:39989027 T C 0.047599 -2.8793e-05
7:39993615 T C 0.051481 -1.7827e-05
7:40027484 G A 0.127441 -1.2742e-04
7:40029299 A G 0.067356 3.0755e-04
7:40043090 T G 0.040023 -1.0060e-05
7:40060180 C T 0.704416 -3.6954e-06
7:40061456 C T 0.057654 -1.2897e-05
7:40063866 T C 0.087278 -7.7566e-05
7:40077032 G A 0.282789 7.3908e-05
7:40084588 G T 0.128889 4.1418e-05
7:40096299 T C 0.834275 -3.3985e-05
7:40105699 T G 0.071062 5.0031e-06
7:40114761 C T 0.045437 -2.7445e-06
7:40116380 C G 0.274029 6.1330e-05
7:40122965 A G 0.406589 1.6950e-06
7:40149345 A G 0.148811 1.2211e-04
7:40169652 G C 1.723887 3.0563e-05
7:40188320 G A 0.029858 5.0182e-05
7:40193791 T C 0.126023 5.5402e-06
7:40205833 G A 0.052597 -7.9734e-06
7:40206718 A G 0.069800 -2.3186e-05
7:40207006 C A 0.023214 -7.9635e-05
7:40207464 T G 0.060799 -4.3098e-05
7:40227180 T C 0.041682 -1.5490e-04
7:40227761 A G 0.043178 -4.6100e-05
7:40230346 C T 0.897347 9.0641e-06
7:40239274 A T 0.147665 -3.3731e-05
7:40253029 G A 0.217235 1.3428e-05
7:40260012 A G 0.115714 -1.7539e-06
7:40291070 T C 0.935825 3.0007e-05
7:40300803 T C 0.102050 -8.8661e-06
7:40311382 T C 0.350697 2.8811e-05
7:40313222 G A 0.049783 1.3086e-05
7:40333942 G T 0.049809 5.8281e-06
7:40334467 T C 0.021536 -6.4476e-05
7:40342018 G A 0.355897 5.2804e-05
7:40342521 T C 0.048530 -5.9282e-06
7:40352551 A C 0.647975 -1.7586e-06
7:40356305 A G 0.115523 1.4752e-05
7:40360502 A G 0.730103 1.0486e-05
7:40369502 G C 0.251971 3.5440e-06
7:40376204 T C 0.033610 1.2032e-05
7:40380529 T G 0.084737 -3.2618e-05
7:40382881 G A 0.098223 -2.2570e-05
7:40384030 T C 0.132985 1.6210e-05
7:40387459 C T 0.683218 5.6966e-05
7:40397656 G A 0.044665 -6.7222e-05
7:40410630 T G 0.077496 3.7964e-05
7:40414424 T C 0.108048 5.7761e-05
7:40415195 A G 0.066739 -1.3480e-05
7:40418773 A G 0.585839 -3.0999e-05
7:40419729 G A 0.021607 -7.1309e-05
7:40432219 T C 0.211182 -1.2452e-03
7:40440573 A G 1.289959 -8.7878e-05
7:40442062 T G 0.049673 3.3165e-05
7:40446229 G A 0.051322 -1.3264e-05
7:40446859 G A 0.052257 -7.1177e-05
7:40462865 T C 0.037193 -2.0507e-05
7:40481610 C A 0.051952 -6.9591e-05
7:40487484 A C 0.086181 -1.3997e-06
7:40489369 T C 0.287606 6.2581e-06
7:40492581 T C 0.076311 7.8739e-07
7:40503902 C G 0.163401 9.8890e-05
7:40512932 A G 0.030750 -3.9133e-06
7:40525965 G A 0.292114 1.5872e-04
7:40538810 C A 0.355702 -1.5369e-05
7:40540429 G A 0.076405 2.1435e-04
7:40552725 T C 0.024989 -4.4423e-05
7:40555483 A C 0.174264 6.9142e-07
7:40565440 A G 1.767007 3.4304e-05
7:40568287 A G 0.105244 2.8879e-05
7:40576218 A C 0.059131 -9.2416e-05
7:40582326 G A 0.035866 8.4241e-06
7:40587619 A G 0.297100 7.3732e-05
7:40594582 G A 0.080803 -7.2468e-05
7:40602966 T C 0.177848 2.2993e-05
7:40612023 C T 0.242023 1.9682e-04
7:40612102 T C 0.047096 2.6422e-05
7:40620094 G A 0.027277 -5.8480e-05
7:40636435 T G 0.037404 -1.5416e-05
7:40651612 C T 0.020234 -6.8348e-05
7:40656275 G A 0.295276 -4.4177e-06
7:40658215 C T 0.065399 1.1904e-05
7:40681796 T C 0.159912 -2.7091e-05
7:40685888 T C 0.055489 4.1370e-05
7:40697456 G A 0.067901 2.6079e-07
7:40700902 T C 0.344718 -3.0510e-05
7:40701011 T C 0.072620 5.4072e-05
7:40703118 A G 0.094971 4.7120e-05
7:40708001 C G 0.045979 -3.7290e-05
7:40715612 G A 0.048956 -1.2380e-05
7:40718870 C T 0.111628 3.0362e-05
7:40728932 G A 0.528311 -4.0095e-05
7:40729505 G A 0.064123 3.7177e-05
7:40731887 G A 0.452740 -7.4193e-05
7:40732752 T C 0.076041 -1.7343e-04
7:40750130 G T 0.023353 -4.6346e-05
7:40751243 C T 0.094571 1.0780e-05
7:40766449 A G 0.465675 8.0842e-06
7:40766615 C T 0.492004 1.3290e-05
7:40766764 G T 0.045541 5.9865e-05
7:40772246 T C 0.130599 -1.9418e-05
7:40781134 A G 0.149038 2.7108e-06
7:40796889 A G 0.116970 3.4172e-05
7:40797219 T C 1.246314 1.5408e-04
7:40798267 T C 1.951203 3.8145e-05
7:40800496 T C 0.096746 5.8123e-05
7:40801620 A G 0.027839 1.7417e-05
7:40804235 A G 0.220406 7.0043e-05
7:40818758 G A 0.026060 3.7659e-05
7:40823944 A G 0.079722 -3.0304e-05
7:40825819 T C 0.046849 1.1152e-04
7:40835945 C T 0.679063 -3.3325e-05
7:40846482 G A 0.238722 2.5855e-04
7:40848552 G A 0.072380 -1.3583e-05
7:40862763 C T 0.293939 -2.6749e-05
7:40866663 A C 0.529755 6.0286e-05
7:40869110 T C 0.029517 3.3398e-05
7:40870771 T C 0.388185 6.7551e-06
7:40885934 A G 0.418845 2.6398e-07
7:40904552 A G 0.710326 7.0027e-05
7:40909142 A G 0.470066 -2.5831e-05
7:40909353 T G 0.234019 3.6122e-04
7:40914191 A G 0.052390 2.6150e-04
7:40916881 A G 0.048307 8.1674e-05
7:40917835 T C 0.071462 -4.0855e-05
7:40920313 G C 0.846213 2.4436e-04
7:40921689 C A 0.298431 2.9027e-05
7:40921787 C A 0.277372 2.1673e-05
7:40924364 T C 0.075425 9.4885e-06
7:40924902 T C 0.108207 9.8215e-06
7:40926906 G A 0.490102 8.7627e-05
7:40928113 T G 0.932174 -7.9991e-05
7:40929623 T C 0.142424 -3.5686e-05
7:40931308 G A 0.222824 3.2055e-05
7:40932030 C A 1.380951 4.0690e-05
7:40939403 T C 0.120586 -2.8461e-05
7:40939687 C T 0.833843 2.9026e-05
7:40940836 G A 1.854587 3.1256e-05
7:40941422 A G 0.039322 -3.8811e-05
7:40944385 G A 0.751473 4.0893e-07
7:40945186 T G 0.855691 -1.4526e-05
7:40950265 G A 0.051306 3.5366e-05
7:40952880 T C 0.041442 -2.4593e-05
7:40954481 G A 0.212211 -2.4254e-06
7:40959827 A C 0.587919 -5.8071e-05
7:40963206 A G 0.092689 -2.5632e-05
7:40965127 A G 0.342930 -2.9266e-05
7:41000676 G A 0.091735 9.2832e-05
7:41002231 T G 0.092621 -3.4579e-05
7:41003307 C T 0.762664 3.0024e-05
7:41004034 T C 0.029867 -4.1863e-05
7:41004609 A G 1.726354 -2.8754e-05
7:41010350 A G 0.071695 9.3445e-05
7:41014604 T C 0.048608 -9.7334e-06
7:41024274 T C 1.569649 2.2223e-05
7:41026640 A G 0.759353 7.8442e-05
7:41027078 A C 0.028361 1.2667e-05
7:41027253 A G 0.129272 -5.8040e-05
7:41037536 T C 0.107519 -7.8898e-05
7:41043561 G A 0.191804 -4.4760e-05
7:41044255 A G 0.090521 2.1143e-05
7:41045547 T C 0.030757 4.3195e-06
7:41050122 G A 0.148217 -4.6509e-05
7:41050856 G A 0.049105 -9.3460e-05
7:41053043 C T 0.021604 -2.5615e-06
7:41054780 T C 0.705714 -3.2246e-05
7:41059233 C T 0.134101 -1.3405e-04
7:41060718 A G 1.743151 -4.5761e-05
7:41062144 C A 0.051536 -5.5839e-05
7:41063204 G A 0.099129 -5.7082e-05
7:41066269 A G 0.892131 1.7470e-05
7:41071809 G T 0.093400 -1.1813e-06
7:41075387 C T 0.612587 5.2484e-05
7:41075786 C A 0.394622 1.0080e-04
7:41076289 C T 0.143147 -4.6543e-05
7:41080916 A G 0.042983 2.4334e-05
7:41085025 G A 0.313955 1.3933e-05
7:41087156 G A 0.165962 5.6100e-06
7:41088877 A G 1.260514 -2.5308e-05
7:41095992 G T 0.049556 4.7497e-05
7:41104077 T C 0.080884 9.2302e-05
7:41106056 G A 0.174829 1.5359e-04
7:41107665 A G 0.028637 -1.2452e-04
7:41109505 A G 0.148483 1.2623e-05
7:41123452 A G 1.412347 -8.8791e-06
7:41125083 C A 0.029095 -1.9691e-05
7:41132402 A G 0.242266 2.8059e-05
7:41153826 C T 0.072630 -6.7451e-05
7:41161403 A G 1.301410 1.3724e-04
7:41164894 T C 0.060537 2.8385e-05
7:41166344 C T 1.143823 2.9003e-05
7:41179594 C T 1.323923 5.9343e-05
7:41200374 G A 0.554598 1.5973e-04
7:41214917 T C 0.215661 2.4798e-05
7:41218704 T C 0.090657 -2.1494e-05
7:41219965 C T 0.046921 -5.8002e-05
7:41220071 G T 0.022412 -1.1355e-05
7:41226502 C T 1.130262 3.2329e-05
7:41227075 G A 0.047618 -1.6840e-05
7:41228537 A G 0.067667 2.7577e-06
7:41230844 T G 0.068203 -5.1999e-06
7:41231965 T G 0.066385 -3.1702e-05
7:41240716 A G 0.092137 -2.0014e-05
7:41242368 A G 0.049585 -3.4047e-06
7:41255686 C T 0.047761 1.4714e-05
7:41264796 G A 0.116273 -3.5870e-05
7:41273415 G A 1.038005 -5.2188e-05
7:41275504 T C 0.031724 -3.7156e-04
7:41277647 A G 0.107889 1.4327e-05
7:41278784 T C 0.702472 -3.9804e-05
7:41289017 A G 0.926691 -3.7254e-05
7:41291729 A G 0.068489 -8.3360e-07
7:41301020 T C 0.024457 -1.4949e-05
7:41304710 T C 0.681384 -2.9164e-05
7:41306172 A G 0.660838 -3.3943e-06
7:41307997 C T 1.923975 -2.1922e-05
7:41311029 C T 0.970571 -4.1552e-05
7:41313715 G C 0.503475 -1.1807e-05
7:41314253 G C 0.074707 8.8988e-06
7:41314465 T C 0.913848 -1.7682e-05
7:41314759 G A 0.131677 -4.7919e-05
7:41320299 G A 0.058122 2.0454e-05
7:41320922 A G 0.039144 2.7120e-05
7:41323079 A C 0.483766 -1.3314e-04
7:41332894 C T 0.812840 8.4162e-06
7:41333195 A G 0.114286 -1.0407e-04
7:41335790 C T 0.044509 -4.1768e-05
7:41336992 T C 0.167656 -9.9728e-05
7:41339302 A G 0.098999 3.2130e-05
7:41339412 G T 0.247219 2.9081e-04
7:41345367 T C 0.030789 1.3197e-05
7:41350221 T G 1.059904 -8.6847e-05
7:41350843 T G 0.067184 1.3181e-05
7:41351148 A G 0.057791 -1.7824e-05
7:41351210 G A 0.242834 3.2319e-04
7:41354823 C T 0.212181 -2.8493e-05
7:41355890 T C 0.598510 -4.6021e-06
7:41362703 T C 0.069423 -2.1033e-04
7:41367026 T C 0.074451 -5.3542e-05
7:41367570 G T 0.069728 -6.7358e-05
7:41368527 A G 0.046914 -5.7947e-05
7:41373866 T C 0.355829 -2.3078e-04
7:41375451 A G 0.389948 -1.5826e-04
7:41384502 C G 0.086610 -1.8666e-05
7:41392815 C A 0.393138 3.5467e-05
7:41397590 G A 0.020805 3.0785e-05
7:41401107 G T 1.080170 -7.3084e-05
7:41408001 G A 0.055347 -2.3314e-05
7:41408107 T C 0.048930 -4.2744e-05
7:41412134 T G 0.274899 9.3676e-05
7:41416853 A G 0.068044 -4.5225e-05
7:41417008 G T 1.502089 -1.4101e-05
7:41417267 T C 1.329269 4.3030e-05
7:41418194 C T 1.922469 -4.2589e-05
7:41423536 T C 0.022480 4.1004e-06
7:41424008 G A 0.182525 -2.8405e-05
7:41427194 G A 0.022889 -7.2266e-05
7:41435107 G T 0.051069 -3.6814e-05
7:41436977 T C 0.049056 -7.7926e-06
7:41438883 A C 0.044077 -5.1621e-05
7:41441949 T G 1.174800 -4.4725e-05
7:41447081 A G 0.023892 6.7235e-05
7:41457376 T C 0.058667 -6.4248e-05
7:41461291 T C 0.033480 -6.7878e-05
7:41463494 T C 1.888667 -8.9694e-05
7:41468110 C G 0.137052 -1.4228e-05
7:41469582 A G 0.045333 -3.0232e-05
7:41470093 G C 0.265308 6.5405e-06
7:41471997 C A 0.032931 -2.2809e-05
7:41474595 G A 0.022448 6.5779e-05
7:41477573 C T 1.082942 -3.4465e-05
7:41478608 A G 0.058992 1.0066e-04
7:41479635 G A 0.049965 -1.3829e-05
7:41486118 C A 0.048472 9.6125e-05
7:41488686 G T 0.147325 -9.3186e-06
7:41494202 T G 0.215784 4.0339e-05
7:41502684 A G 0.085380 5.3811e-06
7:41506856 T C 0.227719 -4.1933e-05
7:41507422 C T 1.511852 -3.0435e-05
7:41509518 A C 0.662705 5.2712e-06
7:41510320 A G 0.030114 2.4101e-04
7:41510731 A G 0.222840 -4.8597e-05
7:41511762 A G 0.112160 -5.1354e-05
7:41513840 A G 0.071825 -1.8842e-05
7:41514113 A G 0.057469 -3.0616e-06
7:41516453 G A 0.437258 -7.2015e-06
7:41520631 G A 1.466301 5.2585e-06
7:41525181 C T 1.959045 4.1787e-05
7:41533810 G A 0.039322 2.5730e-05
7:41546071 A G 0.132631 -4.6550e-05
7:41553437 T C 0.105941 4.0207e-06
7:41555609 G A 1.969490 1.4562e-05
7:41555951 G A 0.032003 -1.9996e-05
7:41571781 G A 1.297389 3.8701e-05
7:41571965 A G 0.133138 -4.3104e-05
7:41573895 C T 0.062860 -2.6542e-05
7:41574517 A G 0.048414 5.8480e-05
7:41576153 C T 1.933063 1.2133e-05
7:41579061 T G 0.039056 9.1737e-05
7:41580684 T C 0.055928 -1.3114e-05
7:41580707 G A 0.039063 3.7696e-05
7:41582635 T G 0.087038 -1.2677e-05
7:41583023 G A 0.114364 -1.4648e-05
7:41601739 C T 1.166442 -1.1019e-05
7:41606201 A G 0.031730 -7.4870e-07
7:41609934 C T 0.086765 1.3298e-04
7:41611508 C T 0.072715 -5.2030e-05
7:41625519 T C 0.048423 7.3483e-07
7:41629444 C G 0.082410 -2.2768e-05
7:41636234 A G 0.068855 -2.6027e-05
7:41649139 A G 0.024859 1.2678e-05
7:41649281 A C 0.612074 -2.6528e-05
7:41661052 A G 0.068495 4.7070e-05
7:41662571 T C 0.026291 -4.3059e-05
7:41663805 G A 1.867421 -2.4614e-05
7:41670710 C T 0.335760 -2.3406e-05
7:41673460 C G 0.255259 6.5716e-05
7:41675159 C T 1.724150 -2.1593e-06
7:41675881 C T 0.166199 8.3417e-05
7:41676471 T C 0.114922 4.2028e-05
7:41681228 C A 1.146692 1.2060e-05
7:41690184 C T 0.026229 5.3070e-05
7:41695390 G A 0.052610 1.3356e-06
7:41700245 T C 0.318360 -1.4759e-05
7:41704262 G C 0.030676 -3.1398e-05
7:41705028 G A 0.032363 3.3024e-05
7:41715445 C T 0.113043 3.0445e-05
7:41718107 G T 1.486110 -1.9194e-05
7:41719831 G A 0.163372 7.2187e-05
7:41722498 A G 0.481442 -4.7835e-05
7:41743294 C T 1.346870 -2.9881e-05
7:41747067 G A 0.024470 1.9766e-05
7:41754142 A G 0.027956 -3.6187e-05
7:41756895 T G 0.056557 4.0931e-05
7:41761667 A G 0.489794 -2.0254e-05
7:41764955 T C 0.121790 1.5610e-04
7:41768820 A C 1.073227 1.0960e-04
7:41776877 T G 1.601879 8.5370e-05
7:41782820 T C 0.356523 7.1244e-06
7:41785147 C T 0.032130 -1.0717e-06
7:41792603 T C 0.378296 -1.3560e-06
7:41797584 T C 0.088349 1.8286e-05
7:41806349 G A 1.595966 7.1197e-05
7:41806896 T C 0.050566 3.1070e-06
7:41812137 G A 0.299508 -1.5333e-05
7:41812483 T C 0.793583 3.4366e-05
7:41814863 A G 0.035229 -1.6637e-04
7:41826708 T C 0.034343 1.3654e-05
7:41828155 C T 0.246168 -1.7255e-05
7:41829610 G C 0.102059 4.4967e-05
7:41839311 A G 0.601834 -1.1223e-05
7:41840371 G A 0.025606 -3.8057e-05
7:41851374 T C 0.059216 -2.9192e-05
7:41855231 G C 0.805755 6.0234e-05
7:41856023 C G 0.105575 2.7222e-05
7:41859736 A G 0.063928 -7.7063e-05
7:41862383 A G 0.033671 1.1814e-04
7:41862682 G A 1.473763 1.0888e-05
7:41867313 T C 0.333374 -1.0653e-05
7:41872709 T C 0.229014 3.7189e-05
7:41884913 A G 1.299547 -1.4257e-05
7:41891383 G A 0.158039 3.2921e-05
7:41891588 A G 1.030666 2.8281e-05
7:41892148 G A 0.209429 1.7702e-05
7:41893570 T C 0.055619 8.7410e-05
7:41893604 C T 0.812762 2.4445e-05
7:41916218 G A 1.302196 -5.3891e-06
7:41918216 A G 0.047154 1.0676e-04
7:41940135 G A 0.039588 -3.3559e-05
7:41941871 C T 0.058411 2.0308e-05
7:41946930 C T 0.502501 -3.9197e-05
7:41948020 G A 0.024064 -4.5048e-05
7:41952494 G T 0.139674 4.4043e-05
7:41967842 T C 0.076295 -1.1331e-05
7:41968365 C T 0.064883 -6.1323e-05
7:41970780 G A 0.143261 -6.3326e-05
7:41971850 C T 0.059056 4.1049e-05
7:41972191 C T 0.345137 -3.3125e-05
7:41973787 C T 1.153829 -9.2995e-05
7:41975256 G A 1.522326 -6.7634e-05
7:41976558 C G 0.056687 2.0342e-05
7:41978932 T C 0.644389 8.2428e-05
7:41979863 C T 0.626956 6.6113e-05
7:41981576 A G 0.070611 -3.7857e-05
7:41983613 T C 0.742213 5.3471e-06
7:41992183 T G 0.128551 -1.3732e-04
7:42000203 A C 0.372346 -2.8805e-05
7:42000924 T C 0.673607 3.1519e-05
7:42004664 T C 0.120609 -2.9355e-05
7:42005588 A C 0.049267 3.1013e-05
7:42018391 T C 0.195083 -1.2914e-05
7:42021741 G A 0.734150 -2.4138e-05
7:42025704 A G 0.615148 -1.1341e-05
7:42030952 A G 0.204917 3.9174e-05
7:42031206 G C 0.052838 2.9062e-05
7:42033195 C T 1.405060 -5.2552e-06
7:42033433 G A 0.037972 -1.2015e-05
7:42035136 C T 0.848102 3.9102e-05
7:42036294 G A 0.092890 7.6909e-05
7:42050025 A C 0.099281 -5.4145e-05
7:42056233 A G 0.053724 2.8072e-04
7:42060957 G T 1.776030 2.3071e-05
7:42066661 T C 0.117655 -4.5220e-05
7:42068466 A G 0.101203 -1.5380e-05
7:42071424 A G 0.521485 -8.8376e-06
7:42074581 C T 0.022204 6.5194e-06
7:42081175 A C 0.036408 -1.0453e-06
7:42081216 G A 0.044399 -8.8632e-05
7:42085573 T C 0.194002 -3.7606e-06
7:42088222 C T 1.143793 2.8210e-05
7:42088566 G A 0.021471 -2.4119e-05
7:42095836 A G 1.112004 2.2161e-05
7:42100425 C T 0.599205 -2.2079e-05
7:42100931 T C 0.993891 4.7642e-06
7:42108495 G A 0.039764 -1.0399e-04
7:42111257 T C 0.107759 3.4954e-05
7:42114971 C T 0.054590 -7.2291e-05
7:42118825 C T 1.760214 -3.1616e-05
7:42122193 G A 0.365864 -1.2102e-05
7:42129423 C T 0.474509 -1.1480e-06
7:42135643 T G 0.034655 3.9987e-06
7:42142106 T G 0.038267 -4.4696e-05
7:42142660 G A 1.437930 -1.0714e-05
7:42143395 G C 0.065266 -1.7914e-05
7:42155230 C T 0.196245 3.8971e-05
7:42158013 G T 0.275402 4.6942e-05
7:42159289 A G 0.043532 -9.0663e-06
7:42161527 T C 0.189847 6.9664e-05
7:42164049 A C 0.057252 2.6490e-05
7:42166957 G A 0.103750 1.1442e-05
7:42168557 C T 0.040179 -4.0971e-05
7:42171041 G A 0.537561 -2.2630e-05
7:42171544 G A 0.103017 1.1846e-05
7:42174934 C T 0.392658 -3.4580e-05
7:42176787 A C 1.953673 8.9559e-06
7:42180208 A G 1.489187 -7.2270e-06
7:42182080 C T 0.087187 -1.4903e-04
7:42184083 A T 0.099288 1.9919e-05
7:42188330 C T 1.952937 -1.8219e-06
7:42190512 T C 0.301803 2.2263e-05
7:42190909 C T 0.055918 -7.6709e-05
7:42192247 C T 0.384450 -3.7415e-05
7:42200540 C T 0.064136 5.5544e-06
7:42205934 A G 0.121505 1.7262e-05
7:42206764 T G 0.021526 -6.4358e-05
7:42207032 G A 0.027083 -2.9228e-06
7:42213071 C T 0.239124 3.0515e-05
7:42215320 C T 0.075168 6.4799e-05
7:42217624 C T 0.145355 2.7692e-05
7:42219591 T C 0.269232 -1.2838e-04
7:42223448 T C 0.138464 -4.2726e-05
7:42224184 G A 1.194907 -5.9694e-05
7:42224237 C T 0.374482 -3.1173e-05
7:42237029 T C 0.402782 -3.5936e-05
7:42239078 G A 0.083906 6.4361e-06
7:42240694 T C 1.683783 8.3759e-04
7:42244052 C T 0.084773 3.0491e-05
7:42250895 T C 1.757328 2.4356e-04
7:42251495 T C 0.032743 6.1894e-06
7:42258935 A G 0.124533 -5.6149e-05
7:42262075 G T 1.962378 1.1965e-04
7:42264679 C T 0.872020 1.2109e-03
7:42273741 C G 0.058826 1.0510e-04
7:42278116 C A 0.903241 1.4945e-04
7:42281672 T C 0.037446 -8.4225e-06
7:42282365 T C 0.189627 -1.7475e-05
7:42284807 A G 1.700527 1.7803e-04
7:42291470 G A 0.920989 8.3946e-05
7:42295109 T C 0.027157 2.9490e-05
7:42300577 C T 0.082906 8.7853e-07
7:42304136 A G 0.162508 3.0038e-05
7:42304214 G T 0.892523 -1.3323e-05
7:42307068 C T 0.044142 -7.6286e-05
7:42313584 A G 0.070202 2.5195e-05
7:42314583 C T 0.022727 9.1624e-06
7:42314713 A G 0.520284 9.4006e-06
7:42317421 A G 0.062935 2.3255e-05
7:42318221 C T 1.107678 -4.2520e-06
7:42318988 G T 0.139356 3.6750e-05
7:42321753 G A 0.052597 3.1815e-05
7:42323870 T C 1.543956 -1.8159e-06
7:42324406 T C 0.113017 4.1858e-05
7:42325625 T G 0.258845 -4.0883e-06
7:42325793 C T 0.023275 1.2810e-04
7:42325800 C T 0.033954 1.2595e-05
7:42328336 G A 0.047076 -6.5822e-06
7:42328731 A G 0.558415 3.3313e-05
7:42331144 G A 0.032938 -1.5771e-05
7:42331419 T C 0.171421 2.2725e-05
7:42342409 G A 0.200195 5.7085e-08
7:42343677 T C 0.059034 -2.5042e-05
7:42359840 T C 0.086629 -3.4986e-06
7:42372422 T C 0.396323 -2.1241e-05
7:42376839 C T 0.199520 -5.6219e-06
7:42384620 C T 1.515458 -7.0751e-05
7:42384923 A G 0.048122 -1.6304e-04
7:42390389 C T 0.103679 2.2288e-04
7:42391695 A G 0.053263 1.3347e-04
7:42393129 T C 0.347922 -6.3909e-05
7:42399864 T C 0.270089 -1.8771e-04
7:42412504 T C 0.409215 -4.9785e-05
7:42415341 A G 0.141768 2.7194e-05
7:42418857 G A 0.139636 5.3910e-05
7:42421341 T G 0.180032 -3.0326e-05
7:42432665 G A 0.045009 -6.4742e-05
7:42434335 T C 0.304195 -6.6378e-05
7:42438305 G A 0.615797 3.0430e-06
7:42442394 C G 0.334721 3.9092e-06
7:42443661 A G 0.079797 4.0285e-06
7:42446709 C T 0.481381 -8.5149e-05
7:42450635 A G 0.201496 3.8380e-05
7:42454922 G A 0.043435 3.2919e-05
7:42458352 T C 0.031192 -1.8065e-05
7:42464159 A G 0.880134 2.1937e-05
7:42467517 C T 0.140161 3.3958e-05
7:42470869 A G 0.208394 6.3205e-05
7:42489711 G T 0.296769 3.2806e-04
7:42493035 A G 0.069952 -1.0121e-04
7:42494649 G C 0.241987 1.6986e-04
7:42495555 C A 0.232866 2.2673e-04
7:42496091 A G 0.491621 6.5125e-06
7:42496147 T C 0.036440 -9.4116e-05
7:42496495 C A 0.509297 -3.7134e-05
7:42497358 C T 0.355553 7.9974e-05
7:42505815 C G 0.830023 5.0575e-05
7:42505851 T C 0.048615 -7.6745e-05
7:42507689 C T 0.104114 -1.8317e-05
7:42510661 G A 0.145588 -1.3899e-04
7:42513264 A C 1.390957 8.7287e-07
7:42513834 C G 0.038819 -2.2430e-04
7:42513891 A G 0.040702 2.5120e-05
7:42513957 T C 0.030056 -1.7924e-05
7:42518202 G A 0.028280 -4.7914e-05
7:42519197 C T 0.033655 -2.9868e-05
7:42522013 T C 0.037764 9.5398e-06
7:42522398 G A 1.421964 -3.1060e-05
7:42523831 G C 0.035593 -4.3593e-05
7:42523957 G A 0.053480 1.2981e-05
7:42529783 G A 0.123848 -1.7269e-04
7:42532762 T G 0.181360 -4.8212e-05
7:42538539 C T 0.100015 1.9053e-04
7:42538939 G A 0.077953 4.6605e-05
7:42542018 A G 0.136309 -1.1487e-04
7:42542693 G T 0.038693 5.7387e-05
7:42554232 A G 0.067090 -4.4785e-05
7:42556319 T C 1.469440 8.3772e-06
7:42557883 A G 0.415060 8.9613e-05
7:42564621 C T 0.134345 -2.2469e-05
7:42601175 T G 0.178374 -4.0057e-06
7:42606913 T C 0.103296 -7.1251e-05
7:42609275 G A 0.033142 -7.8446e-06
7:42611258 A G 0.058690 -3.6315e-05
7:42630545 T C 0.039608 3.5531e-05
7:42635857 G A 0.612000 1.4686e-06
7:42637007 C T 0.079508 -2.6659e-05
7:42638483 A G 0.046138 1.0394e-05
7:42643193 A G 1.361632 8.7535e-06
7:42647241 T C 0.052419 4.9961e-06
7:42648617 A G 0.045613 2.1365e-05
7:42657641 C T 0.272224 1.0453e-05
7:42659970 G T 1.970227 -8.2370e-05
7:42663052 C T 0.048605 8.5342e-05
7:42669041 C T 0.146500 1.0052e-05
7:42677845 C G 0.141021 -3.8054e-05
7:42681672 T C 0.040484 -1.0398e-05
7:42684548 T C 0.674441 1.5098e-05
7:42686299 G A 0.206670 -4.2285e-06
7:42687784 T G 0.283176 8.6774e-06
7:42699012 T C 0.590191 -4.8556e-05
7:42707509 G A 0.046366 4.9777e-05
7:42717081 C G 0.072156 -9.1132e-06
7:42718257 G C 0.082332 2.2668e-05
7:42728691 T G 0.184972 -3.3884e-05
7:42731228 C T 0.025417 9.6751e-05
7:42732612 G T 0.626541 -6.6657e-05
7:42733353 C T 0.021331 -9.3482e-05
7:42733645 T C 0.079557 -3.4589e-05
7:42748346 A T 1.919242 -4.3617e-05
7:42749677 G A 1.852503 -1.5616e-05
7:42751035 T C 0.029144 5.7339e-07
7:42756907 C T 0.056350 -3.7875e-05
7:42759430 G A 0.290991 -1.6183e-06
7:42762246 T C 1.335857 6.8924e-05
7:42762917 C T 0.049666 1.5254e-05
7:42765140 C A 1.082212 -2.6296e-05
7:42768416 C T 0.076730 3.4006e-06
7:42778676 T C 0.072815 5.4161e-05
7:42781198 C A 0.232828 -1.1816e-05
7:42791227 A G 0.692562 3.8871e-05
7:42792182 T C 0.059628 -6.7248e-05
7:42794797 T G 0.047050 -4.1904e-05
7:42801509 A G 0.037128 1.2617e-05
7:42802366 C A 0.094925 9.1020e-07
7:42811567 T C 0.142109 -3.5887e-05
7:42813490 G A 0.056168 2.1226e-05
7:42823278 A G 1.575495 -3.6870e-05
7:42829515 C T 0.066785 -3.6713e-05
7:42830774 T C 0.369347 5.2398e-05
7:42856808 C T 0.065171 1.5491e-05
7:42866766 A G 1.943784 2.9357e-05
7:42872745 G A 0.137081 -5.6141e-05
7:42873071 A G 0.039491 -7.7201e-05
7:42874512 G C 0.038589 -1.0157e-04
7:42876471 C G 0.037381 1.4624e-06
7:42884961 C T 0.153521 6.7498e-05
7:42894554 G C 0.099275 -1.2225e-04
7:42896090 A G 0.266931 2.1061e-04
7:42896625 T G 0.106341 -3.9126e-05
7:42906093 A C 0.026476 8.5069e-05
7:42906180 A G 0.711582 5.4124e-06
7:42906793 C T 1.923329 -8.9797e-05
7:42916544 G T 0.255817 1.9213e-05
7:42916582 T C 0.031909 2.9963e-05
7:42916658 G C 0.109635 6.9023e-06
7:42925569 C T 0.055717 1.2022e-04
7:42928499 C T 0.058673 -9.1038e-05
7:42931303 G C 1.631980 6.3170e-05
7:42940458 T G 0.118233 5.8533e-05
7:42941572 T C 0.193479 -2.1220e-05
7:42942126 T C 1.741142 3.0821e-05
7:42951515 A G 1.561392 1.8092e-04
7:42952486 T C 1.741223 3.7320e-05
7:42962342 G A 0.195297 -2.1007e-05
7:42967780 G A 0.061241 -1.2334e-04
7:42977342 T C 0.122332 4.1378e-05
7:42981632 T C 0.087707 -1.6016e-05
7:42991064 G A 1.546903 2.1809e-05
7:42996587 T C 0.067904 -4.9501e-05
7:43014479 C T 0.059413 -6.3087e-05
7:43019906 T C 0.652915 -1.5629e-06
7:43021120 A C 0.036430 4.1583e-05
7:43021589 C A 0.024528 -4.9723e-05
7:43026915 C T 0.082494 6.9340e-06
7:43032042 G C 0.293361 -4.4816e-05
7:43032723 A C 0.213123 5.3040e-05
7:43039425 G C 0.044866 -9.1182e-05
7:43042812 T C 0.252552 -3.3970e-05
7:43049528 A G 0.219660 -3.4045e-05
7:43054005 T C 0.043545 -4.9122e-05
7:43055380 A G 0.142067 2.9516e-05
7:43057882 T C 0.776397 8.2063e-06
7:43063321 G A 1.534725 1.3083e-05
7:43065722 T C 0.071793 7.8302e-05
7:43075896 T G 0.173807 1.7256e-04
7:43077978 G A 0.069011 -1.6016e-05
7:43093958 C T 0.028430 5.0896e-05
7:43097572 G A 0.103260 -1.0108e-04
7:43111234 T C 0.115325 -1.4573e-04
7:43121816 T C 0.792989 -6.8185e-06
7:43124751 A G 0.023201 -5.2528e-06
7:43129969 A C 0.087885 3.2335e-06
7:43132784 A G 0.430585 1.0182e-05
7:43157968 T G 1.160804 -8.9193e-05
7:43158477 A G 0.924153 5.9087e-06
7:43160477 C G 0.169545 -2.6463e-05
7:43161321 G T 0.074824 -3.4757e-05
7:43165001 A G 0.044272 1.5344e-05
7:43171681 G C 0.059806 1.3375e-06
7:43172752 T C 0.022941 2.3986e-05
7:43174359 T C 1.016277 -7.1591e-05
7:43174760 C T 0.029906 2.6250e-05
7:43177478 G A 0.047579 -3.2696e-05
7:43178332 C A 0.144478 -1.0252e-04
7:43182384 C T 0.854658 -1.3217e-05
7:43184121 G A 0.361366 -5.4837e-06
7:43192648 G A 1.443685 -3.8758e-06
7:43196387 A G 0.627125 -2.0772e-05
7:43196573 G A 0.738915 -2.9481e-05
7:43196737 T C 0.142553 5.6068e-05
7:43204383 G A 0.117980 5.3065e-06
7:43211221 A G 0.030578 -1.8356e-05
7:43216552 A C 0.069096 -9.7682e-05
7:43219705 A C 0.799675 -3.2679e-05
7:43223906 C T 0.525267 -1.6938e-05
7:43239957 T C 0.068547 -5.6607e-05
7:43240480 A G 0.831575 1.4517e-04
7:43241524 A G 0.076980 1.0712e-04
7:43245268 C T 0.035739 1.7259e-05
7:43247244 G C 0.244272 9.3548e-08
7:43248626 G A 1.497093 1.1859e-04
7:43252171 A G 0.107058 -1.9956e-05
7:43252572 C T 0.082786 -2.1774e-05
7:43254610 A C 1.342024 -3.1272e-05
7:43256590 A C 0.571668 3.1472e-06
7:43262476 G A 1.083938 3.6892e-06
7:43268518 T C 0.104348 -4.1410e-05
7:43276981 T C 0.056161 1.6861e-05
7:43278848 A G 0.259732 -1.1709e-05
7:43279148 G A 0.424505 -3.0216e-05
7:43280134 G A 0.092309 3.1900e-05
7:43280509 T C 0.055548 7.5387e-06
7:43284137 C G 0.112131 -1.3738e-05
7:43285690 A G 0.376345 -2.4524e-05
7:43286691 C T 0.103994 9.3508e-06
7:43288484 G A 0.914299 -2.0536e-05
7:43292359 A G 0.750165 2.5087e-06
7:43294444 T G 0.070293 3.1364e-05
7:43299914 C T 0.600594 1.0079e-05
7:43302127 A G 0.069037 -1.9470e-05
7:43307572 G C 0.164995 2.0956e-05
7:43307817 G A 0.157562 9.5493e-05
7:43308790 T C 0.388374 5.8584e-05
7:43321928 G C 0.392908 3.0062e-05
7:43325451 A G 1.165345 8.1939e-06
7:43329903 A G 0.054736 7.2574e-05
7:43333013 A G 0.047764 2.9127e-05
7:43337320 T A 0.189844 -5.4005e-05
7:43338379 G T 0.027310 -1.5818e-05
7:43346571 T C 0.304409 3.0695e-05
7:43347013 C A 0.203596 2.8539e-05
7:43349253 G A 0.115516 2.1588e-06
7:43350189 A G 0.545345 3.8401e-06
7:43353406 A G 0.749834 2.1087e-05
7:43363354 T C 0.041834 1.0650e-05
7:43365819 G A 0.151401 3.7177e-05
7:43373648 T C 0.368146 -1.1543e-05
7:43384447 T C 0.526003 -2.5671e-06
7:43384505 G A 0.272309 -6.8151e-05
7:43396644 T C 0.096214 3.3583e-05
7:43397757 T C 0.368795 3.8102e-05
7:43400978 A G 0.045324 3.3651e-05
7:43403369 A G 0.112787 1.3095e-05
7:43418782 G A 0.272572 -9.0600e-05
7:43419263 C T 0.273672 5.6758e-06
7:43427748 A C 1.219679 -1.9926e-05
7:43438045 T C 0.097895 -6.0592e-05
7:43444666 C T 0.237832 3.2034e-06
7:43445155 A G 0.026687 5.3027e-05
7:43446028 C A 0.272893 -8.9260e-05
7:43447790 C T 0.315649 -5.0411e-05
7:43447936 A G 1.869433 3.1965e-05
7:43447973 A C 0.734634 1.0442e-05
7:43458506 T C 1.188078 1.0195e-05
7:43460339 C T 0.770701 -1.2458e-05
7:43462291 A G 0.036755 -1.0388e-04
7:43467354 A G 0.156955 5.5306e-05
7:43473874 A G 0.194112 -8.9955e-06
7:43474087 G A 0.375566 -5.4880e-07
7:43475901 G A 0.573937 1.4289e-04
7:43476711 G C 1.647024 4.6974e-04
7:43483281 G C 1.444123 1.3974e-04
7:43483981 C G 0.406608 1.1610e-05
7:43492076 A G 0.048904 3.2301e-05
7:43498714 G A 1.212311 2.2248e-05
7:43504050 A G 0.362434 -1.4973e-05
7:43509488 G A 0.394677 3.9676e-06
7:43513574 G A 0.139204 7.9115e-06
7:43521229 C A 0.049258 5.6952e-05
7:43522684 G A 0.886207 3.1952e-06
7:43534578 C A 0.041893 7.6091e-05
7:43536816 A G 0.420753 1.4782e-05
7:43550529 A G 0.040692 -4.9638e-05
7:43554557 G T 0.060877 9.4522e-06
7:43556201 T C 0.513897 1.7289e-05
7:43560062 C A 1.058287 -3.8308e-05
7:43560527 C G 0.031899 5.9025e-05
7:43560700 C G 0.603457 -8.8574e-05
7:43560729 A G 0.032850 1.3821e-05
7:43561814 C T 0.184420 -4.8451e-05
7:43564142 G A 0.659021 5.9156e-05
7:43568566 A G 0.031909 1.3393e-04
7:43571280 G A 0.524789 2.4061e-05
7:43580220 C T 0.183787 -7.0267e-06
7:43590617 T A 0.108548 5.2984e-05
7:43600637 G C 0.026521 -3.8708e-06
7:43609931 C T 0.477307 2.8308e-05
7:43642005 C T 0.666028 9.0641e-06
7:43642436 C G 0.033522 -2.2473e-05
7:43643835 A G 1.282092 6.7029e-06
7:43647506 C A 0.047323 1.7319e-05
7:43649248 A G 0.425992 1.3037e-05
7:43654070 G C 0.378202 -3.0732e-05
7:43664280 G A 1.524046 -2.5238e-05
7:43675674 G A 0.310453 -4.9397e-05
7:43687296 T C 1.143628 1.1785e-06
7:43732947 C T 0.717558 -8.7226e-06
7:43734219 A G 0.026560 3.1886e-06
7:43737471 T C 0.243746 7.9053e-06
7:43738921 C T 0.299920 -5.9604e-05
7:43743286 C T 0.136997 -7.3423e-05
7:43755216 C T 0.098771 -2.7762e-05
7:43793776 A G 0.118808 -9.4123e-06
7:43801230 C T 0.101673 -4.8259e-05
7:43801983 G A 0.254470 -1.3727e-04
7:43802711 A C 0.063409 -2.4351e-07
7:43809764 G T 1.387033 2.4422e-06
7:43810764 A G 1.522874 -3.2612e-05
7:43830880 G A 0.025567 2.4660e-06
7:43839511 G A 1.532686 -3.1227e-05
7:43842784 T C 0.601152 1.4226e-05
7:43854423 G A 0.212999 8.9478e-05
7:43863980 G A 0.454133 2.6029e-05
7:43867862 T G 0.691420 1.2446e-05
7:43887159 A G 0.286133 -8.6345e-05
7:43896127 T C 0.268047 2.0790e-05
7:43906513 G A 0.141456 1.5054e-05
7:43914142 C A 0.667460 1.1367e-05
7:43916491 A G 0.260777 -1.5350e-05
7:43916784 A C 0.020562 -2.5442e-06
7:43916973 C T 0.039436 -5.4198e-05
7:43917013 A G 0.937081 5.0582e-06
7:43921261 C T 0.053931 5.1935e-05
7:43936361 C G 0.338973 -1.1067e-05
7:43942606 A G 0.043357 1.6291e-05
7:43944567 G A 0.096879 3.3923e-06
7:43964773 T A 0.024032 -1.5415e-06
7:43968001 A G 0.081530 5.9689e-06
7:43976548 G C 0.101410 2.2252e-05
7:43979235 G A 0.051838 -3.1280e-05
7:43980418 G A 0.266350 -3.2821e-05
7:43982792 G A 0.040679 -2.8509e-05
7:43991897 A G 0.082569 -2.5401e-05
7:43994687 T C 0.100096 -1.1450e-05
7:44000420 A G 0.062263 3.1498e-05
7:44005528 T C 0.258654 -2.6830e-06
7:44047066 C T 0.682848 3.6955e-06
7:44090314 T C 0.030718 3.2946e-05
7:44090962 A G 0.024931 -8.5193e-06
7:44100373 T C 0.110398 1.0858e-05
7:44108863 T A 0.761054 -1.6016e-05
7:44115429 T C 0.655856 3.1239e-06
7:44116764 C T 0.184745 -1.8550e-05
7:44118755 C A 0.040062 3.2882e-05
7:44121936 A C 0.268047 1.1212e-05
7:44123133 C A 0.046804 -1.4192e-06
7:44125650 T C 0.132005 -2.8154e-05
7:44127371 G A 1.286983 8.1769e-06
7:44133304 G A 0.061182 8.9755e-05
7:44134848 C T 0.521453 -1.4728e-05
7:44135575 G A 0.628903 -1.7341e-05
7:44144284 A C 0.057326 4.2591e-06
7:44144779 T C 0.826125 3.5896e-06
7:44145021 G A 1.939600 1.7184e-05
7:44145024 G A 0.935565 -4.2783e-06
7:44147485 A C 0.728610 -1.9350e-05
7:44151986 A G 0.030929 -6.0321e-05
7:44153780 G A 0.947591 7.3142e-05
7:44153825 A G 0.080300 1.8060e-04
7:44154286 C T 0.030487 3.0898e-05
7:44154492 T C 0.051069 -3.8641e-05
7:44163557 T C 0.099966 -2.0371e-05
7:44177191 G A 0.553862 2.4451e-05
7:44183187 G A 0.327272 4.5090e-05
7:44185047 T C 0.089232 2.5835e-06
7:44189692 G C 0.138905 -5.3382e-06
7:44191388 A C 0.030893 -2.7894e-05
7:44192260 A C 0.308762 2.3065e-05
7:44200884 C T 1.024236 3.6961e-05
7:44200922 C T 0.034356 4.3138e-05
7:44211407 C T 0.267797 8.3233e-06
7:44216137 A G 0.741486 5.0785e-05
7:44216280 A G 0.102134 1.7701e-05
7:44218856 A G 0.299028 4.9187e-05
7:44220919 A C 0.069141 -3.1972e-05
7:44221581 C A 1.676827 -4.0679e-06
7:44221942 A C 0.032169 2.3696e-05
7:44222003 T G 1.124851 -2.1679e-06
7:44222998 A C 0.156049 -7.0969e-05
7:44224098 T C 0.029527 2.5413e-05
7:44229068 T C 0.356091 7.5442e-05
7:44230381 A G 0.031224 2.1361e-04
7:44231216 G T 0.990071 -2.6996e-05
7:44232613 G T 0.141959 -4.2197e-06
7:44232654 T C 0.155855 -7.7580e-05
7:44234794 T C 0.033298 -8.0236e-07
7:44235668 A G 0.355283 6.9038e-05
7:44235819 G A 0.034723 -1.6381e-05
7:44246317 T C 0.105932 -4.5040e-05
7:44247258 T C 0.848219 -2.9383e-05
7:44256526 G A 0.149938 1.5337e-04
7:44260934 T C 0.037988 -2.8300e-05
7:44266184 T C 0.109142 -3.9902e-05
7:44270492 G A 0.038258 -1.7586e-05
7:44278124 A G 0.276989 3.6630e-05
7:44279570 A G 0.068008 1.3162e-04
7:44280562 G C 0.134809 3.4492e-05
7:44281033 A G 0.039861 5.3394e-05
7:44281702 G A 0.823655 -1.1453e-05
7:44283661 T C 0.072179 8.8780e-05
7:44295853 C T 0.752096 -4.0703e-06
7:44295991 T C 0.045557 1.9477e-05
7:44303842 A G 0.217436 3.2334e-05
7:44308992 C G 0.073627 3.9229e-07
7:44310945 T C 0.494201 2.5987e-06
7:44312824 T C 0.110346 1.2421e-05
7:44312926 C T 0.747786 -4.7791e-06
7:44319537 T C 0.036920 -5.3778e-04
7:44320434 T C 0.421425 -2.0503e-05
7:44324801 T C 0.069829 -1.9120e-05
7:44331228 G A 0.800620 -2.3603e-05
7:44331547 G A 0.552794 -3.8148e-05
7:44346307 G A 0.599273 -4.1451e-05
7:44354257 G A 1.674217 -4.8827e-05
7:44361910 A G 1.024989 -3.9963e-05
7:44366390 G A 0.076408 -8.1723e-05
7:44369065 A G 0.320784 -5.0219e-05
7:44371518 A G 0.783200 -4.2293e-05
7:44376326 C A 0.391928 3.5872e-05
7:44376509 A G 1.145036 -1.3354e-05
7:44377400 G T 0.035320 2.4234e-05
7:44380227 G A 0.388617 8.5057e-05
7:44389862 T C 0.040351 -6.0694e-05
7:44390020 G T 0.363940 7.8222e-05
7:44418624 A G 0.028962 -1.0650e-04
7:44435893 T C 0.035022 -8.4968e-07
7:44440785 A C 0.055317 1.6495e-05
7:44441015 C T 0.028485 -1.5334e-04
7:44449593 A G 0.103877 6.1976e-05
7:44466729 G T 0.831195 -9.0108e-06
7:44470080 T C 0.382564 1.9935e-04
7:44476514 T C 0.031276 -1.0567e-04
7:44485080 A C 1.899486 5.2305e-06
7:44487477 T C 0.029387 2.0822e-05
7:44501389 T G 0.072082 -5.1930e-05
7:44503454 C T 0.142547 -2.9369e-04
7:44513935 G A 0.114887 -6.7009e-06
7:44530193 G T 0.455820 7.2792e-05
7:44538463 C T 0.020078 2.6209e-05
7:44544428 A G 0.039780 1.2530e-04
7:44555199 C A 0.490917 9.1039e-05
7:44564735 C T 0.511472 3.3187e-05
7:44570717 A C 0.346909 9.1840e-04
7:44572346 C T 0.045064 4.8464e-05
7:44577569 A G 0.051452 8.7903e-05
7:44579180 C G 0.447242 8.4964e-05
7:44581150 G A 0.058057 -3.7795e-04
7:44582436 A G 0.037148 -1.4228e-04
7:44584551 C G 0.365653 1.2983e-04
7:44600695 A G 0.848203 -7.7872e-05
7:44606098 T C 1.122157 -3.0803e-05
7:44607340 C T 0.072961 -8.6721e-05
7:44611890 G A 0.183463 4.6770e-05
7:44612454 A C 0.887476 -8.2983e-05
7:44612753 C T 1.119080 -3.8236e-05
7:44614720 G A 0.024986 -1.2968e-05
7:44624795 T G 0.047573 -3.2947e-06
7:44646861 C T 0.066921 4.0349e-04
7:44670854 A G 0.064584 5.5450e-05
7:44675130 A G 0.092721 -7.6997e-05
7:44678283 G A 0.053347 4.0648e-05
7:44685667 C A 0.163310 1.4802e-05
7:44713264 G A 0.135380 5.4006e-05
7:44714512 C T 0.875843 1.0929e-05
7:44718619 C A 0.034463 1.3497e-06
7:44724922 G A 0.038232 -3.0913e-05
7:44739194 A G 0.033610 -4.7835e-05
7:44747578 A G 0.090985 -3.1044e-06
7:44748477 T C 0.072267 -1.2581e-04
7:44752100 G A 0.119736 3.3819e-05
7:44763296 A G 0.047060 8.8749e-05
7:44769190 C T 1.079268 1.2623e-05
7:44776574 G T 1.342638 4.0145e-05
7:44781357 C G 0.255301 1.5819e-05
7:44783562 T C 0.048349 8.9433e-05
7:44800176 T G 0.582772 -3.0207e-05
7:44809276 C G 0.944874 -9.7583e-06
7:44823312 C G 0.081478 1.2122e-04
7:44826898 A C 0.038404 5.8480e-05
7:44831183 A G 0.055781 -4.6493e-05
7:44831442 C T 0.214022 -2.6321e-05
7:44839692 G A 0.043662 7.8138e-05
7:44845032 G A 0.151758 -6.8266e-06
7:44855700 T C 0.800071 -3.8220e-05
7:44860600 T G 0.109482 -1.0322e-05
7:44870933 C T 0.867700 2.3886e-05
7:44880048 A G 0.068365 1.9397e-04
7:44887253 C T 0.122547 9.5918e-05
7:44906398 A G 0.063013 1.6505e-04
7:44913506 G T 0.051393 6.9348e-06
7:44919200 A G 1.804304 -5.6367e-06
7:44923884 G T 0.088541 -7.1048e-05
7:44936916 G A 0.142099 1.2701e-05
7:44946466 A G 0.124429 1.1745e-04
7:44946816 C T 0.198030 1.1764e-05
7:44947938 C T 0.074373 -7.5146e-07
7:44953069 T C 0.045914 -7.1325e-05
7:44954037 A C 0.297856 1.1746e-05
7:44954874 G C 1.734166 6.4194e-05
7:44961407 G T 0.029575 -2.6186e-05
7:44963866 T G 1.594278 3.6977e-05
7:44965710 T C 0.550596 7.4577e-05
7:44971337 A G 1.017073 -1.3935e-05
7:44976233 C G 0.141713 1.5466e-05
7:44976894 T C 0.134514 -1.2056e-04
7:44978151 T C 0.114815 9.4898e-05
7:44985669 G C 1.472387 -1.7389e-05
7:44985846 C A 0.892611 -3.3480e-05
7:44988052 A C 0.315597 -4.6961e-05
7:44995538 T G 0.058683 1.2991e-05
7:44999424 A G 1.208825 1.1445e-05
7:45003214 C G 0.052166 -2.6308e-07
7:45003462 G A 0.095071 -3.2547e-05
7:45004063 C T 1.694494 -1.3900e-04
7:45009341 G A 1.692478 -1.6617e-04
7:45012557 T C 0.809802 -8.6013e-05
7:45016621 T C 0.440137 -1.6818e-05
7:45030169 C T 0.109885 -6.9872e-05
7:45046969 A G 0.116363 -7.5516e-05
7:45069584 C A 0.113199 -3.5611e-05
7:45076640 A C 0.143930 1.7605e-05
7:45076851 T C 0.040238 2.0971e-05
7:45077978 A G 0.183252 -8.5759e-05
7:45087382 G A 0.373609 6.9885e-05
7:45090949 A G 0.040562 1.0072e-04
7:45092134 T C 0.071838 4.6490e-06
7:45101563 G T 0.054113 4.3860e-05
7:45105146 G A 0.256431 -3.2188e-05
7:45107817 G A 0.026381 -9.6238e-05
7:45109658 C G 0.058404 -4.4701e-05
7:45111943 C A 0.889969 8.3517e-05
7:45113170 A G 0.437122 2.8980e-05
7:45115847 A G 0.030552 -5.0509e-05
7:45117015 A G 0.055979 5.2370e-06
7:45120248 A G 0.342897 1.0041e-04
7:45122723 A G 0.694393 1.0181e-04
7:45124008 C T 1.299297 9.4886e-05
7:45125700 T C 0.032727 -2.1228e-05
7:45126178 T C 0.034113 6.4802e-05
7:45129178 G A 0.899437 5.0383e-05
7:45140515 T G 0.123842 -8.4103e-05
7:45146517 T C 0.090459 1.5104e-05
7:45146656 A C 1.433983 5.9905e-05
7:45147564 A G 0.540340 5.2794e-05
7:45148773 A C 0.358753 8.8367e-06
7:45150384 C T 0.027787 7.5076e-05
7:45153306 C A 0.427693 -2.9905e-05
7:45159133 A G 0.921320 3.4303e-05
7:45160403 T C 0.154757 -9.8252e-06
7:45162677 A G 0.109765 5.7937e-06
7:45168692 C T 0.857096 8.0831e-05
7:45170510 T C 0.300586 1.0166e-04
7:45176235 G A 0.345364 4.7984e-05
7:45178998 C T 0.457365 -2.9414e-05
7:45183354 A G 0.044123 -2.0187e-06
7:45190683 C T 1.639309 8.8936e-06
7:45191908 A G 1.418209 8.0845e-06
7:45192828 A G 0.786644 -8.5088e-06
7:45198369 A G 0.067969 1.1951e-04
7:45198733 T C 0.065882 7.7037e-06
7:45200002 T C 0.136857 3.4377e-05
7:45212586 T C 0.424210 -3.2984e-05
7:45213461 C T 0.170941 2.1629e-05
7:45217015 C T 0.115299 3.5817e-05
7:45219890 C T 0.998166 -1.6833e-05
7:45223078 T G 0.058521 -1.3949e-04
7:45225558 A G 0.101852 -3.3472e-06
7:45226642 C T 0.089287 -8.5781e-06
7:45226821 A G 0.209377 -8.0287e-05
7:45227588 A G 0.557322 -1.1031e-05
7:45230743 A C 0.960892 -4.8466e-05
7:45231932 T C 0.187932 3.2749e-05
7:45233641 C G 0.111060 9.4849e-06
7:45234317 T G 0.176825 -9.9871e-05
7:45234906 A C 1.578276 6.7943e-06
7:45235232 C T 1.736714 1.2363e-06
7:45235699 A G 0.079248 1.9418e-05
7:45237214 C A 0.040069 9.4440e-06
7:45241408 T C 1.655876 -3.5795e-05
7:45242826 A G 0.071767 -7.0764e-05
7:45243393 T C 0.056953 1.4772e-05
7:45243877 C T 1.076525 6.6725e-05
7:45244095 A G 0.103741 -2.1033e-06
7:45244405 G T 0.724069 2.0205e-05
7:45244945 A C 1.234528 -7.0605e-05
7:45246584 T C 0.030046 4.1039e-06
7:45247700 G A 0.050910 7.8138e-06
7:45248035 G C 0.315536 -4.4564e-06
7:45250796 A G 1.704088 8.0709e-05
7:45251360 T C 0.512209 -1.0788e-05
7:45256220 T C 0.156656 6.1520e-05
7:45257483 G T 0.389549 -2.1662e-05
7:45260239 C A 0.063591 1.3484e-05
7:45263634 G T 0.182947 5.7843e-05
7:45285823 A G 0.062348 6.2680e-05
7:45291369 G A 0.680381 8.5741e-06
7:45293329 C T 0.492644 -3.0725e-05
7:45296370 G A 0.062812 -9.3789e-05
7:45298098 G T 0.043915 2.6512e-04
7:45298362 T G 0.054684 -5.7287e-06
7:45305916 G A 0.569837 -6.9340e-05
7:45308203 G C 0.173576 7.8517e-05
7:45312685 T C 0.852997 4.8922e-07
7:45317599 T C 1.655015 -1.0147e-05
7:45322883 A G 0.070803 -6.7686e-05
7:45331748 G A 0.042867 -4.4105e-05
7:45335689 A G 1.084915 3.8587e-06
7:45342597 T C 0.081059 1.3861e-05
7:45344881 G T 0.020159 1.0007e-04
7:45366573 A C 0.035174 7.0285e-06
7:45369731 G T 1.499697 2.2976e-05
7:45369939 G A 1.862601 4.8523e-06
7:45390097 C T 0.399409 -1.0666e-05
7:45392902 G A 0.055902 8.3710e-06
7:45412191 G A 0.796024 -6.7048e-05
7:45425170 T C 0.133569 -2.8951e-05
7:45439638 G A 0.417985 -3.0929e-05
7:45456920 C T 0.066655 1.7884e-05
7:45460513 G A 0.051825 1.3297e-05
7:45464222 A C 0.369516 2.4135e-05
7:45496703 T C 0.031627 7.2549e-05
7:45497263 T C 0.114666 -6.4916e-05
7:45497973 G T 0.341674 -5.0330e-06
7:45498400 T C 1.355695 1.9010e-05
7:45498797 C T 0.195657 -1.2577e-05
7:45516218 T A 0.155205 7.1321e-05
7:45521048 T C 0.991749 -1.3141e-05
7:45523448 C T 0.742313 -1.9838e-06
7:45523767 G C 0.057992 1.4410e-05
7:45526173 T C 1.635629 2.1238e-04
7:45534602 A G 0.026372 4.6560e-05
7:45548651 C T 1.348935 6.0699e-05
7:45549478 A G 0.028050 1.3929e-05
7:45549709 G T 1.069560 1.0068e-04
7:45556880 G A 0.034188 6.6334e-05
7:45557614 T C 0.024382 4.7428e-05
7:45565190 T C 0.035999 1.6462e-05
7:45565811 C T 1.007147 1.4010e-04
7:45568650 T C 0.045658 2.8314e-05
7:45572083 G T 0.078349 -1.2239e-05
7:45577903 A C 0.035820 9.4596e-05
7:45579595 A G 0.111605 1.2962e-04
7:45582776 C T 0.648485 4.7552e-05
7:45597654 A G 0.056940 1.1735e-06
7:45598469 C T 0.340207 -2.1497e-05
7:45599984 A C 0.225456 2.5050e-05
7:45608176 G A 0.033999 3.0792e-05
7:45610484 T C 0.125049 4.0360e-05
7:45618732 T C 0.059842 7.2825e-05
7:45620960 T C 0.802464 -6.5776e-05
7:45621375 C T 0.867645 -4.3912e-05
7:45631889 A G 0.130995 2.5236e-05
7:45640729 T C 0.028822 -1.3518e-04
7:45646738 G A 0.784865 -9.3780e-05
7:45656781 T G 0.216596 1.9182e-06
7:45663780 G C 0.743621 -3.3198e-07
7:45664941 C A 0.033921 -3.7406e-05
7:45666253 C T 0.044003 -2.0570e-05
7:45669093 T C 0.809896 8.0306e-06
7:45679428 T C 0.037329 1.2075e-05
7:45680258 T G 0.522511 -1.5760e-06
7:45681936 C T 0.172986 1.8815e-05
7:45686073 G C 0.160025 -3.1676e-05
7:45687054 A G 0.048277 -4.8636e-05
7:45687927 A G 0.038660 -2.4593e-05
7:45695472 G T 0.475960 6.7503e-05
7:45698253 C T 1.601610 -1.9081e-05
7:45698981 T G 0.071381 6.3970e-05
7:45703971 A G 1.343001 -1.1876e-05
7:45722930 G A 0.175822 -1.1617e-05
7:45727671 A G 0.043198 7.0574e-06
7:45731048 A G 0.107853 7.7589e-06
7:45732075 A G 0.753501 2.9909e-05
7:45739020 A G 0.067784 8.2527e-05
7:45740892 G C 0.300057 7.9246e-05
7:45743128 G T 0.990990 -2.4321e-05
7:45747949 A G 0.021471 8.7043e-06
7:45748424 G A 0.047573 -3.0729e-05
7:45753239 G A 0.330054 5.7178e-07
7:45754582 A G 0.196751 -1.0804e-07
7:45754645 T C 0.075389 -1.0381e-05
7:45755882 G A 0.065616 -2.1191e-05
7:45756894 A C 0.050643 8.9904e-05
7:45756997 G C 0.427151 3.4298e-05
7:45758105 T G 0.036304 -7.3616e-06
7:45764528 C T 0.165994 -2.5154e-05
7:45792381 C T 0.338850 -1.7603e-06
7:45838628 C T 0.302835 -1.1801e-05
7:45864318 G A 0.108583 7.8779e-06
7:45864959 C T 0.282806 -1.8094e-05
7:45878544 C T 0.734660 -2.6909e-05
7:45894105 G T 0.162690 -7.8710e-05
7:45898811 T C 0.645499 4.5815e-05
7:45898906 A G 0.030351 1.4930e-04
7:45907939 A G 0.108252 -2.4958e-05
7:45908994 A G 0.414681 1.1852e-05
7:45912764 G A 1.544365 -3.9627e-05
7:45913913 C T 1.030854 -1.9808e-05
7:45914230 G A 0.256866 5.8007e-06
7:45923471 T G 0.035145 -2.4813e-05
7:45932669 G A 0.734183 9.4974e-06
7:45951180 A G 0.178150 9.2908e-06
7:45952690 T C 0.054460 4.8544e-05
7:45953573 C T 0.373619 -8.1250e-05
7:45954465 A G 0.026797 -3.7929e-06
7:45955029 G A 1.154852 -1.1372e-03
7:45957302 G A 0.080663 1.8418e-05
7:45957318 A G 0.033740 1.9096e-05
7:45977282 A G 0.912235 -3.0420e-05
7:45980800 C T 0.035723 -1.3612e-04
7:45982460 C T 0.638985 -3.7472e-05
7:45993732 G A 0.069313 -1.1742e-05
7:46000554 A G 1.549490 -1.0395e-04
7:46000814 A G 0.062237 -1.2324e-04
7:46008110 A G 0.802821 -3.3749e-05
7:46011129 A C 0.261101 -2.8752e-04
7:46011554 C T 1.830520 -1.3899e-04
7:46020785 A G 0.532462 2.1763e-05
7:46029381 A G 0.030890 -2.2959e-05
7:46029475 T C 0.030380 2.8856e-05
7:46043730 T C 0.084617 -5.7045e-06
7:46044533 T C 0.097376 9.1016e-06
7:46048280 A G 0.042169 1.1540e-05
7:46048755 A C 0.883448 5.4484e-05
7:46070555 C T 0.042782 -8.9079e-06
7:46070669 A C 1.510346 -9.9051e-06
7:46076075 T G 1.667713 3.7389e-05
7:46086909 G A 0.076597 -7.0404e-05
7:46093340 G T 0.296788 4.3608e-05
7:46112393 C T 0.030218 4.0475e-05
7:46113380 A C 0.270913 2.4526e-05
7:46118766 C T 0.285603 -3.9308e-05
7:46121018 A G 0.086600 -8.0082e-05
7:46143040 A C 0.316737 -2.0214e-05
7:46148416 T C 0.091842 2.0225e-05
7:46148989 T C 0.268758 -4.6301e-05
7:46149199 C G 0.057774 -2.8092e-05
7:46160507 T C 1.061919 3.2843e-05
7:46163560 T G 0.032552 2.9482e-05
7:46166197 A G 0.270443 -5.2713e-05
7:46166991 A T 0.237797 2.8175e-05
7:46167359 A G 0.030994 6.7472e-05
7:46169845 T C 0.268820 -6.3475e-05
7:46170022 G C 0.217420 2.4711e-05
7:46170437 G T 0.048527 -2.4677e-05
7:46175818 G A 0.262182 3.8597e-05
7:46195260 A C 0.178799 -3.5875e-06
7:46196029 A G 0.064217 -2.2403e-05
7:46201254 T C 1.221003 -2.4746e-05
7:46202539 C A 0.055918 -5.3205e-05
7:46203387 T A 0.042318 -2.1980e-05
7:46213154 G T 0.334884 3.3238e-06
7:46214882 A G 0.032438 1.1975e-04
7:46225028 T G 0.222370 6.7901e-06
7:46225991 A C 0.034441 3.0910e-05
7:46231572 C T 0.485902 -3.3685e-05
7:46232868 G A 0.261345 -7.0909e-05
7:46237817 T G 0.061442 -4.7701e-06
7:46239501 G A 0.102134 -1.5273e-05
7:46239858 A G 0.189967 -4.0489e-05
7:46242583 G T 0.166208 -2.3257e-05
7:46243721 T C 0.069982 1.4608e-04
7:46244884 T C 0.031601 1.6058e-04
7:46246485 G C 0.055275 -5.7135e-05
7:46247037 T C 0.046473 8.0812e-07
7:46252747 A G 0.115617 3.1049e-05
7:46252866 G A 1.524296 1.1293e-05
7:46267305 G A 0.124231 -2.3403e-05
7:46268024 A G 0.035788 2.1310e-05
7:46268917 G A 0.193742 -2.4545e-04
7:46271431 G A 0.051189 -5.9674e-05
7:46275728 G A 1.072367 -4.8340e-05
7:46276386 T C 0.041906 -1.2982e-04
7:46276537 A G 0.064590 6.5943e-05
7:46290592 G T 0.323806 6.2477e-05
7:46304421 T C 0.055515 3.4744e-06
7:46312994 G C 0.036044 1.3321e-05
7:46328425 T C 0.042675 -2.5219e-05
7:46329630 T C 0.121339 2.0013e-04
7:46330742 T C 0.716974 4.8887e-06
7:46334152 A G 0.508606 -3.9205e-05
7:46355562 C T 0.269238 3.4014e-05
7:46365965 T G 1.724955 2.4924e-05
7:46369329 G A 0.046658 1.0794e-06
7:46373021 G T 1.536821 8.2877e-06
7:46392365 A G 0.082147 -5.0674e-05
7:46392567 G T 0.205722 -1.9881e-05
7:46393266 C T 0.064941 -8.7005e-06
7:46394392 G A 0.063636 -3.4906e-05
7:46417108 T G 0.046129 6.6635e-05
7:46417626 G T 0.042052 3.9176e-05
7:46423369 G A 0.033246 -8.2636e-07
7:46430800 A G 0.845862 -1.7856e-05
7:46442370 C A 0.214937 -1.1178e-06
7:46448631 T C 0.071880 7.6189e-05
7:46449591 G A 0.066106 1.4171e-04
7:46453323 C T 0.443240 1.5384e-05
7:46459098 G A 0.118025 -6.3142e-05
7:46468295 A G 0.034408 1.4229e-05
7:46472438 A G 0.090261 -6.2549e-05
7:46479602 T C 0.112365 -1.1828e-05
7:46483847 C T 0.026466 4.6384e-05
7:46498008 C T 0.046736 -1.6560e-04
7:46500065 G T 0.097918 -1.7178e-04
7:46501098 A G 0.316688 -6.3970e-05
7:46507656 C T 0.124750 4.2478e-05
7:46526546 T C 0.049579 5.4334e-06
7:46532035 T C 0.200857 3.6104e-06
7:46535632 A G 1.233116 2.6984e-05
7:46553012 A G 0.089271 1.6520e-05
7:46563357 T C 0.069449 -6.8432e-05
7:46569794 T A 0.037015 1.9286e-05
7:46572059 G A 0.051306 1.4312e-05
7:46577056 G A 1.127681 3.2957e-05
7:46592988 T C 0.191626 -1.9039e-05
7:46597355 C T 0.143449 -3.8858e-05
7:46598987 C A 0.409195 -9.6440e-06
7:46604821 G C 0.244392 3.2244e-05
7:46608089 G C 0.207095 -1.5370e-05
7:46609040 T C 1.962375 -9.8830e-05
7:46611926 A G 0.133306 5.6363e-05
7:46616903 T G 0.101771 -6.9497e-05
7:46619583 C T 1.979961 -2.5137e-05
7:46620145 G A 0.771168 4.6259e-05
7:46628741 T C 0.063601 -2.4700e-05
7:46640125 T G 0.068424 -1.0853e-04
7:46640191 A G 0.052435 -2.4775e-05
7:46642211 A G 1.970555 2.0200e-05
7:46643546 A G 0.052179 -2.8477e-06
7:46643945 A G 1.039614 -1.2073e-04
7:46646791 G C 0.384664 -1.2531e-05
7:46648793 C T 0.042373 1.8078e-04
7:46648881 A G 0.517448 -1.7761e-05
7:46654457 C A 0.042370 -2.1374e-05
7:46659170 G A 0.039030 5.1996e-06
7:46667845 G A 0.036456 1.0430e-04
7:46669087 G T 0.140152 8.9789e-05
7:46671622 T G 0.967312 -3.2250e-05
7:46673782 G A 0.945617 9.5054e-06
7:46676030 A G 0.068680 -6.7590e-05
7:46676199 A C 0.038611 4.5521e-05
7:46678886 A G 0.550989 -2.2319e-04
7:46678952 A G 0.287353 9.8889e-05
7:46694614 C T 0.055986 -8.5874e-06
7:46695859 A C 0.665149 -5.9370e-05
7:46697365 G A 0.682715 1.1220e-05
7:46698692 T G 0.071566 -3.3314e-05
7:46702939 A G 0.711985 4.5947e-05
7:46704062 C T 0.051763 -7.4501e-05
7:46704420 A G 0.120528 4.7488e-06
7:46709259 A C 0.025590 5.5974e-05
7:46713054 G T 0.030098 1.1791e-05
7:46719105 C T 0.543138 2.8838e-05
7:46728416 T C 0.059586 -7.9472e-05
7:46728937 C T 0.621169 3.2385e-06
7:46729373 T C 0.038138 3.3474e-05
7:46729486 T C 0.044723 -3.0083e-05
7:46738350 T C 0.209861 8.2113e-05
7:46739722 C T 0.301761 -7.3519e-05
7:46743620 A G 0.024901 1.0117e-05
7:46753553 G C 1.306389 -6.0302e-05
7:46755798 T C 0.102248 1.6580e-05
7:46760129 C T 0.487363 -1.3249e-04
7:46777841 T C 0.050095 2.9677e-05
7:46785285 A G 0.367052 6.7630e-06
7:46785985 T C 0.096285 -3.3013e-05
7:46788710 T G 1.089382 3.3919e-05
7:46796670 G A 0.072958 -8.7820e-05
7:46802560 T C 0.446645 9.4008e-07
7:46803120 G A 1.914491 2.3712e-05
7:46809642 A G 0.024587 1.0355e-05
7:46812770 C T 0.095701 3.3418e-05
7:46817931 C T 0.032756 2.2993e-05
7:46818135 T C 0.342213 -9.9841e-05
7:46826056 C T 0.523176 -8.8412e-05
7:46830272 C T 0.064269 -1.4436e-05
7:46833122 C T 0.456190 8.6330e-06
7:46837172 C T 1.390831 -1.2014e-05
7:46839744 T G 0.094763 -2.2757e-04
7:46855875 C T 0.069255 -3.8438e-05
7:46866208 T C 0.582632 -1.2921e-04
7:46873024 C T 0.820549 7.9832e-05
7:46885259 C G 0.034512 -2.1757e-04
7:46886623 A G 0.098879 3.3335e-05
7:46888346 G A 0.021143 2.7005e-05
7:46888951 C T 0.458927 1.9483e-04
7:46896762 A G 0.374998 -1.9259e-05
7:46898474 A C 0.048917 -3.1177e-05
7:46916134 A G 0.473257 -1.8872e-05
7:46919215 G A 1.218076 2.8023e-05
7:46920958 T C 0.077418 8.2545e-05
7:46927917 A G 0.073562 5.1428e-05
7:46938269 A G 1.410500 1.5616e-05
7:46940205 A G 0.068128 7.8100e-06
7:46950625 A C 0.161739 -7.6351e-06
7:46950791 C A 0.022727 -8.8561e-06
7:46951703 T C 0.496370 5.7342e-05
7:46956047 G A 0.049462 9.8353e-06
7:46958409 A G 0.689842 -4.2271e-05
7:46958956 G A 0.069339 3.2562e-05
7:46959091 C T 0.109489 5.7771e-05
7:46963350 A G 0.102692 4.2606e-05
7:46965364 T C 0.062146 3.3919e-05
7:46968525 G A 0.036034 3.9575e-05
7:46970040 A G 0.628744 -3.8252e-05
7:46970098 T C 0.157289 9.8473e-06
7:46971327 A C 1.354962 4.0354e-06
7:46971733 T C 0.512040 8.6366e-05
7:46972533 T G 0.079362 -6.5358e-05
7:46980117 G A 0.040377 6.4482e-05
7:46984440 C T 0.336828 -5.2159e-05
7:46985498 A G 0.022019 2.1455e-05
7:46985897 T C 0.040163 -1.6019e-05
7:46986470 A G 0.030990 5.2999e-05
7:46987472 G C 0.041588 -4.9883e-05
7:46988659 C A 0.109138 6.1073e-05
7:46992517 C T 0.041539 8.2322e-06
7:46993024 G A 0.041847 -2.6849e-05
7:46995018 T C 0.544442 -1.4360e-05
7:47005959 T G 0.331378 -6.5683e-05
7:47011771 T G 1.037618 -2.4966e-05
7:47016392 A C 0.029462 -1.3623e-04
7:47018960 A G 0.192447 9.7647e-05
7:47022589 A C 0.487505 -1.0549e-05
7:47023403 T G 0.068703 -1.5758e-04
7:47023745 T C 0.219445 3.0730e-05
7:47025103 G A 0.486318 -1.0020e-05
7:47030491 G T 0.403833 6.2375e-05
7:47033003 C T 0.113965 -6.3552e-05
7:47036388 A C 0.239488 1.7279e-05
7:47041825 T C 0.964177 -1.0617e-04
7:47042086 G A 1.594031 -3.4878e-05
7:47059118 T C 0.056388 2.6579e-04
7:47059132 T C 0.022500 2.0878e-05
7:47060732 T G 0.849705 -6.1317e-05
7:47061110 A G 0.108645 1.4633e-06
7:47064441 T G 0.028699 1.5180e-05
7:47065952 G A 0.384696 4.5812e-05
7:47071667 T C 0.033860 -9.7863e-06
7:47072404 A C 0.077106 -2.9919e-05
7:47075851 C T 0.120434 -5.4476e-05
7:47076805 T C 1.227943 2.9007e-06
7:47077443 G A 0.372499 -5.8590e-06
7:47078436 G T 0.064740 -4.8716e-05
7:47088047 G A 1.316730 -3.6746e-05
7:47089010 A C 0.094601 -2.1105e-05
7:47089074 T C 0.187981 4.9228e-05
7:47091523 A C 0.131947 -4.1084e-05
7:47093076 T G 0.063932 -5.4945e-06
7:47098198 G A 0.061835 -1.9496e-05
7:47103348 C A 1.475834 -6.8703e-05
7:47105397 A G 0.722018 -1.8598e-05
7:47105963 G T 0.050170 4.5706e-05
7:47112337 A G 0.048183 1.4917e-05
7:47118917 G A 0.183278 1.1298e-04
7:47125329 G A 0.252847 -3.3239e-05
7:47126771 A G 0.040069 1.8213e-05
7:47133929 A G 0.186319 4.3114e-06
7:47134743 T C 0.703491 -5.9123e-06
7:47135107 T G 0.031283 -1.4259e-04
7:47136472 G T 0.264295 1.4085e-05
7:47139672 G A 0.103439 -9.4634e-06
7:47145978 T C 0.380824 5.3278e-05
7:47154460 C T 0.030792 -1.1093e-04
7:47154985 T C 0.928740 1.0607e-05
7:47157710 C T 0.105825 -4.7555e-05
7:47159613 G T 0.021785 -1.0420e-05
7:47159740 A G 0.056051 9.8249e-06
7:47178347 A G 0.154189 -9.7262e-05
7:47181208 A G 0.026271 8.6964e-06
7:47184108 G A 0.598312 1.1088e-04
7:47184254 C T 0.526750 -1.6201e-05
7:47186075 G C 0.061815 -5.0327e-06
7:47198100 G A 0.029913 -1.7287e-04
7:47209007 C T 0.939963 -2.0272e-05
7:47209554 G A 1.367306 8.4620e-05
7:47211859 T C 0.561171 7.4962e-06
7:47214236 T C 0.150960 -9.9855e-05
7:47214699 G A 0.626764 5.7298e-05
7:47220826 G A 0.077937 -4.1291e-05
7:47222755 T C 0.098768 -9.6162e-05
7:47223161 C T 0.062208 2.9978e-04
7:47223338 T C 0.100975 -3.2462e-05
7:47225542 C A 0.271257 -2.1940e-07
7:47230614 C T 0.034428 1.8889e-05
7:47230885 A G 0.667982 -9.1977e-06
7:47232567 A G 0.063786 4.2754e-05
7:47254128 G T 0.072990 1.4584e-04
7:47258173 A G 0.306182 3.2732e-05
7:47258929 C T 0.682270 3.9473e-04
7:47263856 T C 0.267362 9.0279e-05
7:47263961 G A 0.029734 -1.2193e-05
7:47265286 G T 0.086434 -1.9718e-05
7:47266875 C T 0.112920 6.6211e-05
7:47272215 T G 0.143761 1.9052e-05
7:47272944 A G 0.048758 -2.7634e-05
7:47274398 A C 1.214096 1.5237e-05
7:47275817 A G 0.073614 2.2739e-05
7:47279128 A G 0.598828 1.0705e-05
7:47283472 C T 0.804034 3.8939e-05
7:47283766 G C 0.032630 -2.0582e-05
7:47285594 G A 0.041847 7.1051e-05
7:47298206 C T 0.390253 -1.5554e-05
7:47304109 C T 1.284597 9.3501e-06
7:47306167 A G 0.070030 -2.4950e-05
7:47311973 C G 0.073990 3.7892e-05
7:47312335 G A 0.077259 -2.2848e-05
7:47316586 C A 0.891391 -9.1882e-06
7:47323489 A G 0.031945 -1.5302e-05
7:47324136 T C 0.172421 -7.3390e-05
7:47331594 A G 0.020205 1.2984e-04
7:47338056 C T 0.206167 -1.1523e-04
7:47342857 C T 0.107123 -4.3771e-05
7:47345002 C T 0.694042 1.1631e-05
7:47347028 A G 0.021669 -3.8159e-06
7:47351958 C A 0.633000 2.5528e-05
7:47356861 T C 0.387484 -2.3130e-05
7:47357097 C A 0.063256 -4.7225e-05
7:47358250 A G 0.094698 -1.7756e-05
7:47358619 T C 0.157380 -1.1090e-04
7:47373313 C T 0.039543 5.5081e-05
7:47386790 A G 0.062653 -4.2372e-05
7:47387441 T C 0.206741 -6.0607e-06
7:47390394 G T 1.196978 2.0586e-05
7:47391321 A G 0.059608 -1.4844e-04
7:47392296 T C 0.048534 2.1652e-05
7:47406661 T C 1.632740 2.8587e-05
7:47408443 G C 0.056927 -1.2373e-05
7:47408732 A G 0.028962 -5.4864e-05
7:47415320 T C 1.283153 -1.0186e-05
7:47420727 T C 0.036440 2.9045e-04
7:47421238 C A 0.050630 -5.4165e-05
7:47422049 C T 0.471546 4.6547e-06
7:47424465 T C 0.092053 -3.7828e-06
7:47425249 A G 0.050932 -7.0787e-06
7:47427319 A G 0.561785 -2.3469e-05
7:47430206 A G 0.131122 -1.3756e-05
7:47433246 G C 1.345221 -3.8953e-05
7:47433733 C T 0.554303 4.0177e-05
7:47435954 G A 1.846989 -7.7776e-05
7:47436435 G C 0.023629 4.5687e-05
7:47443627 T C 0.188082 1.0448e-05
7:47445897 C T 0.066768 2.5005e-05
7:47448401 A G 0.130560 6.4499e-05
7:47453241 G A 0.120820 1.0432e-05
7:47453726 T C 0.037534 7.6331e-06
7:47455780 T C 0.148896 -1.1961e-05
7:47459200 A G 0.062403 3.9932e-05
7:47463937 T C 0.860218 -1.9649e-06
7:47469692 A G 1.761888 3.1855e-05
7:47477293 G T 0.125322 -3.9408e-05
7:47481373 C A 0.073584 -3.4411e-06
7:47481602 A G 0.897168 1.9366e-05
7:47485377 A G 0.718512 -5.2294e-05
7:47488467 G A 1.041396 -5.9717e-05
7:47495614 G A 1.404336 2.5849e-05
7:47495875 C A 0.473792 6.4778e-05
7:47498857 A G 0.083166 5.1380e-05
7:47505048 G A 1.309067 2.9298e-06
7:47506994 T C 0.608566 7.6990e-05
7:47508525 C T 0.148698 2.1744e-05
7:47512494 G A 0.120174 1.5092e-05
7:47522176 T C 1.304023 -9.9991e-05
7:47528577 A C 0.083929 6.3794e-05
7:47534102 G A 0.539428 2.8025e-04
7:47538547 G A 1.378643 -5.9659e-05
7:47539742 T C 0.025275 6.9567e-05
7:47540100 A G 0.316876 -2.5450e-05
7:47541168 T G 0.085324 -4.2505e-05
7:47541288 T C 0.043269 -1.4398e-05
7:47541343 T C 0.067278 -2.2223e-05
7:47542867 T C 0.041387 -6.0201e-05
7:47543793 C T 0.552690 1.8305e-05
7:47544242 T C 0.124017 -5.3906e-05
7:47546466 A G 0.378354 5.3161e-05
7:47557221 T C 0.929129 -2.4119e-04
7:47561331 T C 0.020692 -2.3985e-05
7:47562643 C T 0.030977 2.8791e-05
7:47564823 A G 0.072984 -9.3005e-06
7:47564942 A G 0.670780 -2.7884e-04
7:47566143 T C 0.031425 2.4699e-05
7:47566295 G A 1.864097 -1.4420e-04
7:47567227 C T 0.772346 -5.0182e-05
7:47570032 A G 0.442432 6.6057e-05
7:47575135 G A 0.735124 -4.1265e-05
7:47581866 G C 0.031429 8.7993e-06
7:47583870 T C 0.149963 -4.7872e-05
7:47587877 T C 1.390032 1.7649e-05
7:47589230 A C 0.408322 4.3454e-05
7:47592238 A C 1.104322 1.2574e-05
7:47597180 G T 0.106315 -9.8077e-06
7:47601318 C G 0.038991 2.1386e-05
7:47603073 T G 0.110138 -7.4243e-06
7:47608706 A G 0.714864 -7.7593e-05
7:47623658 A G 0.239868 -3.0974e-05
7:47625826 G A 1.051046 -6.0578e-05
7:47629909 C T 0.194573 5.8029e-06
7:47633187 G A 1.272302 -5.2649e-05
7:47635408 C T 0.564417 -9.2079e-05
7:47636610 C T 0.704822 1.2831e-05
7:47638254 C T 0.050669 -8.0954e-05
7:47654775 C T 0.594099 7.7135e-05
7:47657673 A G 0.230195 2.0244e-05
7:47661117 A G 0.023055 2.1139e-06
7:47665825 T C 0.059245 4.4939e-05
7:47669324 G T 0.662007 5.4760e-05
7:47673601 C T 0.022211 1.6253e-05
7:47676670 A G 0.040124 -3.7501e-05
7:47678511 G A 0.795845 3.6064e-06
7:47678524 C G 1.450390 3.7415e-05
7:47683234 T C 0.049754 -3.4879e-05
7:47684608 G C 0.707389 4.4955e-06
7:47686423 G A 0.436122 -5.4975e-05
7:47690476 A G 0.041468 -8.2721e-05
7:47691403 A G 0.488499 1.4362e-04
7:47693064 G A 0.024213 -1.0693e-05
7:47700779 T C 0.557422 1.8971e-04
7:47704843 G A 1.345436 3.9235e-05
7:47706121 A G 0.623717 9.8536e-06
7:47706389 A G 0.048297 6.6174e-07
7:47706986 G T 0.041114 -3.1047e-05
7:47710760 A G 0.545910 2.5560e-04
7:47716539 A G 1.130570 -3.1033e-05
7:47724420 C T 0.769143 -5.8625e-05
7:47724948 T C 0.059745 -5.3770e-06
7:47731420 C T 0.201636 1.5959e-05
7:47732840 G A 0.090540 -8.5646e-06
7:47732863 T C 0.322657 -1.0780e-05
7:47738225 T C 0.150522 7.7509e-05
7:47739439 C T 0.657920 -4.4928e-05
7:47741157 T C 1.080271 -4.3857e-05
7:47742558 C T 0.065084 1.1386e-06
7:47744805 T C 0.443227 -1.0095e-04
7:47747166 G A 0.498376 -4.8821e-05
7:47747268 T C 0.641834 1.2625e-05
7:47750564 A G 0.249852 -3.7899e-05
7:47752147 T C 0.504150 -1.3518e-05
7:47754271 A G 0.038274 2.2406e-04
7:47756589 C A 0.664685 -1.7782e-05
7:47765421 C A 0.053006 5.0789e-05
7:47774206 A G 0.208686 -1.2391e-04
7:47775355 G A 1.370967 -4.6898e-05
7:47777931 T C 0.062078 -7.1575e-05
7:47779969 T G 0.358036 -4.0710e-05
7:47781626 A C 0.136156 1.1530e-05
7:47782640 A C 0.561960 7.0037e-07
7:47784994 T C 0.621756 -3.1692e-05
7:47788138 T G 0.117048 -8.0154e-06
7:47790030 A G 0.245259 1.1011e-05
7:47791977 T C 1.397345 -2.5417e-05
7:47795133 T C 0.958279 -3.2031e-05
7:47795656 T C 1.315760 -4.1012e-05
7:47796749 T C 0.191766 9.5052e-06
7:47797900 T C 0.076983 -3.6741e-05
7:47803352 C T 0.060147 -6.5726e-05
7:47809188 G A 0.091261 -1.1096e-05
7:47819104 A C 0.538120 -1.9580e-05
7:47827163 T G 0.258349 -5.9106e-06
7:47830624 T C 0.059349 3.7291e-05
7:47836100 A G 0.145715 -4.6913e-05
7:47837117 A C 1.490644 -4.2733e-06
7:47840310 G C 0.035291 7.5600e-05
7:47841455 C G 0.222957 -1.6222e-05
7:47847183 A G 1.251977 9.8538e-06
7:47852837 T C 0.292705 -4.9947e-05
7:47871970 G A 0.258385 -1.2024e-05
7:47874630 A G 0.259426 -1.0705e-05
7:47876567 A G 0.151272 -1.0663e-04
7:47880403 T C 0.325656 -1.1653e-04
7:47884829 A C 1.147101 -1.0205e-04
7:47898751 T C 1.078200 2.8451e-05
7:47898998 C T 0.399400 -3.2902e-05
7:47902538 A C 0.088064 9.1419e-06
7:47902551 T C 0.152404 8.4247e-05
7:47904737 A G 0.930239 1.3552e-05
7:47905121 A G 0.112381 6.0382e-05
7:47913844 C T 0.551489 -3.9504e-05
7:47917087 T C 0.135893 2.9281e-05
7:47917452 T C 0.201960 -3.1446e-06
7:47920788 T C 0.348918 -6.8833e-05
7:47921682 T A 0.693218 -4.2750e-05
7:47921824 T C 0.683292 -1.2560e-05
7:47922766 C A 0.489872 3.0630e-04
7:47925331 G C 0.823107 5.5600e-05
7:47927744 T C 0.047768 -3.6721e-05
7:47930535 A C 0.047816 -3.7555e-05
7:47936850 G A 0.827936 2.0874e-05
7:47943647 T C 0.055415 1.0344e-04
7:47947021 T C 0.189347 -3.0145e-05
7:47948882 T C 0.218533 8.7042e-05
7:47950604 T C 0.109229 -3.9572e-04
7:47951430 A G 1.247985 2.7218e-05
7:47954163 G A 1.013966 1.0080e-05
7:47963981 G T 0.132920 5.7277e-05
7:47968927 A C 0.995972 -6.1984e-06
7:47970707 A G 0.020646 -1.6862e-05
7:47974116 A G 0.655762 1.5914e-05
7:47977302 T C 0.199714 -8.6403e-06
7:47979716 C A 0.202924 -1.1474e-04
7:47979922 G A 1.031864 3.7716e-06
7:47980291 A G 0.032409 3.6800e-05
7:47984753 C T 1.474776 -2.6062e-06
7:47993055 G A 0.302472 1.2513e-04
7:47996278 A G 0.150814 8.6938e-05
7:48001054 T C 1.038482 1.5428e-05
7:48010978 C T 1.472565 2.2497e-06
7:48024277 G A 0.064571 5.4285e-05
7:48026725 G A 0.030257 -8.6110e-06
7:48043659 T C 0.071222 -8.4586e-05
7:48045359 T C 0.033129 -4.0955e-07
7:48045416 T C 0.833243 1.3678e-04
7:48054767 T C 0.028692 3.1896e-05
7:48056220 C T 0.050280 1.6577e-05
7:48062388 C T 0.069336 -2.5088e-06
7:48063975 G A 0.050342 -5.6609e-05
7:48067524 A G 0.057450 3.3902e-06
7:48073694 T C 0.061455 2.0888e-05
7:48081095 T G 0.835879 1.6009e-04
7:48082988 A G 0.024398 5.7630e-06
7:48087655 G T 0.143881 3.0045e-06
7:48089571 A C 1.857768 6.3705e-05
7:48092601 T C 0.730953 1.7052e-04
7:48099400 T A 0.036784 2.0027e-05
7:48113037 G A 0.057051 2.3161e-05
7:48128850 A G 1.116467 5.5381e-05
7:48130141 A G 1.947987 -1.1909e-04
7:48131283 C T 0.134517 1.1664e-04
7:48131993 T G 0.065071 6.6405e-05
7:48134719 C A 1.122754 5.4550e-05
7:48138703 T C 0.039264 -5.0839e-05
7:48147634 T C 0.078281 -2.7836e-05
7:48148642 T C 0.020653 -1.5063e-04
7:48148710 T C 0.246174 -1.4822e-04
7:48152015 G T 1.453071 -3.4822e-05
7:48152304 C T 0.023564 1.1167e-04
7:48153662 A G 0.071631 -7.8373e-05
7:48153912 A C 0.046775 1.7221e-06
7:48171352 G A 0.537847 3.8719e-05
7:48173831 C G 0.231377 -1.4707e-05
7:48173919 A G 0.039537 -1.8051e-05
7:48181985 C A 0.526221 2.6211e-05
7:48186932 T G 0.050799 5.3163e-05
7:48191115 C T 0.053759 2.7018e-05
7:48196153 C G 0.186501 -2.7295e-05
7:48196190 T C 0.843457 5.0326e-05
7:48196475 A C 0.258446 2.7082e-05
7:48199634 C G 0.225197 -1.4133e-05
7:48238305 G T 0.105776 4.2431e-05
7:48238342 A G 1.596933 -3.5398e-05
7:48243378 A G 0.037644 7.0963e-05
7:48244392 C T 0.482410 1.3064e-05
7:48246292 G A 0.063565 -3.2333e-05
7:48258807 A G 0.066525 -5.3319e-05
7:48263899 A C 0.056762 -3.8180e-06
7:48279535 T C 0.767312 -4.9430e-05
7:48280990 T C 0.975128 9.3507e-06
7:48284016 A G 0.027332 -1.7593e-05
7:48285485 T C 0.882341 9.1484e-06
7:48287840 A G 0.201526 5.9880e-05
7:48289921 C T 0.082770 -5.5071e-06
7:48294329 G A 0.214502 -9.6390e-05
7:48311658 A G 0.080543 -6.5743e-07
7:48312084 C G 0.129694 -3.8869e-05
7:48312674 A G 1.008199 1.5852e-05
7:48313757 A G 0.124737 2.2602e-05
7:48313881 C T 0.130044 2.5003e-05
7:48314151 G C 0.024012 5.2726e-05
7:48314279 A G 0.258209 2.5777e-05
7:48315360 G A 0.058625 -4.1581e-05
7:48315796 A C 1.281527 4.1169e-05
7:48315930 C G 0.189490 -6.0923e-05
7:48318242 A G 0.020922 -6.4820e-05
7:48318811 T C 1.499755 3.2706e-06
7:48321717 G A 0.273503 3.1157e-05
7:48333569 A C 0.606816 -5.9336e-06
7:48336844 T C 1.254882 3.4989e-05
7:48340716 A G 1.307506 7.1080e-06
7:48349647 T C 0.296444 6.8278e-06
7:48354238 A G 0.257865 -8.2289e-06
7:48365257 C T 0.091731 -1.3655e-05
7:48368222 G A 0.103027 4.9475e-05
7:48373777 T C 0.030929 1.4901e-05
7:48381902 G C 0.197605 -1.6100e-04
7:48384585 G A 1.337733 -3.3386e-05
7:48388377 G A 0.053636 3.2231e-05
7:48397463 A G 0.047534 -3.6020e-06
7:48399992 G A 0.051971 -6.8906e-05
7:48415116 G C 0.033282 -6.2878e-05
7:48417385 G A 0.063373 1.1125e-04
7:48419451 G A 0.043026 -2.5099e-05
7:48420915 C A 0.085373 3.5353e-05
7:48426930 A G 0.354329 1.6077e-04
7:48428715 T A 0.141346 9.7921e-05
7:48434008 T C 0.440280 -1.2961e-05
7:48443116 G A 0.471949 -9.3138e-06
7:48443570 A G 0.881994 1.2061e-05
7:48444380 A G 0.072309 -2.8554e-05
7:48450157 C T 0.978623 3.2528e-05
7:48450185 G C 0.022999 -3.8748e-06
7:48451367 C T 0.708447 1.3871e-05
7:48453404 G A 0.296211 -8.6906e-06
7:48453862 C T 0.413622 3.5200e-05
7:48456030 C T 0.048599 9.6945e-05
7:48456233 G T 0.950119 2.5082e-05
7:48456726 C T 0.193778 1.0345e-05
7:48457088 G A 1.288820 -2.3604e-05
7:48457486 G A 0.438624 2.3006e-05
7:48460535 T C 0.050718 5.6498e-05
7:48461063 A G 0.607533 -2.4121e-05
7:48479402 T C 0.597556 4.2135e-05
7:48481449 A G 0.196378 -6.2306e-05
7:48482244 C T 0.610438 1.9870e-05
7:48498051 G A 1.874234 2.8520e-05
7:48506642 G A 0.248462 -6.7712e-05
7:48509062 A G 0.152219 1.6319e-05
7:48513286 C A 0.457356 6.7574e-05
7:48519740 T C 0.033860 1.1662e-05
7:48522846 G A 0.976478 3.7578e-05
7:48530497 A G 0.025372 -1.3249e-05
7:48541471 G A 0.149684 -2.8412e-06
7:48549947 G A 0.037673 -6.6522e-06
7:48557141 C A 0.119401 1.0416e-04
7:48559696 C T 0.080342 9.0202e-05
7:48563913 G A 0.080332 8.5320e-05
7:48568846 C A 0.259826 -7.2992e-05
7:48579358 T G 0.155864 1.2995e-05
7:48591447 A G 0.024908 -3.7999e-07
7:48623156 A T 0.043009 3.1576e-05
7:48627470 G A 1.320609 4.9964e-05
7:48627948 A G 0.057729 2.1058e-04
7:48651404 C A 0.048287 -1.4090e-05
7:48657541 G A 0.595462 2.2641e-05
7:48678081 A G 1.247894 3.1819e-05
7:48678652 A G 0.033051 -2.9441e-05
7:48681898 A G 0.190175 -9.3266e-06
7:48690088 A G 0.167958 -3.9318e-06
7:48694659 T C 0.138938 -4.4864e-05
7:48697724 A C 0.117960 -4.5848e-05
7:48711374 A C 0.120888 5.0410e-08
7:48721651 C T 0.511183 -1.8948e-04
7:48721846 C T 0.870322 1.6437e-05
7:48724347 C T 0.070326 7.1540e-05
7:48724420 C T 0.150528 1.0427e-05
7:48734373 G T 0.052630 8.3717e-07
7:48734424 A G 0.121527 2.1264e-05
7:48735819 A G 0.306918 -2.7071e-05
7:48743676 G A 1.186887 6.4748e-05
7:48743823 T C 0.069397 -5.8493e-05
7:48747643 G A 0.090031 -2.3212e-05
7:48756104 G A 0.025641 -5.2430e-05
7:48757295 A G 1.116428 1.2436e-04
7:48762590 T G 0.172054 2.5946e-05
7:48764792 A G 0.048368 -3.5043e-05
7:48766194 A C 0.031964 4.9797e-06
7:48773298 G A 0.310618 1.4979e-05
7:48788834 G A 0.021954 5.6894e-05
7:48790807 C T 0.168724 3.6073e-05
7:48792317 T A 0.052659 -4.4485e-05
7:48798637 C T 1.364456 -5.0367e-05
7:48801114 T C 0.030809 -7.4722e-05
7:48816922 A C 0.034934 -3.7853e-05
7:48823660 T C 0.149418 2.8353e-05
7:48834211 A G 0.053578 -4.7764e-06
7:48849768 T G 0.145841 -3.1028e-05
7:48855741 C T 0.357747 8.3162e-05
7:48858362 T C 0.055129 -5.7440e-06
7:48860286 T G 1.702459 -1.8631e-06
7:48865483 G A 0.097648 9.8068e-05
7:48866316 C T 0.893354 -3.4735e-05
7:48871766 A G 0.036359 8.7357e-05
7:48875732 C T 0.033318 -5.3633e-05
7:48876014 T C 0.566049 -1.6425e-05
7:48880759 T C 0.092540 -1.3008e-05
7:48881352 A G 0.113861 -5.9193e-05
7:48898712 T C 0.656810 -2.9456e-07
7:48900595 G T 1.898599 8.8801e-05
7:48901428 A G 0.364414 -1.1845e-05
7:48906708 C A 0.250374 3.1939e-05
7:48911044 T C 0.375387 6.9222e-06
7:48925401 C T 0.710696 -1.0682e-05
7:48925614 G A 1.465340 1.1958e-05
7:48929993 A C 1.150892 -1.2960e-05
7:48943352 C T 1.179376 -1.6808e-05
7:48957971 C T 1.513303 -7.9659e-07
7:48969278 C G 0.020445 4.0063e-06
7:48982470 C A 1.298635 -2.0746e-06
7:48991301 C T 0.151161 -1.2188e-06
7:48992973 G A 0.032052 -7.0576e-05
7:48994057 C T 1.743050 3.0512e-05
7:48994120 A G 0.212344 2.1115e-05
7:48997149 T C 0.032243 -3.4137e-05
7:49004239 A G 0.064045 -3.5914e-06
7:49006647 A C 0.081319 -1.1079e-04
7:49014591 A G 0.050926 -2.4506e-05
7:49016252 G A 0.203129 7.8119e-05
7:49016312 A G 0.333998 2.9234e-05
7:49030857 T G 0.035794 -6.5790e-05
7:49032828 C A 0.721440 -2.0804e-05
7:49035667 G A 0.082494 4.0825e-05
7:49037252 G A 0.077775 -1.2175e-04
7:49050210 A G 0.027806 -1.7265e-05
7:49050666 T C 0.032698 -1.2312e-05
7:49058920 G A 0.052331 2.7591e-05
7:49062417 G C 0.031302 3.7829e-05
7:49069961 C A 0.086087 -1.4303e-05
7:49084814 T C 0.050861 -1.1317e-04
7:49089489 T C 0.235577 2.1085e-05
7:49093037 A G 0.039881 -6.5712e-06
7:49100170 T C 0.059413 2.3186e-05
7:49105630 A C 0.534887 1.1554e-05
7:49109686 G A 0.101446 -1.8503e-05
7:49114465 C T 1.009984 1.9657e-06
7:49117196 T G 0.122728 -1.3166e-05
7:49128684 G A 0.052283 -3.1653e-06
7:49135399 A G 0.056148 -2.5272e-05
7:49145219 T G 0.075363 -6.9689e-05
7:49145538 A G 0.533929 -1.7152e-05
7:49145919 T C 0.041688 6.5959e-06
7:49150105 A G 0.104523 3.0362e-05
7:49151296 T C 0.084403 -3.9640e-05
7:49153838 T G 0.287678 4.5805e-05
7:49158382 C A 1.573333 5.3413e-05
7:49160757 G A 0.021967 3.6354e-05
7:49160864 C T 0.288265 -6.8190e-05
7:49166040 T C 1.971408 8.9575e-05
7:49167497 A G 0.064724 1.0388e-04
7:49167957 T C 0.085065 -7.3454e-05
7:49169802 G A 0.044197 -1.2130e-05
7:49174989 A G 0.086408 -5.2971e-05
7:49176562 A G 1.675714 2.0831e-04
7:49179944 G A 0.464964 -1.9805e-05
7:49189109 C A 0.063935 7.3389e-05
7:49197894 G A 0.051594 -1.4821e-04
7:49198553 C A 0.110424 2.9082e-05
7:49199907 G A 1.592561 3.4285e-05
7:49208963 T G 1.819445 -5.2733e-07
7:49209674 T C 0.065048 -8.7011e-06
7:49213642 C T 0.192882 -7.5657e-06
7:49214970 G A 0.026508 -5.4528e-06
7:49218786 T C 0.059186 6.0186e-05
7:49219907 G A 0.028063 -4.7154e-05
7:49224919 A C 0.059793 -3.9448e-05
7:49226368 T C 0.238138 -4.0091e-05
7:49226544 T C 0.038017 -1.4661e-05
7:49228566 A G 0.030286 3.5438e-05
7:49231916 C T 0.060063 -5.8617e-05
7:49237666 G A 0.053850 -7.7193e-05
7:49238240 C T 1.465694 -5.8164e-05
7:49243818 T C 0.098668 -3.3046e-05
7:49260347 T C 0.059589 2.4381e-05
7:49263924 T C 0.023068 -4.4722e-05
7:49264527 G A 1.798552 -6.2796e-06
7:49265271 A C 0.079758 8.8610e-05
7:49265624 A G 0.116432 2.0072e-05
7:49284401 A C 1.583723 -2.0441e-05
7:49286002 G A 0.295409 6.9325e-06
7:49286618 C T 1.497928 -2.8441e-04
7:49298105 C T 1.850374 -4.9363e-05
7:49301483 T C 0.796835 1.9321e-05
7:49305681 A G 0.053623 -2.5783e-05
7:49308651 C T 0.512410 8.1623e-06
7:49318600 G A 0.126231 3.2078e-05
7:49324612 G A 0.033230 6.7935e-05
7:49327270 T C 0.334747 -8.0768e-05
7:49334275 C T 0.080326 -7.0906e-05
7:49341192 A G 0.072143 -5.5772e-05
7:49356325 T C 0.151388 5.6618e-05
7:49358146 T C 0.045658 3.2622e-05
7:49363855 A G 0.449819 4.1398e-05
7:49373765 G A 1.009984 7.3041e-05
7:49377090 T C 0.026041 -2.0537e-04
7:49378300 G A 0.165572 -5.8845e-07
7:49379670 T G 0.065279 -2.1890e-05
7:49400655 G A 0.846184 3.7987e-05
7:49405027 T C 0.084808 2.2172e-05
7:49414027 T C 0.023188 -4.1236e-05
7:49415623 G A 0.870926 -1.0112e-05
7:49435299 T C 0.910326 3.9953e-05
7:49435561 A G 0.773781 -2.8408e-04
7:49439427 T C 0.096097 1.1711e-04
7:49448115 A G 0.043331 -3.5612e-05
7:49453492 G A 0.086980 3.6817e-05
7:49456824 T C 0.159568 3.4501e-05
7:49460197 A G 0.460705 -1.6132e-04
7:49462933 G A 0.533764 5.9456e-05
7:49463033 T C 0.056544 -4.5573e-05
7:49480763 C T 0.659456 -3.4595e-05
7:49485813 A G 0.029153 4.2097e-05
7:49486629 G T 1.946280 -1.0129e-05
7:49487574 T G 0.838780 -2.4849e-05
7:49487953 C T 0.082179 -3.6810e-05
7:49501540 T C 0.093883 5.2778e-05
7:49508231 T C 1.789487 -7.7159e-05
7:49509613 C T 0.070358 -2.0944e-05
7:49512435 A G 0.470527 -1.0671e-04
7:49512992 A G 0.063162 -1.2202e-04
7:49516340 A G 0.035090 -4.5420e-06
7:49524254 T C 1.940684 -1.8131e-05
7:49531606 A G 0.060855 -1.1515e-04
7:49536308 C T 0.862828 1.0225e-05
7:49539762 A C 0.023204 -5.9329e-06
7:49547139 T C 0.115487 -6.8589e-05
7:49556422 T G 0.053717 -3.7682e-05
7:49561213 A G 1.603268 6.0413e-05
7:49561502 T C 0.034373 -5.8957e-05
7:49562655 C T 0.342667 4.0587e-06
7:49566552 G C 0.093809 1.7870e-05
7:49567245 T C 0.699933 6.9043e-05
7:49567989 A G 0.126698 -8.9129e-06
7:49568088 A C 1.966689 8.3040e-06
7:49587022 A G 0.788088 7.5112e-06
7:49592523 C T 0.043321 -3.2355e-05
7:49594805 G A 0.031653 -1.0697e-05
7:49603201 T G 0.046567 -6.8379e-05
7:49605894 C T 0.040413 -5.3199e-05
7:49617815 C T 0.356117 -3.4385e-05
7:49621602 A G 0.054873 -1.4740e-04
7:49624618 A G 0.059599 7.5989e-05
7:49625207 C T 0.874062 2.6989e-05
7:49628652 A G 0.049459 -2.2015e-05
7:49630943 C A 0.638537 -2.6643e-06
7:49632815 T C 1.235398 -2.1651e-05
7:49633269 A G 0.296438 2.5311e-05
7:49633565 T C 0.026417 -5.6094e-05
7:49634213 T C 0.473653 1.5497e-05
7:49640484 G A 0.678359 -5.7706e-05
7:49641518 T C 0.065551 1.3575e-05
7:49650978 T G 0.406962 -1.2870e-05
7:49651943 C T 1.085565 -7.6050e-05
7:49655652 C T 1.583654 -4.5788e-05
7:49658716 G A 0.165868 2.2497e-05
7:49659019 T C 0.045859 -2.9226e-05
7:49659146 T C 0.023876 1.3471e-06
7:49662707 C T 0.096263 -4.0404e-05
7:49665265 T C 0.032769 6.6366e-05
7:49665976 C T 0.482445 2.2179e-05
7:49670734 T C 0.059177 8.6254e-05
7:49671478 T G 0.190201 -9.7122e-06
7:49674313 C T 0.066811 1.9697e-05
7:49676770 A G 0.183223 -1.5010e-05
7:49677390 T C 0.020821 1.5312e-05
7:49682790 G A 0.071004 1.1215e-05
7:49682865 T C 0.880018 7.8214e-06
7:49684185 T C 0.078563 1.1315e-05
7:49706541 T C 0.033694 -6.3112e-05
7:49708382 A G 0.749558 1.0296e-05
7:49710000 C A 0.133595 -4.2013e-07
7:49735969 A G 0.139872 -1.5676e-04
7:49738893 T C 0.913916 -2.3425e-04
7:49741185 C T 0.033308 2.0703e-05
7:49746308 C T 0.106204 -2.7653e-05
7:49746444 A G 0.513669 -4.1932e-05
7:49746554 T C 0.601448 4.3898e-05
7:49746596 T C 0.049423 -2.3325e-06
7:49748305 T C 0.223038 -5.1120e-05
7:49753309 G A 1.434811 2.8101e-05
7:49759582 G C 0.125056 6.3621e-05
7:49763858 G C 0.176598 4.2807e-05
7:49770218 A G 1.032957 -2.0347e-05
7:49771765 C A 0.825164 4.0585e-06
7:49772589 G A 0.213437 -2.3606e-05
7:49791523 C T 0.033938 2.8584e-05
7:49801060 C A 1.694847 2.1814e-05
7:49809603 C T 0.041374 9.6459e-06
7:49817957 C T 0.046917 4.3145e-05
7:49818127 A G 0.919200 2.8998e-05
7:49823972 C A 0.466272 3.1773e-05
7:49827987 T C 0.331732 4.8512e-04
7:49828018 G C 1.542680 6.2663e-05
7:49831456 G A 0.490222 -2.2425e-05
7:49833688 T C 0.216771 -2.5660e-05
7:49839004 T G 0.025320 -1.1448e-04
7:49840060 A G 0.052221 -4.0996e-06
7:49842377 C A 0.126889 1.8370e-05
7:49846464 G T 1.241818 2.7045e-05
7:49847386 A T 0.038615 -2.3699e-05
7:49851646 A G 0.085217 -3.0055e-05
7:49852393 C T 1.025671 4.6038e-05
7:49852730 G A 0.723222 -9.8265e-06
7:49859403 A G 0.088067 -7.4617e-05
7:49860606 T C 0.038868 3.0425e-06
7:49868904 T C 0.026661 4.6164e-05
7:49869567 A G 0.527380 1.3455e-05
7:49874533 C A 0.780558 -1.4430e-04
7:49875085 G A 1.871458 -4.9870e-06
7:49887018 A C 0.222889 -1.5160e-04
7:49887533 C A 1.850536 8.8817e-06
7:49912200 T C 0.039676 -1.4447e-07
7:49915590 C T 0.037050 2.1411e-06
7:49916006 C T 0.023324 9.1736e-05
7:49919909 A G 0.047654 1.7441e-05
7:49922694 C A 0.103030 1.9128e-05
7:49925058 A G 0.118648 -3.5489e-04
7:49928919 C T 0.452967 1.1112e-05
7:49949343 T C 0.081426 -8.5875e-05
7:49970254 G T 1.550015 -6.9304e-04
7:49998125 T G 0.036180 -9.1810e-06
7:50023804 T C 0.042607 3.5165e-05
7:50026613 A G 0.772645 -2.1136e-05
7:50030966 A G 0.104062 1.4811e-05
7:50035395 T C 0.081731 -7.5231e-05
7:50053789 T G 0.035687 -1.4870e-04
7:50059439 G A 0.022918 -1.4528e-05
7:50065268 T C 0.837897 -6.9468e-05
7:50070468 A G 1.571807 -1.3317e-04
7:50073888 C T 0.031516 6.0459e-05
7:50087970 T C 0.298307 -1.4032e-04
7:50094676 A G 0.093078 -1.0792e-04
7:50097697 G A 0.080943 -7.9561e-05
7:50121056 G A 0.127490 3.3015e-06
7:50123513 T C 1.940126 6.6512e-07
7:50127704 C T 1.703527 -3.0466e-05
7:50133272 C A 0.078998 -2.6478e-06
7:50143144 A G 0.110372 -9.7375e-05
7:50153367 A C 1.622353 1.1821e-05
7:50160029 G A 0.109703 -1.7746e-05
7:50170251 G A 0.137636 9.9657e-05
7:50173777 G A 0.847946 -2.9502e-05
7:50175545 A G 0.042039 4.0385e-05
7:50177269 C T 0.081134 -1.1713e-05
7:50180112 C T 0.841698 -3.5249e-05
7:50180972 T C 0.848952 1.6385e-05
7:50194998 T C 0.824243 -6.1012e-06
7:50202523 C T 0.044950 -7.1293e-05
7:50203921 C T 0.550548 2.4271e-05
7:50207872 T C 0.862994 -2.1767e-05
7:50218523 C T 0.020968 7.6270e-05
7:50222991 T C 0.169117 -4.4218e-06
7:50225391 A G 0.923030 -1.8444e-04
7:50228289 A G 1.177685 -9.0087e-05
7:50231177 T C 0.085370 -4.3341e-05
7:50242634 A G 0.147730 1.6898e-05
7:50242992 C T 0.052335 5.0127e-05
7:50245295 G A 0.358977 4.0673e-05
7:50250608 G A 0.210250 6.4381e-05
7:50251815 A G 0.188293 7.6500e-05
7:50252820 G T 0.412486 -3.4796e-05
7:50255485 T C 0.072968 -6.2344e-05
7:50260030 G C 0.080264 4.9546e-06
7:50260489 A C 0.069404 -1.7234e-05
7:50262040 A C 0.030653 -1.2478e-05
7:50267315 A G 0.025622 -3.1787e-05
7:50267680 T C 0.031828 1.0762e-05
7:50268841 A G 0.050420 7.7861e-05
7:50269672 A G 1.350395 4.0029e-05
7:50283106 T C 0.113235 1.6337e-05
7:50300254 A G 0.673146 3.6596e-05
7:50303038 T C 0.179269 5.1044e-06
7:50304461 T C 1.332365 3.3353e-05
7:50304861 T C 0.027988 -5.3704e-05
7:50305863 G T 0.639238 -1.5374e-05
7:50313352 A G 1.207060 5.4330e-05
7:50320928 T C 0.132660 -1.0654e-04
7:50330088 C T 0.026080 6.9131e-06
7:50334481 G T 0.056249 1.0300e-05
7:50336551 C A 0.660978 1.8036e-05
7:50337179 A C 0.037631 -7.4930e-06
7:50339829 C A 1.360408 1.5365e-04
7:50345807 C T 0.159522 -5.6397e-06
7:50352695 T C 0.799968 1.0554e-05
7:50354384 T C 0.050484 -6.7605e-05
7:50361683 A G 0.850007 -3.1424e-05
7:50363033 A G 0.287645 -2.5926e-05
7:50363192 A G 0.113312 -2.2741e-05
7:50364034 G T 0.087187 6.2088e-06
7:50364626 A G 0.610409 -1.9386e-05
7:50365413 C T 0.071825 -9.7907e-05
7:50411178 T C 0.049968 4.7874e-05
7:50417104 T C 0.366780 3.5130e-05
7:50417177 C T 0.055418 -1.1369e-04
7:50417632 G A 0.215482 -2.9419e-05
7:50418625 C T 0.645181 -1.7888e-05
7:50423591 A G 0.071553 5.3624e-06
7:50424981 A G 0.659754 3.3369e-05
7:50425191 C T 0.061494 -6.1425e-05
7:50428428 A C 0.745744 5.2670e-05
7:50429205 T G 0.226927 -2.3579e-05
7:50434179 G A 0.409906 -1.1361e-05
7:50443614 A C 0.165809 5.9256e-05
7:50445412 G A 1.903608 7.9240e-06
7:50466304 G A 0.553459 1.8524e-05
7:50470604 G T 0.549740 1.8550e-05
7:50473082 T C 0.085918 -1.3569e-04
7:50474347 T C 0.035135 2.1136e-04
7:50476139 T C 0.993885 -5.5182e-06
7:50477407 T C 0.153180 8.2090e-06
7:50480338 A G 0.035249 5.2643e-05
7:50494581 C T 1.645554 -1.6816e-05
7:50495635 C T 0.092540 -4.8091e-05
7:50496841 T C 0.977130 -2.6933e-06
7:50509272 C T 0.044149 6.7865e-05
7:50514577 T C 0.203918 -5.6433e-05
7:50514904 T C 0.045463 -8.5523e-05
7:50531713 A G 0.079265 -1.4474e-04
7:50537983 C A 1.378870 3.6807e-06
7:50540089 C T 0.047070 -5.9217e-05
7:50547141 C T 0.143865 -3.7726e-05
7:50550144 G A 1.141784 -1.7161e-05
7:50560832 T G 0.190763 -8.7823e-05
7:50572796 A G 0.036589 1.5219e-04
7:50575975 C T 0.242805 3.7077e-05
7:50576853 T C 0.038329 -1.0007e-05
7:50583603 G C 0.045564 -4.7958e-05
7:50587767 C T 1.502527 -1.4483e-04
7:50595900 C T 0.036106 -1.7548e-04
7:50596864 T C 0.453604 6.9854e-05
7:50600479 C T 0.099187 2.4883e-05
7:50609370 C T 0.090608 -9.0487e-05
7:50610918 T C 0.420727 7.0961e-05
7:50620021 C T 0.040212 6.0220e-05
7:50622712 A C 0.682942 4.8346e-05
7:50623020 G A 0.170483 -1.4064e-04
7:50623739 A G 0.053383 5.8876e-05
7:50625306 T G 0.143255 -9.9756e-05
7:50630015 A G 0.045629 -4.0610e-06
7:50634308 A G 0.496217 2.5410e-05
7:50644812 A G 0.702517 6.2306e-05
7:50652442 T C 0.073072 -8.4261e-05
7:50659811 T C 0.039747 -1.9436e-04
7:50660951 A G 0.149681 -1.3848e-04
7:50665364 G T 0.074720 -2.3494e-05
7:50669732 T C 0.024746 2.1228e-06
7:50669964 T C 0.348730 3.4155e-04
7:50673857 A G 0.151333 1.0258e-04
7:50673918 T C 0.040338 5.5451e-05
7:50674162 A G 0.042149 1.3109e-04
7:50675193 G A 0.052224 1.4609e-05
7:50686149 T C 0.207774 5.1091e-05
7:50691714 G A 0.050254 1.2332e-05
7:50694027 A G 0.577491 -2.5667e-04
7:50694457 G A 1.224694 3.8841e-05
7:50696094 T C 1.582999 -1.1058e-04
7:50696248 T C 1.709181 1.2401e-05
7:50702520 C T 1.077979 -1.1703e-04
7:50707770 C G 0.061737 -2.0413e-05
7:50712649 A G 0.029510 6.3874e-05
7:50713603 A C 0.027673 -6.2905e-05
7:50714675 A G 0.128736 4.5853e-06
7:50715165 T C 0.069173 4.6046e-05
7:50717977 A G 0.653383 8.0072e-06
7:50721628 T A 0.097733 1.7346e-06
7:50723106 C T 0.240358 5.1987e-06
7:50724545 C T 0.087629 6.7152e-06
7:50731951 A G 0.150372 -4.8329e-05
7:50741702 A G 1.113183 -7.5431e-06
7:50744908 T C 0.178883 -8.1276e-06
7:50751090 C T 1.546312 -1.5038e-05
7:50758245 T C 1.461147 7.7127e-06
7:50762685 A G 0.127678 1.6067e-05
7:50762833 A G 0.083536 -1.1103e-04
7:50768579 T C 0.056869 -2.0378e-05
7:50787578 G A 0.024746 1.8190e-05
7:50789189 G A 1.733141 -4.0898e-05
7:50791579 C T 1.363417 -8.4771e-06
7:50794329 T C 0.026664 -5.1746e-05
7:50794453 A G 0.030594 -1.9244e-05
7:50796106 G A 0.050014 3.0060e-05
7:50806534 A C 1.536049 -1.0106e-05
7:50809242 C T 0.030757 -5.8519e-05
7:50818807 T G 0.028141 -2.7061e-05
7:50820621 A G 0.037790 -4.9437e-07
7:50824005 G A 0.038913 -1.5689e-05
7:50824013 A G 0.026537 -5.0134e-05
7:50825273 T C 1.000208 -1.3322e-06
7:50825970 A G 0.095604 4.0044e-05
7:50835020 C T 0.082604 4.1161e-05
7:50836153 G T 0.177137 2.8683e-05
7:50859432 A G 0.029923 6.0501e-05
7:50864835 A C 1.733206 -3.0925e-05
7:50866023 G T 1.556160 -1.0616e-05
7:50868049 T C 0.150434 9.3944e-06
7:50883798 A C 0.341125 3.7734e-05
7:50883876 C A 0.173937 3.0178e-05
7:50884768 A G 0.028193 -5.0329e-05
7:50885877 A G 1.000529 -7.1092e-05
7:50888523 G A 0.026764 -2.3637e-05
7:50889126 T C 1.881955 -3.5866e-05
7:50889248 A G 1.932164 -6.1223e-05
7:50890958 C A 0.154112 4.6929e-05
7:50897219 T C 1.700028 -4.0535e-05
7:50901104 T C 0.050686 -5.9524e-05
7:50901491 G A 0.653428 -2.0465e-05
7:50902861 G A 0.073692 7.2755e-05
7:50903714 T C 0.644152 -8.3915e-05
7:50915754 C T 1.041974 9.9617e-06
7:50916732 C T 0.059508 -4.8964e-06
7:50919678 T G 1.046168 9.4917e-06
7:50926161 T G 0.021941 -6.9029e-06
7:50926655 T C 0.037975 4.1452e-05
7:50933293 A G 0.058758 1.0557e-04
7:50934991 G T 0.631627 1.2281e-05
7:50937720 G A 0.045564 -1.2734e-04
7:50937794 A G 0.111242 -2.9030e-05
7:50949072 G A 0.866788 2.7078e-05
7:50949756 T G 0.124497 -1.7091e-07
7:50951882 A G 0.070647 -3.2235e-05
7:50989383 A G 0.234801 2.6073e-05
7:50993320 C T 0.080345 -1.0575e-05
7:50994268 G C 0.037891 -1.6748e-04
7:50994797 A G 0.032204 2.5256e-05
7:51006873 C G 0.052769 1.7461e-05
7:51009890 T G 0.788643 1.5403e-05
7:51009990 C G 0.087320 4.3405e-05
7:51010811 C A 0.032126 -2.6399e-04
7:51013768 C A 0.163907 -4.2956e-05
7:51018686 C A 0.074178 5.4777e-05
7:51020819 C T 1.453058 -1.7262e-05
7:51022067 T C 0.025353 1.0154e-05
7:51023959 C G 0.055165 5.8345e-07
7:51041279 T C 0.085107 -8.5830e-06
7:51047979 T C 0.047128 -2.5488e-06
7:51052155 A G 0.025349 5.3129e-05
7:51052561 T C 0.036197 -2.3387e-05
7:51062631 T G 1.383560 -1.2786e-05
7:51069419 C T 1.924085 -1.2426e-04
7:51082920 A G 0.080160 2.7616e-05
7:51083891 C T 1.143680 6.3666e-06
7:51087799 G A 1.642169 -3.0703e-05
7:51088988 A C 0.114961 -4.7049e-05
7:51092426 C G 0.371450 -5.4141e-06
7:51093584 C T 0.050196 8.8429e-05
7:51094216 T C 0.230234 3.0568e-05
7:51094269 A G 0.156017 5.5003e-05
7:51096036 C G 0.323900 -9.9812e-06
7:51096147 G A 0.115562 -2.5126e-05
7:51096974 T C 1.334241 3.1386e-05
7:51097063 G T 1.901306 1.2715e-05
7:51108631 T G 1.892192 5.3493e-05
7:51108851 C A 0.071403 3.2799e-05
7:51121341 A G 0.414603 -1.8772e-05
7:51126604 G T 0.149548 -5.1692e-06
7:51129184 T G 0.028793 -1.2710e-05
7:51135574 A G 0.064616 -6.3403e-04
7:51136337 C T 0.131229 -9.1432e-05
7:51144785 T G 0.888044 -1.9688e-05
7:51153721 A G 0.199490 5.8961e-05
7:51154116 A G 0.034600 -6.5524e-05
7:51172434 C T 0.154991 -4.0962e-06
7:51178361 T G 0.048147 1.1767e-06
7:51181969 A G 0.739801 -2.3100e-05
7:51185880 G C 0.940327 -2.7443e-06
7:51196639 G A 1.078826 -1.0201e-05
7:51199859 T C 0.085876 6.0255e-06
7:51200298 G A 0.920395 -3.7515e-05
7:51200917 G A 1.942849 7.4051e-05
7:51205638 C T 0.447446 -4.5289e-06
7:51209864 A G 0.109654 -4.8203e-05
7:51216310 A G 0.027881 -1.9556e-05
7:51218524 A G 0.291520 7.5959e-06
7:51231595 T G 0.063344 2.2261e-05
7:51255652 T C 0.060601 7.6573e-06
7:51276844 G A 1.521602 6.4372e-06
7:51280111 G A 0.026534 -9.7210e-05
7:51280996 C T 0.148402 -1.0253e-04
7:51282063 G A 0.036661 1.0181e-05
7:51284215 T C 0.063575 1.8798e-05
7:51289524 G A 0.134137 2.4393e-05
7:51296382 A G 0.030150 -1.5187e-05
7:51298586 C T 0.024866 -3.5769e-05
7:51302976 T C 0.067443 3.6327e-05
7:51307997 C A 0.345355 -8.7754e-05
7:51310526 A G 0.087794 -3.2384e-05
7:51315315 G A 0.492348 -4.1682e-06
7:51323457 T C 0.155312 -2.2687e-05
7:51327575 T C 0.900206 3.5497e-05
7:51340470 G A 0.039592 -9.1979e-06
7:51343838 T C 0.035664 -2.5859e-05
7:51346554 T C 0.190386 1.3070e-05
7:51357993 A T 0.236090 9.3983e-06
7:51373210 C T 0.023275 1.6890e-04
7:51400718 A G 1.857820 -3.3338e-05
7:51401435 A C 0.026683 1.6123e-05
7:51406354 G A 0.115526 1.7960e-05
7:51407842 A G 0.963602 -8.4130e-06
7:51408283 A G 0.026592 1.6817e-05
7:51412802 T A 0.068742 1.6520e-05
7:51416721 G A 0.030789 2.1159e-05
7:51422174 A G 0.123598 1.2639e-05
7:51428799 C T 0.781837 -2.3077e-05
7:51433916 T G 0.053704 4.7811e-05
7:51436113 A G 0.522810 1.1096e-04
7:51439982 T G 0.297610 1.9782e-04
7:51442940 G A 1.258018 8.3989e-05
7:51490052 T C 0.025320 5.2584e-05
7:51497970 C T 0.730693 5.1284e-05
7:51506795 T C 0.251406 -5.0388e-06
7:51512484 A G 0.066369 -2.6362e-05
7:51520151 C T 0.142930 -1.4117e-05
7:51520503 C T 0.881251 -2.3440e-05
7:51537143 C T 0.098612 -8.1268e-06
7:51538743 A G 0.106792 -1.1814e-04
7:51540652 G A 0.216313 -3.4939e-05
7:51542925 G A 0.648277 4.2803e-05
7:51545664 T C 0.228163 -2.7193e-05
7:51546839 C T 0.406758 8.9566e-06
7:51550923 G A 0.120557 -5.4861e-05
7:51553585 A C 0.023587 2.6019e-05
7:51566473 G T 0.133449 -1.3267e-06
7:51567382 G C 1.527201 -1.4624e-05
7:51569642 G T 0.511196 1.0229e-05
7:51571492 A G 0.026261 6.3313e-05
7:51571678 C T 0.113689 -8.0031e-05
7:51573873 G A 0.215567 -2.5697e-06
7:51578885 C T 0.092004 2.0278e-05
7:51585204 A G 0.055778 3.8568e-06
7:51607075 T C 0.099537 -6.0778e-05
7:51632161 T G 0.429491 -1.8499e-05
7:51633081 G A 0.043876 -5.5516e-05
7:51633166 A G 0.036294 6.1821e-05
7:51636207 G A 0.487486 2.4929e-05
7:51645228 C T 0.034025 -6.6161e-05
7:51654644 T C 0.135014 1.2303e-06
7:51657242 A G 0.082919 3.4227e-05
7:51668002 G A 0.083899 6.1493e-05
7:51674137 C A 1.331109 4.3043e-05
7:51674880 C T 0.390208 2.5851e-05
7:51679299 A C 0.345900 2.3868e-05
7:51680653 C T 0.257537 -1.3516e-05
7:51681123 G A 0.152784 3.6753e-05
7:51681642 T C 0.276840 5.0038e-05
7:51682401 A G 0.383460 7.6525e-05
7:51683708 A G 0.295724 4.1573e-05
7:51693250 T C 0.025434 4.3003e-05
7:51693443 G A 0.370551 -6.6663e-05
7:51693636 T G 0.033710 1.7122e-05
7:51694071 T C 0.140681 -1.4714e-05
7:51695528 T C 0.045697 -1.3898e-05
7:51696874 G A 0.415310 4.8698e-05
7:51697227 T C 0.280946 1.1966e-05
7:51697335 C T 1.112319 7.8563e-05
7:51698441 A G 0.036203 -6.4316e-06
7:51710023 T C 0.023619 6.7358e-05
7:51714115 A G 0.088168 -4.0560e-06
7:51715982 A G 0.111001 -6.1678e-05
7:51718798 C A 0.095127 3.5033e-06
7:51719864 A G 0.091527 1.7194e-05
7:51722167 A C 0.077028 3.9378e-05
7:51722488 T C 0.074409 -1.0942e-05
7:51722546 T C 0.048894 3.8425e-04
7:51723816 A G 0.243594 4.1331e-06
7:51730710 C T 0.439699 6.3090e-05
7:51733629 T C 1.228858 -2.6042e-05
7:51736014 C T 1.640338 3.9359e-05
7:51756770 A G 0.067073 5.2635e-05
7:51760313 C T 0.303569 -6.9352e-06
7:51766576 A G 0.238543 -4.5878e-05
7:51774080 T C 0.437794 1.4288e-04
7:51774342 C T 0.727094 -3.7436e-05
7:51787481 T G 0.154647 -5.0852e-05
7:51793313 G A 1.932690 7.7409e-05
7:51795300 A G 0.161080 2.3681e-05
7:51798145 A G 0.053844 1.9247e-05
7:51805552 G A 0.109271 -2.6511e-06
7:51806112 G T 0.127863 6.9110e-05
7:51806318 T C 0.561333 -4.3957e-05
7:51806617 C T 0.033542 -2.1396e-06
7:51807239 A G 0.179798 -3.6114e-05
7:51811870 A G 0.314575 -7.0555e-06
7:51814351 T G 0.328042 -1.6675e-05
7:51817947 C T 0.052120 3.5195e-05
7:51818184 T G 0.031075 -2.9277e-05
7:51818998 C T 0.337750 1.6116e-05
7:51830314 G T 0.021584 4.8994e-05
7:51833752 T C 0.104617 1.1908e-05
7:51833835 C T 0.358811 -2.3075e-05
7:51835309 G A 0.177140 -7.9857e-05
7:51836390 A G 1.133066 -1.4706e-05
7:51845731 C A 0.294692 6.3689e-05
7:51849478 G A 0.697674 1.8091e-05
7:51850280 G A 0.026349 6.4455e-05
7:51865608 G A 1.457356 6.7341e-06
7:51870103 T C 0.048021 3.4009e-04
7:51870287 G T 0.144712 -2.2905e-04
7:51871375 T C 0.149951 2.3363e-07
7:51876443 A G 0.544608 1.5139e-04
7:51885521 A G 0.027446 2.6917e-05
7:51887620 C T 0.203700 2.5047e-05
7:51887749 A G 0.191146 -4.4743e-05
7:51888421 A C 0.050049 -2.6518e-05
7:51889001 A G 0.076700 -9.3182e-05
7:51910022 G A 0.048884 6.3407e-06
7:51921665 A G 0.828868 1.7662e-05
7:51926970 T C 0.060274 -7.7369e-06
7:51935244 T C 0.048242 -9.9389e-05
7:51935357 A G 0.042795 -8.6646e-05
7:51935864 A G 0.042383 -1.0709e-05
7:51942062 A G 0.043999 -8.0783e-05
7:51946972 T G 0.596998 2.4419e-06
7:51948471 T C 0.288658 6.6055e-05
7:51948590 A G 0.308665 -4.1804e-05
7:51951935 T C 0.773073 -3.6117e-05
7:51952293 C T 1.567481 1.0713e-04
7:51957019 A C 1.511933 4.6779e-05
7:51964855 G A 0.023996 -6.2793e-06
7:51966712 A G 0.026300 -1.7550e-04
7:51972617 G A 1.508243 5.0729e-05
7:51974646 A G 0.058862 -6.9888e-05
7:51983952 T C 0.025800 -1.4258e-04
7:51998701 T C 1.086675 -7.1924e-05
7:52005464 T C 0.026057 -2.7810e-05
7:52006648 T C 1.953498 7.2630e-05
7:52007592 A G 0.858125 2.1814e-04
7:52007717 G A 0.052364 -4.6890e-05
7:52025459 T C 0.091848 -1.4589e-05
7:52039113 C T 0.200763 -9.6768e-05
7:52041287 G A 0.025207 6.2709e-05
7:52048096 T G 0.467330 -8.2844e-05
7:52048379 G A 0.097045 1.3504e-04
7:52065413 C T 1.966978 6.9331e-05
7:52069611 G A 0.482108 4.9015e-05
7:52073798 G A 0.832328 8.2732e-05
7:52083635 T C 1.329635 1.5098e-04
7:52099541 A G 0.071624 -2.8128e-05
7:52099777 G A 0.370882 4.6364e-05
7:52102663 C T 0.112488 -1.5977e-05
7:52110788 C T 1.072776 -5.4302e-05
7:52140463 G A 0.833568 -2.0065e-04
7:52147360 A G 0.195083 -9.8168e-06
7:52148995 G A 0.103760 -8.9071e-06
7:52150755 C T 0.836534 -1.8734e-04
7:52164258 T C 0.052980 1.8232e-04
7:52167385 G T 0.458566 -9.6096e-05
7:52167885 G A 0.602188 3.0201e-05
7:52176496 C G 0.732975 3.6299e-05
7:52182994 A G 0.045833 6.9178e-05
7:52188578 T C 0.493741 -7.1670e-05
7:52188744 T C 0.220624 1.9436e-04
7:52197979 T C 0.647911 1.3638e-06
7:52198442 C T 0.034694 9.3415e-05
7:52209206 C T 0.070485 1.7369e-05
7:52209851 T C 1.910037 8.4623e-05
7:52218908 C T 0.605505 -6.1714e-05
7:52224517 T C 0.108246 -2.9656e-05
7:52229601 A G 0.394119 9.0047e-05
7:52238158 T C 0.037118 -2.9554e-05
7:52239244 G A 0.214499 9.0425e-06
7:52242122 G A 0.891472 -7.1500e-06
7:52244143 G A 1.880540 2.2512e-05
7:52251223 A G 0.057502 -1.3529e-04
7:52252958 G A 0.888301 -4.3779e-05
7:52276695 C T 0.644350 -3.2769e-05
7:52292951 T C 0.051481 2.1188e-05
7:52298446 T C 0.089427 -2.7744e-05
7:52301318 G A 1.742602 -6.0506e-05
7:52311680 A G 0.070115 1.2448e-04
7:52317183 G A 0.047304 6.5291e-05
7:52319045 A G 1.492050 4.6857e-05
7:52333092 T C 0.050796 -6.8756e-05
7:52344299 A G 0.091475 2.7845e-05
7:52347799 A G 1.958467 3.9170e-05
7:52352757 C T 0.396702 7.4419e-05
7:52353936 T G 0.031708 1.1301e-04
7:52365425 T C 0.071270 -1.0579e-05
7:52365589 G A 0.169165 2.0926e-05
7:52371416 C T 0.136597 1.0370e-05
7:52379298 A G 0.044759 -1.4854e-05
7:52386244 T C 0.497201 3.3450e-05
7:52389207 A G 1.446408 8.1342e-07
7:52389607 T C 0.232036 1.0525e-04
7:52411850 A G 0.209169 -1.5962e-04
7:52418585 A C 0.071183 -8.3354e-06
7:52419505 A G 0.165481 1.0033e-06
7:52424279 T C 0.074717 -1.6334e-05
7:52439858 C T 0.390259 -3.7805e-04
7:52447163 G T 0.047255 -3.8555e-05
7:52470831 G A 0.062708 -9.6408e-06
7:52472450 T C 0.393622 -3.1756e-05
7:52476458 T C 0.035067 3.2782e-06
7:52478235 T C 0.993294 -3.0496e-05
7:52478586 C T 0.100300 1.3565e-05
7:52489632 T C 0.049167 3.3078e-05
7:52490315 A G 0.056275 1.5189e-06
7:52492797 C T 0.272163 4.9236e-05
7:52493595 A G 0.080216 1.2528e-04
7:52493720 T G 0.089167 -8.0652e-06
7:52502485 G A 0.939444 -3.1454e-05
7:52506919 G A 0.229617 1.2606e-04
7:52518127 A G 0.269901 9.7093e-05
7:52519036 A G 0.135088 5.2403e-05
7:52526486 T C 0.172642 -6.5847e-05
7:52530282 C T 0.060293 1.1972e-05
7:52533469 A C 0.412337 -8.9341e-06
7:52535089 G A 1.902962 1.3894e-04
7:52535941 T G 0.033198 -9.4616e-06
7:52576011 A G 0.610945 -2.5876e-05
7:52578288 C T 0.034944 2.9046e-05
7:52591803 C T 0.037216 3.8093e-06
7:52598324 G A 0.327081 -8.8882e-07
7:52598919 G A 0.072439 -1.0073e-04
7:52612271 A G 1.868612 4.9150e-05
7:52618448 G A 0.022506 -1.8434e-04
7:52621209 G A 0.044548 -2.9312e-05
7:52621267 G T 0.051870 -2.7462e-05
7:52624094 C T 0.232704 3.4243e-05
7:52631051 C T 0.060566 -2.2735e-05
7:52636511 C T 0.358140 -3.8395e-06
7:52638939 T C 1.544923 -4.7550e-05
7:52652207 T C 0.188056 -1.1516e-04
7:52658913 G A 0.082436 -1.0425e-04
7:52660426 T C 0.539496 1.5614e-05
7:52660572 A C 0.049589 5.0896e-06
7:52661317 G A 0.156007 4.4326e-05
7:52673102 T C 0.067382 -3.4785e-05
7:52673212 C T 0.104192 3.0799e-05
7:52682881 G A 0.039945 2.2510e-05
7:52683518 G T 0.099869 6.7210e-05
7:52687791 G A 0.137286 2.2214e-06
7:52689316 C T 0.027975 4.8324e-06
7:52695612 A C 0.029997 4.3680e-06
7:52699269 A C 0.139911 4.9695e-06
7:52707122 T G 0.100316 8.3797e-05
7:52709328 A G 0.029069 -5.9847e-05
7:52718451 T C 0.658797 2.2911e-05
7:52718934 T C 0.303731 -2.0785e-05
7:52728924 G A 0.074308 -3.6225e-05
7:52739951 C A 0.766186 -1.5297e-05
7:52743803 T G 0.263058 -9.4353e-06
7:52751127 G A 0.567357 -5.1576e-05
7:52751348 A C 0.766007 -1.8170e-05
7:52755185 A G 0.063081 4.8165e-05
7:52757542 G A 1.628861 -7.3408e-05
7:52762420 T G 0.712378 1.9164e-05
7:52762484 C G 0.051020 1.6053e-04
7:52763990 C T 0.069352 -4.0066e-05
7:52771787 T C 0.159944 3.2165e-06
7:52774094 A C 0.029040 -2.8204e-06
7:52774228 T C 0.630620 -2.6480e-05
7:52777330 T G 0.070047 -6.7462e-05
7:52782137 T C 0.247060 1.9512e-05
7:52787683 C T 0.549970 3.1550e-05
7:52788107 A G 0.242373 3.0425e-05
7:52791961 A G 0.034090 1.2443e-04
7:52794612 C T 0.257774 -3.3664e-05
7:52796282 T C 0.222736 1.7250e-05
7:52798241 T C 0.955004 6.7509e-06
7:52811249 A G 0.121031 -1.1097e-04
7:52826003 A G 0.651234 1.6474e-05
7:52843482 G A 0.167617 -4.1616e-05
7:52849760 C T 0.540444 -2.3135e-04
7:52852708 T G 0.085584 -4.7154e-05
7:52853966 G C 0.156916 4.3001e-05
7:52855406 T C 0.537393 -4.1049e-04
7:52855878 A G 0.124653 -1.1544e-05
7:52857194 C T 0.919969 -1.9533e-05
7:52875602 A G 0.536773 -1.8447e-05
7:52876107 G A 0.073153 -2.9470e-05
7:52909632 A C 0.135556 1.7247e-04
7:52911672 G A 0.397111 -1.6423e-04
7:52923890 T C 0.121699 -1.2873e-04
7:52925625 A G 0.039712 -3.0315e-05
7:52928003 T C 0.134692 1.7219e-04
7:52941674 A G 0.183145 -6.5744e-05
7:52942820 A C 0.044869 -8.1514e-05
7:52943065 A G 0.029582 9.2813e-06
7:52943518 C A 0.088849 2.0571e-05
7:52948020 A G 0.059290 3.2432e-05
7:52950472 A G 1.897356 2.6812e-05
7:52952144 G T 0.376455 1.0887e-04
7:52954423 T C 0.084438 -4.7620e-05
7:52957634 T C 0.166510 -8.4082e-05
7:52959499 T C 0.044645 7.7608e-05
7:52968812 T C 0.024746 -8.8795e-05
7:52972427 C T 0.340827 -3.7151e-05
7:52972539 C A 0.110258 -7.1458e-05
7:52972707 C T 0.025723 -1.0830e-05
7:52974738 A G 0.110583 -9.5593e-05
7:52978724 C T 0.602256 -3.4215e-05
7:52987937 C T 0.071011 -3.2038e-05
7:52990209 A G 0.668161 -1.3580e-07
7:52990517 A G 0.166384 6.0757e-05
7:52995409 A G 1.645979 3.3156e-05
7:52999623 T C 0.076720 2.1832e-05
7:53000402 C T 0.156448 1.4189e-05
7:53006371 G A 0.541395 -2.3089e-07
7:53007049 C A 0.051039 1.2308e-05
7:53009355 C A 1.686795 -5.5010e-05
7:53009541 A G 0.063110 -4.7264e-05
7:53009639 C G 0.117860 -8.5417e-05
7:53012905 C T 0.023911 -5.6281e-05
7:53015806 A G 0.599146 1.9034e-05
7:53017205 A G 0.038365 -2.6572e-05
7:53021221 C T 0.206021 -2.6616e-05
7:53037687 C T 0.666210 -3.1207e-05
7:53045947 C T 0.084639 -1.8535e-05
7:53050551 T C 0.036920 4.1429e-05
7:53056764 G A 1.482497 -1.5714e-05
7:53058548 C T 0.028598 9.1644e-05
7:53062963 A G 0.098664 5.6049e-05
7:53070922 A G 0.141099 1.3112e-05
7:53074431 G A 0.193525 -4.1188e-06
7:53086341 C T 0.046917 -1.8639e-05
7:53090245 G A 0.082124 1.8992e-05
7:53091663 T C 0.087340 4.2166e-05
7:53100051 A G 0.123420 -8.3793e-05
7:53101127 T C 0.043483 1.3471e-04
7:53102597 T C 0.276973 -3.0776e-05
7:53103382 T G 0.529674 2.9523e-05
7:53103554 G C 1.027167 -3.1785e-05
7:53103794 T C 0.275288 -3.5133e-05
7:53104812 A G 0.071975 -1.1941e-04
7:53105223 C T 0.047482 -2.2797e-05
7:53105335 T G 0.146974 1.1796e-04
7:53107239 C T 1.033847 -4.1529e-05
7:53111699 T C 0.542777 1.8101e-05
7:53117591 A G 0.114935 8.8747e-05
7:53122696 G A 0.039261 -9.3931e-06
7:53135769 A G 0.054623 -4.8646e-05
7:53135832 G A 0.729285 1.1172e-05
7:53139059 A G 0.065519 1.1699e-06
7:53142534 A G 0.201052 1.1162e-05
7:53145016 A G 0.312660 5.2403e-05
7:53150728 C T 0.377192 -3.1284e-05
7:53151866 A G 0.070855 -4.1973e-05
7:53154944 C T 1.857547 -3.9416e-05
7:53159865 C T 1.307415 -1.2096e-05
7:53164023 G A 0.077320 8.5110e-05
7:53168727 G A 0.521706 1.8427e-05
7:53168801 T C 0.273484 -2.3872e-05
7:53171149 A C 0.499560 2.0742e-05
7:53173471 A G 0.105133 1.5492e-05
7:53173916 G A 0.083318 -1.1556e-05
7:53177959 C T 0.092063 -2.5542e-05
7:53179538 T C 0.031328 -8.8791e-05
7:53180537 C T 0.352148 2.2826e-05
7:53181639 C T 1.540346 5.1208e-06
7:53181755 A G 0.221295 9.4221e-05
7:53182039 A C 0.179789 -2.6804e-05
7:53182182 G A 0.238508 3.2614e-05
7:53184663 C T 0.033519 2.6482e-05
7:53190120 A C 0.462792 -1.1033e-05
7:53204272 A G 0.071530 3.9169e-06
7:53212225 C T 1.542476 1.2603e-06
7:53216061 C T 1.082059 -2.9283e-05
7:53244309 G A 0.053789 1.2651e-05
7:53248853 C A 0.688440 1.9003e-05
7:53252525 T C 0.146400 2.0478e-05
7:53252700 G C 0.276178 1.8724e-05
7:53253975 A G 0.051909 5.5308e-06
7:53255329 A G 0.044305 2.5827e-05
7:53269864 G A 0.901452 2.5738e-05
7:53282793 C T 0.062331 1.0570e-04
7:53282832 G C 0.137727 1.7763e-05
7:53286289 A C 0.032542 -7.6259e-05
7:53303428 C T 1.584910 5.0803e-06
7:53303697 T C 0.027040 -1.0350e-04
7:53311680 C T 0.092991 1.2766e-05
7:53322147 T C 0.151833 -2.6790e-06
7:53327665 G A 1.722855 6.1174e-05
7:53330162 A G 0.046557 -1.7551e-05
7:53337382 T C 0.310898 3.1862e-05
7:53340367 C T 1.034220 4.0396e-05
7:53342665 G A 0.219741 3.2570e-05
7:53349438 G A 0.067096 -1.0539e-04
7:53357828 G A 0.452685 -1.7236e-05
7:53363817 T C 0.030289 -2.1394e-05
7:53367180 G T 0.068894 -4.3129e-04
7:53380905 A G 0.134790 2.1263e-04
7:53387080 C T 0.242922 -2.5150e-05
7:53392376 T A 0.329376 -2.7629e-05
7:53402514 A G 1.033756 1.3712e-04
7:53420491 A G 0.036998 -1.7991e-05
7:53421770 A G 0.055431 -4.9273e-06
7:53428475 C A 0.153229 1.0388e-04
7:53438252 A G 0.691105 -8.0181e-06
7:53446981 G T 0.080164 5.5015e-06
7:53448536 T C 0.107503 1.9116e-04
7:53454919 C T 0.097214 -2.4343e-05
7:53459144 C T 0.045895 -4.1204e-05
7:53459803 C T 0.029030 -8.6003e-05
7:53463426 A G 0.041241 2.8084e-05
7:53471324 A G 0.056694 4.7821e-05
7:53481463 A G 0.048985 2.2756e-05
7:53496499 G A 0.450124 7.6572e-06
7:53502636 T C 0.116383 -3.8848e-06
7:53506823 G A 0.027449 -1.9922e-04
7:53517822 T C 0.081410 -5.5707e-07
7:53521685 C T 0.033292 -1.3291e-05
7:53525674 A T 0.031919 -4.9163e-05
7:53538304 C T 1.570808 1.4998e-05
7:53543886 T C 0.040413 2.1538e-04
7:53544560 A G 0.115117 -2.5821e-05
7:53551496 G A 0.136659 -2.1549e-05
7:53552890 A G 0.436937 1.8782e-05
7:53560829 T C 0.117422 2.2891e-07
7:53579071 G A 0.090797 2.0547e-05
7:53583058 T G 0.082403 1.9017e-05
7:53590556 C G 0.052503 1.0596e-05
7:53613284 T C 0.229033 -4.9113e-06
7:53617396 C A 0.058833 -1.7532e-04
7:53619262 A G 1.298421 3.5454e-06
7:53635363 C T 0.044473 -6.9636e-05
7:53636270 G A 0.292929 2.3432e-05
7:53641334 T C 0.163868 4.1701e-06
7:53641397 T C 0.043246 1.0990e-04
7:53653059 T C 0.191233 3.7387e-06
7:53654764 G A 0.031799 -2.8006e-05
7:53655073 A G 0.538360 2.7708e-05
7:53668289 G A 1.910696 -1.1309e-05
7:53684368 T C 0.453954 -3.0396e-05
7:53690871 T C 0.205261 6.5063e-05
7:53690899 T A 0.039478 -1.1755e-05
7:53691045 C A 1.075314 -9.7885e-05
7:53694935 T G 0.039192 -3.6904e-05
7:53740664 A C 0.038647 1.0760e-04
7:53771472 A G 0.041656 -5.8892e-05
7:53772035 C T 0.607053 -1.4542e-05
7:53778820 T C 0.032730 1.5823e-04
7:53781545 A G 0.052675 9.2761e-06
7:53789427 C T 0.264655 -7.1613e-05
7:53791492 C T 0.037352 -6.3248e-05
7:53792493 T C 0.020263 -5.7012e-05
7:53807049 C A 0.204807 2.6762e-05
7:53825625 C T 1.058871 -6.1582e-07
7:53836224 A C 0.432828 6.7749e-06
7:53841647 C A 0.327964 2.3588e-05
7:53861492 T C 0.022353 9.1865e-05
7:53867294 G A 0.022370 -3.4710e-05
7:53873657 A G 0.039657 1.7010e-05
7:53875467 C T 0.068703 -5.3799e-05
7:53884371 A G 0.207426 -5.2403e-05
7:53901780 T C 0.216268 -6.8195e-06
7:53907069 T C 0.288421 8.1997e-07
7:53915794 C T 0.060387 1.7382e-06
7:53944849 A G 0.082169 -3.8186e-05
7:53947754 T G 0.050793 -8.7239e-05
7:53952827 G A 0.074889 9.5090e-05
7:53963356 A G 0.938357 4.5932e-07
7:53985319 T C 0.022328 -4.0713e-05
7:53992577 C T 0.037226 7.3937e-05
7:53998488 G T 0.472435 -1.6799e-05
7:54007974 T G 0.066226 2.4132e-05
7:54015461 A G 1.866200 -6.9535e-05
7:54020125 T C 0.037657 -7.7837e-05
7:54022126 A G 0.039063 -3.3893e-05
7:54033745 C T 0.285539 -5.1939e-05
7:54058657 A G 0.054340 3.7269e-05
7:54061706 A G 0.069699 3.6693e-05
7:54061778 C A 0.549658 1.4042e-05
7:54067245 A G 0.043775 -2.1938e-05
7:54067727 G A 0.055561 -8.1259e-05
7:54070048 A G 0.065058 8.4156e-05
7:54073592 C A 0.106873 1.2430e-06
7:54076537 A G 0.128142 -1.7048e-05
7:54081902 G A 0.229027 -1.9017e-05
7:54084878 G A 1.734514 -4.2965e-05
7:54086285 G A 0.031610 -3.1079e-05
7:54094891 G A 0.048225 -5.8654e-05
7:54097273 C T 0.929843 1.9634e-05
7:54097645 G A 0.862335 -8.4795e-06
7:54108811 T C 0.103825 -1.2403e-05
7:54123251 T C 0.109859 -8.5309e-06
7:54134086 A G 0.144926 6.6470e-06
7:54134886 A G 0.053250 2.9430e-05
7:54135039 G A 0.075292 3.4060e-05
7:54137188 C T 0.485831 1.1543e-05
7:54137993 C T 0.028004 1.6435e-06
7:54140579 T G 0.069631 6.8564e-05
7:54146703 C T 0.396381 -1.5730e-05
7:54147947 G A 0.602551 -3.6433e-05
7:54149136 G T 1.549801 -1.5455e-05
7:54150375 T C 0.043175 -9.4875e-05
7:54154649 A G 0.050403 1.5716e-04
7:54157453 G A 0.094588 -1.0083e-04
7:54160567 T C 1.731141 -3.8293e-05
7:54168268 T C 1.786816 -9.4548e-06
7:54175931 A G 0.137019 -4.3617e-05
7:54176608 A G 0.030776 1.9770e-05
7:54179205 A C 0.136614 -5.2577e-05
7:54179720 T C 0.026106 1.2110e-06
7:54181932 T C 0.399847 -1.3453e-05
7:54183880 C A 0.063205 3.2030e-05
7:54199435 C T 0.486902 -3.5951e-05
7:54208219 T C 0.262241 1.3140e-05
7:54208906 A G 0.026112 8.9282e-06
7:54215865 A G 0.178052 3.6952e-05
7:54219335 A G 0.522829 -7.9665e-06
7:54220436 T C 0.023395 -1.2687e-06
7:54228630 A G 0.033292 3.1130e-05
7:54246115 G A 0.159078 -2.5820e-05
7:54246778 G A 0.035483 -1.4862e-05
7:54248786 T C 0.085149 1.1159e-05
7:54249093 T C 1.854756 -3.3936e-06
7:54253488 G A 1.529327 -2.4359e-06
7:54256153 T C 0.030374 -1.6692e-05
7:54265587 A G 1.326471 -4.8975e-05
7:54272058 A G 0.032483 6.2690e-05
7:54280641 T C 0.157507 7.9000e-05
7:54285930 T C 0.298119 -9.1476e-06
7:54322255 T G 0.369578 -9.6171e-06
7:54338515 T C 0.047735 3.7144e-05
7:54347228 C A 0.068622 -3.4671e-05
7:54349464 T G 0.029377 2.7941e-05
7:54350756 T C 0.069005 -2.9197e-05
7:54396252 G T 1.951297 9.7638e-05
7:54399747 A C 0.072289 -2.8915e-05
7:54409856 C A 0.188332 -1.8901e-04
7:54410947 C T 1.189743 -8.2190e-05
7:54411673 A G 0.036654 -1.9937e-05
7:54416829 T C 1.270472 -4.6940e-05
7:54421001 T C 0.032532 -8.9773e-06
7:54423235 T G 0.613483 -1.9018e-06
7:54430493 C A 0.213249 1.0670e-05
7:54431325 C T 0.041477 1.5533e-06
7:54438115 C T 0.094091 1.3376e-05
7:54438915 T C 0.033318 -3.6894e-05
7:54444508 C T 0.040215 -3.3815e-05
7:54467169 A G 0.037407 -2.6511e-05
7:54497359 G A 0.092254 -4.8046e-04
7:54502781 G T 0.761161 -5.7520e-05
7:54513813 A G 0.150678 1.3086e-05
7:54530960 A G 0.042286 -3.5253e-06
7:54539559 G A 0.054029 -1.1393e-05
7:54541012 A G 0.556153 -1.5095e-04
7:54551213 A G 1.344206 -9.6798e-06
7:54551971 A G 0.032023 -5.8012e-06
7:54556781 C T 0.068096 2.7813e-05
7:54558984 A G 0.041951 1.4173e-05
7:54559369 T C 0.607222 -5.8152e-05
7:54564662 G A 0.582106 -3.9242e-05
7:54565514 A G 0.353014 -4.5926e-06
7:54596264 G A 0.067641 -3.6905e-05
7:54600570 G C 0.239063 6.5661e-05
7:54604087 A G 0.081689 -1.6293e-06
7:54606918 C T 0.222448 5.7608e-06
7:54607323 T C 0.229712 -6.9993e-05
7:54611463 A G 0.039027 1.5514e-05
7:54619264 A G 1.602425 -2.4483e-05
7:54621134 A C 1.507834 -1.2845e-05
7:54621692 A G 0.267869 3.8469e-06
7:54622982 G A 0.309388 3.0590e-05
7:54633760 A G 0.243633 4.7475e-05
7:54637498 G A 0.173245 -2.0952e-05
7:54640692 A G 0.339892 -1.4614e-05
7:54650221 A G 0.079641 3.3645e-05
7:54652511 A G 0.327344 1.2297e-05
7:54655459 G A 0.279057 3.7185e-05
7:54662747 A G 0.046505 2.5522e-05
7:54670408 A C 0.111326 -2.0174e-05
7:54674897 C A 0.553784 -7.5151e-06
7:54675919 A G 0.472494 -1.2497e-06
7:54681121 T C 0.040796 -3.3682e-05
7:54683280 C T 0.218910 -5.5256e-05
7:54690500 T C 0.864935 1.5979e-05
7:54691628 C T 0.323757 7.0831e-05
7:54695216 G A 0.096211 -1.9967e-05
7:54706018 A G 0.207933 3.0036e-05
7:54708799 T C 0.044902 3.0106e-05
7:54709291 A G 0.544300 -8.8170e-06
7:54710731 A C 0.987987 -2.8400e-05
7:54712602 A G 0.023541 4.4373e-05
7:54726163 C G 0.041776 1.3160e-05
7:54727736 T C 0.047304 2.2376e-05
7:54728518 G A 1.820834 5.9167e-05
7:54733137 T C 0.413840 5.2913e-06
7:54734706 T C 0.361934 7.7378e-05
7:54738086 A G 0.649670 3.4809e-06
7:54744364 C G 1.202110 2.8283e-05
7:54748201 T C 0.040767 -2.2585e-04
7:54750577 C T 0.060199 -6.2969e-05
7:54750789 C T 0.421870 -2.1247e-05
7:54763208 G A 1.344387 4.0599e-04
7:54767684 T C 0.963917 3.3683e-05
7:54771354 A G 0.100083 3.2583e-05
7:54788140 C A 0.075006 1.0679e-04
7:54791241 A C 0.618624 -1.0789e-05
7:54795349 G A 0.062929 -9.0912e-06
7:54796710 A G 0.115838 2.0392e-04
7:54814014 T C 0.505149 -2.5616e-07
7:54814083 C T 0.053165 -1.2995e-05
7:54825867 C G 0.081108 -2.2471e-05
7:54826928 T C 0.120645 6.4101e-05
7:54853209 T C 0.030867 1.6279e-05
7:54855320 G A 0.054113 -2.1427e-05
7:54856528 A G 0.377147 -2.2129e-05
7:54864072 G A 0.410247 3.6907e-05
7:54866804 T C 0.081280 -9.8232e-06
7:54870521 C T 0.377971 -1.6501e-05
7:54888059 G A 0.139259 -1.6408e-05
7:54892635 G A 0.775589 3.7857e-05
7:54893018 G A 0.099593 -1.3455e-05
7:54893417 T C 0.165404 9.0306e-06
7:54896202 G T 0.054522 1.8442e-05
7:54898240 G A 0.070916 -1.7406e-05
7:54899103 G A 0.482354 -8.6401e-05
7:54905350 C T 0.466554 9.0800e-06
7:54905526 C G 0.354722 3.4522e-06
7:54906722 A G 0.400104 -2.7454e-05
7:54909177 C T 0.038543 -7.3219e-05
7:54910173 G A 0.034262 -4.8649e-05
7:54912760 C T 0.024083 -5.6196e-05
7:54914417 A G 0.067560 5.1908e-05
7:54925645 T C 0.276175 -5.4699e-05
7:54931455 C A 0.051455 1.1560e-05
7:54935082 T G 0.234178 1.0148e-05
7:54941222 C T 0.269342 1.7010e-05
7:54952638 A G 0.021510 9.1767e-05
7:54966019 G A 1.011938 -1.2301e-05
7:54966274 C T 0.077265 5.0725e-06
7:54966505 A G 0.024275 -1.4248e-04
7:54966538 A G 0.054165 7.0969e-05
7:54978924 T C 0.567617 3.6740e-06
7:54995420 A G 0.029932 -3.9771e-05
7:55003988 G A 1.957825 -1.5393e-05
7:55009949 G C 0.406933 -1.1869e-05
7:55032806 C A 0.049391 4.2653e-05
7:55035100 T G 0.076178 1.6794e-05
7:55037762 C T 0.610782 1.2660e-05
7:55045866 C A 0.188880 3.6021e-05
7:55050103 A G 0.426284 1.0010e-05
7:55050131 C T 0.030205 -1.1677e-04
7:55063886 T C 0.091670 1.5642e-05
7:55071063 T C 0.068654 2.9592e-05
7:55074786 A C 0.606397 1.6658e-05
7:55082460 A G 0.060803 2.1497e-05
7:55089831 G A 0.305747 -4.0117e-06
7:55110897 A G 0.068917 1.6033e-05
7:55112037 G A 0.030958 4.1049e-05
7:55114316 G A 0.304159 -7.6328e-05
7:55117597 A G 0.024908 -9.6213e-05
7:55120926 C T 0.114624 -8.5895e-05
7:55121491 T C 0.039244 1.6099e-05
7:55123968 T C 0.533245 1.0572e-04
7:55126929 T C 0.051494 -5.6231e-05
7:55128339 G T 0.374144 -2.2347e-05
7:55128719 T C 1.628433 -3.3399e-05
7:55131359 A G 0.057703 -5.8408e-06
7:55131829 G A 0.721735 -3.4787e-05
7:55145382 T C 0.374936 1.2837e-05
7:55156673 A G 0.056843 4.2786e-05
7:55159349 G A 0.359993 -1.8184e-04
7:55160538 G A 1.359276 5.5799e-05
7:55161746 C T 0.114241 4.8729e-05
7:55162336 C T 0.900566 1.2540e-05
7:55166831 A G 0.042750 2.6742e-05
7:55167063 T C 0.106870 5.8462e-05
7:55170883 T C 0.280586 -4.6242e-05
7:55171190 A G 0.277752 -1.4185e-05
7:55171468 T C 0.080248 -2.1385e-05
7:55173675 G C 0.614817 8.8946e-06
7:55173995 T C 0.113809 -1.6607e-05
7:55175876 G A 0.497519 1.4055e-05
7:55179130 C T 0.053227 2.0034e-05
7:55179844 A G 0.264425 -5.9723e-05
7:55181798 T C 0.173447 -1.1168e-06
7:55187715 A G 0.043405 1.1999e-05
7:55187992 A G 1.134855 -8.3979e-06
7:55190672 A C 0.208397 3.5216e-05
7:55191252 T C 0.022581 -1.1381e-05
7:55191509 C G 0.033886 -3.5495e-06
7:55193708 A G 0.113004 -1.9154e-05
7:55198347 T C 0.120843 3.3845e-05
7:55201536 G T 0.067291 1.2494e-04
7:55203838 A G 1.735351 1.6782e-05
7:55203978 T C 0.473692 -1.8249e-05
7:55205243 G A 0.023697 -5.8225e-06
7:55206861 T G 0.119918 -3.2824e-05
7:55212613 T C 0.021334 1.1150e-05
7:55220177 G A 1.165404 -6.9286e-05
7:55221167 G A 0.239936 -3.0701e-05
7:55225170 C G 1.773180 -2.3214e-05
7:55228379 A G 0.169107 -3.0907e-05
7:55229255 A G 0.505675 1.5321e-05
7:55232246 C T 0.429488 -5.9021e-05
7:55233185 T C 0.112040 5.8706e-05
7:55237132 T C 0.041724 -1.1140e-05
7:55243754 G A 0.605540 -1.8322e-05
7:55243809 T C 0.633493 1.6948e-08
7:55274084 C T 0.184923 4.8387e-06
7:55275910 T C 0.054542 1.0258e-07
7:55276094 G A 0.353109 1.0121e-05
7:55276441 T C 0.063870 -4.6549e-05
7:55277751 C T 0.052399 3.5324e-05
7:55283081 G T 0.146361 -3.7283e-05
7:55289760 A G 0.040776 3.9917e-05
7:55290266 A G 0.043996 7.4102e-06
7:55291726 C T 0.726490 -2.6877e-05
7:55301435 G A 0.575287 -4.3876e-05
7:55301772 A G 0.027605 3.0780e-05
7:55303300 A G 0.230942 -2.7252e-05
7:55303734 G A 0.031503 -1.2948e-04
7:55306322 T C 0.059258 -2.3489e-05
7:55306472 T A 1.748879 -2.7131e-05
7:55307104 G A 0.664204 -1.1730e-05
7:55312371 T C 0.059423 -3.9983e-04
7:55313123 A G 0.049391 -4.2016e-04
7:55324082 C A 0.392684 -9.6735e-06
7:55328519 T C 1.449277 -1.8994e-05
7:55337132 T C 0.049871 1.4805e-05
7:55337264 A G 0.710080 -8.9875e-07
7:55340525 C T 0.675363 -4.4302e-06
7:55342649 G A 0.399026 -1.2337e-05
7:55344077 T C 0.064535 6.0552e-05
7:55375106 C T 1.940038 -1.8772e-05
7:55380566 C T 0.040283 4.2384e-06
7:55388586 A G 0.497661 -8.1123e-06
7:55394531 G A 0.758321 1.9495e-05
7:55397953 C T 0.706279 5.6556e-05
7:55399164 A G 0.036378 -2.2801e-05
7:55401299 C T 1.462588 1.2682e-04
7:55415299 G A 0.028102 -8.0219e-05
7:55416327 G A 0.254282 4.4824e-05
7:55419663 G A 1.496844 5.6297e-05
7:55423113 A G 0.101044 1.8185e-06
7:55424660 A G 0.201178 6.4572e-05
7:55428967 T G 0.861445 -1.3707e-06
7:55447208 C A 0.410649 8.3019e-05
7:55457780 C T 0.067839 -6.8732e-06
7:55472780 C T 0.662633 -6.1043e-05
7:55478329 T G 0.072393 4.1010e-05
7:55490914 A G 0.157562 -3.1198e-04
7:55495109 A G 1.325374 -1.4720e-05
7:55499606 T C 0.142729 2.1191e-05
7:55509261 T G 0.176215 -1.8766e-05
7:55535038 C T 0.633240 -3.8373e-05
7:55541686 A G 0.028942 -4.7136e-05
7:55554051 C T 0.029660 1.3539e-05
7:55554182 G A 0.343735 -2.7461e-05
7:55555266 C T 0.038728 6.2549e-07
7:55556428 C T 0.060686 1.6740e-04
7:55558778 G T 0.778585 -1.3848e-06
7:55561444 C T 0.063344 -8.0654e-05
7:55563674 A G 0.046667 1.3591e-05
7:55570725 G A 1.374200 -2.0119e-05
7:55582046 A G 0.057424 -9.9788e-06
7:55582312 A G 0.115890 9.1917e-06
7:55593929 T C 0.089768 5.6521e-05
7:55601336 C T 0.185933 2.6448e-05
7:55604862 A G 0.114604 -4.5096e-06
7:55612169 G A 0.187296 -2.6191e-04
7:55616075 A G 0.035905 -6.3366e-05
7:55623615 A C 0.384183 3.0319e-05
7:55625007 A G 0.032000 -2.1544e-04
7:55628960 C T 1.437232 -4.4279e-05
7:55637887 G A 1.972843 1.2967e-04
7:55654430 A G 1.510164 -2.0881e-07
7:55655329 T G 0.652412 -8.4906e-05
7:55655926 T G 0.028430 -5.7500e-05
7:55657718 T C 1.442107 -6.8564e-06
7:55658415 A G 0.602467 -4.3778e-05
7:55660417 G A 0.275516 -3.8139e-05
7:55661857 T C 0.318993 3.8103e-05
7:55662486 G T 0.047602 1.5210e-06
7:55664586 A G 1.032425 -4.2901e-05
7:55664803 C T 0.599247 -1.5852e-06
7:55668480 T C 0.456187 2.3539e-05
7:55677844 A G 0.024408 -3.0161e-06
7:55679091 C A 0.296467 1.7125e-05
7:55684263 G A 0.244444 3.0645e-05
7:55684271 C T 0.140681 -1.5213e-05
7:55691214 T C 0.678476 -3.9526e-05
7:55699873 T C 0.488973 -1.2866e-05
7:55699906 G A 0.099307 2.5783e-05
7:55702579 G A 0.328879 -5.7421e-05
7:55707690 T C 0.039199 -8.3012e-05
7:55713996 A G 0.147513 -6.3402e-06
7:55717889 A G 1.544715 6.3349e-06
7:55721724 T G 0.643834 2.3783e-05
7:55723647 C T 0.055217 1.9168e-05
7:55725619 A G 0.080758 2.0459e-05
7:55728476 G A 1.319129 -7.3013e-07
7:55730415 G C 1.022655 1.8685e-05
7:55732175 T C 0.182632 2.5317e-05
7:55743128 T C 0.197699 1.3922e-05
7:55743275 C T 0.359990 -2.3808e-05
7:55752586 G T 1.498866 -8.0183e-06
7:55763607 T C 0.877989 -4.6799e-05
7:55768348 G A 0.050673 -1.9201e-05
7:55776532 G A 0.207903 9.3897e-05
7:55798357 T C 0.637057 -1.8454e-05
7:55801674 A G 0.098015 7.7090e-06
7:55804513 A G 0.039605 3.0636e-05
7:55831366 A G 0.040286 9.2617e-05
7:55839734 T C 0.168919 4.2932e-05
7:55842860 T C 0.397416 -3.1375e-05
7:55848150 G A 0.535397 -9.3279e-05
7:55855180 A G 0.305678 7.0492e-05
7:55866443 G A 0.284779 5.2979e-05
7:55888906 T C 0.200987 1.5087e-05
7:55889016 C T 0.054301 -4.7909e-06
7:55932373 C T 0.102374 5.6588e-05
7:55950947 A C 0.264087 -3.2431e-05
7:55957708 T C 0.392291 -6.1223e-05
7:55961981 T C 0.443983 -9.1014e-06
7:55971453 C T 0.078810 3.5647e-05
7:55976548 G A 0.463088 2.7300e-07
7:55980675 A G 0.107272 1.5071e-05
7:55983468 A G 0.085805 -4.8809e-05
7:55991292 A G 1.506318 -3.0982e-05
7:55998471 G A 0.373197 -9.3076e-05
7:55999910 C T 0.067005 -9.8380e-06
7:56020113 G A 0.105662 1.5292e-05
7:56022689 A G 0.027115 -3.2903e-05
7:56025476 A G 0.052834 -1.0220e-05
7:56028095 A G 1.901800 4.4164e-06
7:56032902 G C 0.657687 3.7313e-05
7:56037945 A G 0.087333 -1.2000e-05
7:56043949 C T 0.068365 -2.1114e-05
7:56047572 T C 0.828400 -6.8172e-05
7:56107994 C A 0.091637 3.8751e-05
7:56108410 A T 0.515721 2.7154e-05
7:56121833 A G 0.022383 -1.4930e-04
7:56122499 T A 0.055272 3.4218e-05
7:56125251 G T 0.040848 -4.8668e-05
7:56125757 G A 0.036498 9.6098e-05
7:56132957 G A 0.035051 7.9832e-05
7:56140618 G T 0.114163 6.0113e-05
7:56142161 G C 0.072461 1.3391e-06
7:56145825 A G 0.038998 -5.5610e-05
7:56147589 G A 0.463886 -6.5000e-06
7:56152431 T A 0.962067 3.0706e-05
7:56160977 G A 1.413460 -2.6680e-05
7:56173816 G A 0.447761 1.2717e-05
7:56174140 T G 1.566783 -2.0244e-05
7:56183895 A C 0.021071 1.1584e-04
7:56184174 A C 0.039274 2.6626e-05
7:56195535 G A 0.311897 -1.9921e-05
7:56207115 G A 0.083231 7.0701e-06
7:56208847 A G 0.257885 3.3164e-05
7:56224480 C T 1.037563 -5.8854e-05
7:56227527 A C 0.048420 -5.8496e-05
7:56230598 A G 0.283896 -4.1976e-05
7:56237280 C T 0.365391 2.2140e-05
7:56241718 G A 1.571548 -3.5761e-05
7:56245605 T C 0.131453 1.4011e-05
7:56263268 G A 0.039647 2.4243e-05
7:56285183 C A 0.105445 -4.9505e-05
7:56296924 T C 0.376556 2.1296e-05
7:56306368 T C 0.076217 1.0231e-04
7:56310523 G A 0.404645 -1.1285e-04
7:56315096 C T 0.053944 2.3527e-05
7:56315178 G A 1.082439 -1.0946e-06
7:56316120 G T 0.157198 8.6111e-05
7:56317934 T G 0.620585 -2.5605e-06
7:56323262 A G 0.036703 -6.3628e-05
7:56325121 T C 0.051942 -1.8199e-05
7:56348937 G A 0.041185 4.6726e-05
7:56349605 C A 0.489654 -1.8923e-05
7:56357689 G C 0.043461 7.1589e-05
7:56361121 A G 0.085688 -1.1215e-04
7:56361258 A G 0.977056 1.3093e-05
7:56368649 C T 0.313017 5.9946e-06
7:56369816 A G 1.640621 8.6111e-06
7:56373413 G A 0.031182 -1.7710e-05
7:56395833 T C 0.034535 -9.9356e-05
7:56419223 G A 0.080956 1.9249e-05
7:56432714 A C 0.464000 -6.5684e-05
7:56475495 G C 0.035158 -7.1907e-06
7:56504381 T G 0.815943 1.0004e-06
7:56508528 T C 0.028848 1.6371e-05
7:56524471 A G 0.340622 1.0124e-05
7:56526193 A G 0.068407 9.1433e-07
7:56533302 A G 0.041906 3.3499e-05
7:56538098 G A 0.461001 -6.3603e-05
7:56540184 A G 0.024291 -1.6626e-05
7:56545378 C T 1.434155 -2.0968e-05
7:56549467 T G 0.086311 4.3813e-05
7:56550963 G A 1.657216 -1.5357e-05
7:56554326 C T 0.059972 1.3495e-04
7:56555498 T C 0.052730 2.6036e-07
7:56560381 A G 0.064999 1.6307e-05
7:56562763 T G 0.591779 -3.0114e-05
7:56580547 T C 0.130882 3.7823e-05
7:56580735 T C 0.133777 -6.8867e-05
7:56583397 A G 0.052351 1.0165e-06
7:56593471 T C 0.080303 3.1129e-05
7:56593553 T C 0.600857 -1.5917e-05
7:56595049 A G 0.034794 5.3827e-06
7:56610536 G A 1.487499 -1.2218e-05
7:56621163 A G 0.440286 -1.2269e-04
7:56641981 T C 0.073623 -1.1786e-05
7:56642650 C G 0.064000 -1.4229e-05
7:56645741 G T 0.585826 -3.3641e-05
7:56672081 T C 0.068992 4.4174e-06
7:56677033 A G 0.596527 -6.7777e-06
7:56684532 A G 0.068352 -1.5791e-06
7:56692154 A G 0.062137 -2.5988e-05
7:56693762 G A 0.163417 1.4777e-05
7:56705909 G A 0.407696 -3.9799e-05
7:56708904 G A 0.033568 7.0929e-07
7:56724696 A G 0.230130 3.6840e-06
7:56726964 C A 0.036339 -5.1993e-05
7:56734410 T C 0.029027 2.7495e-05
7:56736211 G A 0.151577 -8.9424e-07
7:56737471 G A 1.274101 2.3738e-06
7:56747355 A G 0.042185 5.1791e-05
7:56747946 C T 0.093062 -2.1462e-05
7:56753884 A G 0.023967 -2.1897e-05
7:56757816 G A 0.388104 -2.0251e-05
7:56772559 G T 0.228196 1.9611e-05
7:56779764 G C 0.169594 -1.0065e-05
7:56791770 G A 0.052172 1.3920e-04
7:56795998 A G 0.092841 -2.1802e-05
7:56817507 C T 0.062770 -3.7568e-05
7:56818525 A G 0.143845 8.6994e-06
7:56821296 A G 1.402811 -1.9689e-05
7:56824493 T C 0.211977 -3.1384e-05
7:56833052 G A 1.517915 -1.9198e-05
7:56849164 A G 0.286369 9.0211e-06
7:56871430 G A 1.906094 -8.7709e-05
7:56878413 A C 0.020958 -4.4020e-05
7:56896559 C T 0.204249 -1.0511e-04
7:56928470 C G 0.693757 -5.2796e-06
7:56945070 T C 0.403145 -1.6540e-05
7:56948627 G T 0.084088 3.0199e-05
7:56973226 C T 0.281799 9.7358e-06
7:56973299 A C 1.905782 -7.8472e-05
7:56976080 A G 1.602934 -2.4846e-05
7:57131423 A G 0.143521 1.5139e-05
7:57198598 A G 0.029945 1.1018e-05
7:57206933 T C 0.306428 -1.7742e-05
7:57208666 A G 0.695354 -9.4684e-06
7:57211334 T C 0.080514 3.7283e-05
7:57215852 G A 0.688567 -2.5308e-05
7:57222766 T C 1.058346 -2.7242e-05
7:57233191 T C 0.322787 9.7528e-06
7:57238280 G C 0.054506 3.0647e-05
7:57239292 G C 0.226781 3.1823e-05
7:57245738 C T 0.037011 5.5221e-05
7:57257525 G A 1.081855 1.1331e-05
7:57266294 A G 0.308213 4.2577e-05
7:57278312 G A 0.677612 1.3669e-05
7:57283501 G A 0.068726 4.8102e-05
7:57286593 A G 0.566267 -6.1151e-05
7:57287387 A G 0.282767 -1.5295e-05
7:57291189 T C 0.512488 -2.9425e-05
7:57299788 A C 0.063234 3.5694e-05
7:57311749 T C 0.061776 2.0126e-05
7:57318298 T C 0.560626 5.6855e-05
7:57318463 C T 1.334153 -2.0269e-05
7:57330626 C G 0.533329 -6.4333e-05
7:57334725 G A 0.084532 1.3268e-05
7:57338786 G A 1.965793 -1.6378e-05
7:57340873 T C 0.025739 4.2359e-05
7:57354153 A G 0.539795 3.6913e-05
7:57360978 A G 1.364044 -3.2171e-05
7:57361515 T C 1.025002 -1.3541e-05
7:57363297 T C 0.339824 -1.9155e-05
7:57372536 G A 1.387170 -2.9072e-05
7:57373437 T G 0.540625 2.9437e-05
7:57377065 C T 0.468988 -3.8701e-05
7:57380677 C T 1.400123 -2.9458e-05
7:57382003 T G 0.445830 -1.5277e-04
7:57386883 A G 0.143719 -2.3383e-06
7:57390223 G A 1.323121 -8.0000e-05
7:57393101 A G 0.044548 -7.1932e-06
7:57398980 G A 0.538081 -1.4857e-05
7:57402785 C A 0.050082 4.3767e-05
7:57403792 T C 0.075178 -1.6375e-04
7:57406964 T C 0.068683 -2.4136e-05
7:57407381 G A 0.663166 -1.8536e-05
7:57412419 C T 1.420026 -2.6686e-05
7:57413299 C T 0.041864 -2.9292e-05
7:57416665 A C 0.100995 -9.6856e-05
7:57421313 A G 0.066061 1.4338e-05
7:57421996 T C 0.754063 1.4072e-05
7:57431327 C A 0.318707 1.1411e-06
7:57433985 C T 1.905902 -3.1951e-05
7:57440980 C T 0.119908 2.7791e-05
7:57441747 G A 0.040325 3.0036e-05
7:57444677 A G 0.217056 6.5487e-05
7:57455396 T G 0.038342 3.2871e-05
7:57456730 A G 0.327334 1.8515e-05
7:57459917 C T 0.065899 5.1510e-05
7:57460667 A G 1.321291 -2.5916e-05
7:57475663 C T 0.047326 5.8654e-05
7:57479661 G A 0.162953 3.8324e-05
7:57492952 T C 0.125929 8.6700e-06
7:57514032 A T 0.045051 -3.1882e-05
7:57528997 C T 0.761703 -9.5886e-05
7:57558165 A G 0.889560 -3.2238e-05
7:57571862 T C 0.067015 -4.2269e-06
7:57572126 C T 0.103293 2.1566e-05
7:57582116 A G 0.100295 3.1912e-05
7:57585724 A C 0.142745 1.3713e-04
7:57587402 C T 0.036557 -5.6353e-06
7:57595952 A G 0.080806 -6.8519e-06
7:57604826 G A 0.640390 2.6507e-05
7:57605055 A G 0.023171 6.3004e-05
7:57612133 G A 0.455392 5.8908e-06
7:57645732 A G 0.994343 -2.4382e-05
7:57665135 A G 0.160804 -1.2356e-05
7:57710410 C T 1.638118 -7.5383e-06
7:57714602 C G 0.554751 6.2413e-06
7:57755757 T C 1.076424 -1.3834e-05
7:57800875 A G 1.077567 -1.9681e-05
7:57831195 G A 0.476846 -6.5284e-05
7:57860759 G A 0.365988 1.1820e-05
7:57877613 C T 1.919044 -3.3236e-06
7:57878326 C T 0.231549 -3.2331e-05
7:57878853 C T 1.461316 2.5422e-06
7:57882950 T C 1.083338 -4.5816e-06
7:57884852 G A 0.035216 -3.0702e-05
7:57930375 C G 1.122057 -7.6563e-06
7:61070337 T C 0.107629 2.0060e-05
7:61834694 A G 0.997364 -2.2467e-05
7:61852895 T G 1.121774 -5.3437e-06
7:61914134 C G 0.512060 5.7786e-06
7:62035570 A G 0.840341 -1.2034e-06
7:62137214 A G 1.336955 4.3154e-06
7:62139553 T C 0.133024 -1.0258e-05
7:62210971 T C 0.138834 -3.5254e-05
7:62211976 G A 1.892371 -5.5533e-05
7:62225954 A G 0.025096 -2.5250e-05
7:62244980 T G 1.686902 -7.3646e-06
7:62262581 T C 0.670949 2.8336e-06
7:62271683 G A 0.114410 4.6458e-05
7:62291016 T C 0.818767 -5.2435e-06
7:62306851 T G 0.226680 -2.9221e-06
7:62308018 T C 0.061585 2.3163e-05
7:62312012 A G 0.151645 -2.5739e-06
7:62360358 C T 0.868930 -8.6554e-06
7:62393418 T C 0.107090 4.1830e-05
7:62405897 A G 0.112949 7.4788e-05
7:62427399 A C 0.063143 3.9836e-05
7:62438932 G A 0.045122 -3.1763e-05
7:62438960 T C 0.042545 8.6998e-05
7:62453511 A G 0.047583 -1.0754e-05
7:62461798 G A 0.898314 -2.5636e-05
7:62471770 T C 0.796034 2.8823e-05
7:62497888 A G 0.118623 -1.8174e-04
7:62503745 C T 0.108295 3.0663e-05
7:62509537 C T 1.103241 1.8773e-05
7:62509983 C T 0.304692 -9.4223e-06
7:62532186 A G 0.026070 -2.2221e-05
7:62533894 G A 0.022483 -1.5882e-06
7:62535226 C T 0.590454 2.7000e-05
7:62544856 T C 0.110472 1.3910e-05
7:62556935 G A 1.534303 -7.5251e-06
7:62557202 A G 0.150071 1.8939e-05
7:62559970 A G 1.375310 -2.2076e-05
7:62568351 T C 0.156010 3.2708e-05
7:62583535 G A 0.116957 3.2318e-05
7:62584266 G A 0.049098 -4.4352e-06
7:62624357 A G 0.194690 3.9155e-05
7:62628270 T C 0.835171 -8.1087e-06
7:62629758 A C 0.418627 1.3289e-05
7:62650394 C G 0.127386 1.6343e-05
7:62650531 C T 1.448167 4.2481e-05
7:62659640 T C 0.556390 3.2922e-07
7:62662471 G A 0.915214 -4.1749e-05
7:62662651 C A 0.038855 4.8944e-06
7:62667508 T C 0.080586 -2.3468e-06
7:62674074 T G 0.023564 1.6535e-05
7:62676084 A G 0.133050 -2.9405e-05
7:62676413 C T 0.652049 1.3497e-05
7:62688581 A G 0.028001 -7.3295e-05
7:62694258 G C 0.227946 7.9389e-06
7:62699114 A G 0.422600 2.7541e-05
7:62705018 T C 0.093728 7.2221e-05
7:62719439 G A 1.012126 -2.0325e-05
7:62728055 A C 0.132284 -2.9693e-05
7:62829567 A G 1.061085 -1.6613e-05
7:62934633 G A 0.780681 2.0711e-05
7:62935592 C T 0.994800 2.1301e-05
7:63137630 C T 0.332037 3.6796e-06
7:63207877 A G 0.096964 9.7372e-05
7:63209464 A G 0.250549 9.7636e-06
7:63249780 T C 0.480621 -1.0291e-05
7:63266652 G A 1.293371 1.9481e-05
7:63273551 A T 0.143589 -2.9003e-05
7:63294380 G A 1.034350 4.6333e-06
7:63294475 A T 0.054324 -2.6850e-05
7:63301930 A G 0.259027 -2.9501e-05
7:63313180 A C 0.666661 1.5813e-05
7:63314453 G A 0.122251 5.8034e-05
7:63316139 A G 0.362749 -2.3228e-05
7:63317591 G T 0.183025 1.0310e-05
7:63318466 C T 0.176926 9.3938e-06
7:63339141 T G 0.056350 8.2973e-05
7:63340706 A G 0.084581 1.4061e-04
7:63343371 A C 0.073127 1.7852e-05
7:63344028 G T 0.163132 1.3321e-06
7:63344087 A C 0.043422 1.5329e-05
7:63348783 C T 0.106944 1.4044e-05
7:63353286 T C 0.106094 2.0035e-05
7:63357289 C G 0.423720 1.8889e-05
7:63369869 T C 0.049001 -2.2996e-05
7:63370697 C T 0.147516 7.5629e-06
7:63383346 C T 0.061884 5.1896e-05
7:63383751 A G 0.082747 -1.9832e-05
7:63400257 T C 0.190100 -1.4314e-05
7:63408573 T C 0.045320 5.6780e-06
7:63413183 G A 0.067966 -1.3245e-06
7:63413572 A G 0.042253 -6.5122e-05
7:63414443 C T 0.131375 1.9110e-05
7:63418636 C G 0.043379 7.7542e-06
7:63425336 C T 0.076437 5.2550e-05
7:63426198 T C 0.063526 3.2384e-05
7:63442174 T C 1.521927 2.0164e-05
7:63447160 C T 0.048501 -6.7466e-05
7:63457358 A G 1.537568 1.0987e-05
7:63464084 G A 0.036200 6.5255e-06
7:63492253 T C 0.128214 1.8288e-05
7:63494602 T G 1.542115 1.2925e-06
7:63500086 A G 1.969480 4.1836e-05
7:63507399 C T 1.407111 3.4066e-05
7:63511100 T C 0.054204 -8.1114e-06
7:63524798 G A 1.366994 2.7998e-05
7:63525593 G T 0.045463 -5.2386e-05
7:63529174 G A 0.052390 3.0915e-05
7:63535192 T C 0.032266 1.7896e-05
7:63564934 A G 0.028978 -7.2134e-06
7:63569149 T C 0.051630 -6.9321e-08
7:63593335 A C 0.063756 5.6139e-05
7:63595645 T C 0.502108 -3.5145e-05
7:63599625 G A 0.125448 -1.7637e-05
7:63617819 A G 0.042954 -7.8622e-05
7:63618118 C T 0.711586 4.2399e-05
7:63634107 T C 0.058011 4.2665e-05
7:63634108 A G 0.652581 2.9399e-05
7:63645151 G A 0.059599 -1.2802e-05
7:63652957 A G 0.136987 9.0456e-06
7:63680099 A C 0.503163 -3.7539e-05
7:63694113 A G 0.030627 -6.9996e-05
7:63697684 A G 0.659887 1.2452e-06
7:63700579 C A 0.052432 6.8030e-06
7:63703567 T G 0.133936 -2.8085e-05
7:63721251 G A 0.545897 5.4435e-05
7:63725626 A G 0.136088 -4.0038e-05
7:63726678 A T 0.081183 1.3783e-06
7:63733331 G A 1.332920 -9.8500e-06
7:63744619 T C 0.647836 -9.1034e-06
7:63745153 T C 0.055382 -4.8358e-05
7:63746218 T C 0.073390 -1.0425e-04
7:63752366 C T 0.082195 1.4943e-05
7:63756106 C T 0.383200 4.0456e-05
7:63758673 A G 1.880809 3.5426e-05
7:63772458 A C 0.059151 -5.0668e-05
7:63792156 A G 0.582242 -1.0844e-05
7:63811373 T C 1.878365 -2.9850e-05
7:63827340 A G 0.593434 -8.0630e-06
7:63830269 C A 0.517301 2.0815e-05
7:63852630 G A 0.117282 -2.2255e-05
7:63868166 C G 0.387267 1.9860e-05
7:63872257 A G 0.045492 -1.5803e-05
7:63872773 G A 0.057881 -5.4303e-05
7:63889841 T C 0.027982 7.5596e-05
7:63914106 C T 0.459826 5.4726e-05
7:63917013 G A 0.043597 -1.6076e-04
7:63952462 G C 0.137682 1.6356e-06
7:63957243 T C 0.060296 2.1455e-04
7:63975912 C T 0.607027 1.0809e-05
7:63985541 G T 0.120752 -3.2642e-05
7:63985577 A T 0.020932 -2.5458e-04
7:63990100 T C 1.406706 -2.0974e-05
7:64009041 A G 0.042685 1.9438e-05
7:64009163 T C 0.048287 5.6317e-05
7:64028604 T C 0.494877 4.1987e-05
7:64033289 C T 0.092017 -3.9813e-05
7:64034536 T C 0.021247 -2.4298e-04
7:64036913 T G 0.031584 -2.0386e-05
7:64040338 T C 0.038043 2.3001e-05
7:64049341 T C 0.106448 1.3345e-05
7:64054804 C T 0.591662 1.4759e-05
7:64060103 A C 0.177708 -6.8695e-06
7:64068286 G A 0.043675 3.3145e-05
7:64088145 T C 0.036404 -7.3191e-05
7:64088605 C T 0.111462 8.6096e-05
7:64089090 A T 0.304091 -1.3015e-04
7:64097812 T A 0.038822 2.4685e-05
7:64101074 A G 0.133498 -5.0517e-05
7:64101892 T C 0.072536 -8.0571e-05
7:64103145 A G 0.486269 4.9790e-05
7:64104397 G A 0.072137 1.2278e-04
7:64115943 T C 0.044022 -8.6996e-06
7:64119941 T G 0.065993 -1.6333e-05
7:64139524 A G 1.857894 -1.5795e-05
7:64142030 G A 0.121320 -1.1362e-04
7:64145537 T C 0.026622 4.1275e-05
7:64145824 A G 0.811133 1.6816e-04
7:64150010 T C 0.864295 -9.4183e-06
7:64166802 T G 0.095918 8.1792e-05
7:64172479 A G 0.120697 -2.2439e-05
7:64183740 A G 0.052646 -6.1284e-06
7:64203644 T C 1.482153 -4.6791e-05
7:64204566 G A 0.066168 3.6212e-05
7:64209899 G A 0.167156 6.6694e-05
7:64210052 T C 0.263260 1.6477e-05
7:64211948 A G 0.123423 -1.1645e-04
7:64212747 A C 0.116889 -1.1107e-04
7:64225274 C T 1.033821 -4.5613e-05
7:64226499 G T 1.889622 -1.0840e-04
7:64226713 T C 0.082280 1.0940e-04
7:64234090 A G 0.025476 -3.3233e-05
7:64234392 G C 0.126211 1.0445e-04
7:64234648 A G 0.049407 -8.3779e-05
7:64234978 C T 1.135091 2.6350e-05
7:64235566 G A 0.631789 5.2852e-05
7:64247483 C T 1.872591 -2.7471e-05
7:64256482 T C 0.171450 -1.0547e-04
7:64261010 G A 0.073013 1.0505e-04
7:64272388 A G 0.123008 -1.3155e-04
7:64279491 T G 0.719239 4.2055e-05
7:64285134 C T 0.126562 3.0251e-05
7:64299852 T C 0.052390 -1.4111e-04
7:64307280 G A 0.062672 -3.8554e-07
7:64310110 A G 1.883971 -4.7264e-05
7:64312468 C A 1.890810 1.3285e-04
7:64323552 T C 0.021870 -4.5763e-05
7:64324631 A G 0.065788 9.3286e-05
7:64332059 T C 0.170925 -2.1615e-05
7:64338138 G A 0.179058 -3.5385e-06
7:64341994 T G 0.035372 2.6883e-05
7:64346773 A G 0.051867 -3.0879e-06
7:64349005 T G 0.083893 8.2044e-05
7:64352497 A G 0.034194 -3.3967e-06
7:64352905 A G 0.076411 -3.2574e-05
7:64373842 T C 0.921252 1.9758e-04
7:64382659 G A 0.162073 -4.2529e-05
7:64387078 C A 0.031029 3.6371e-05
7:64388472 A C 0.107863 -1.7293e-04
7:64406439 G A 1.120755 9.2149e-05
7:64409809 A G 0.940262 5.3427e-05
7:64410182 G A 0.052659 2.1565e-05
7:64411919 A T 0.106208 -2.0265e-04
7:64430406 T G 1.894107 2.0435e-04
7:64441172 A C 0.043954 -1.3257e-05
7:64451709 T C 0.051179 7.8440e-05
7:64452698 C T 0.043749 4.5123e-06
7:64452738 A G 0.161772 -2.5217e-05
7:64453136 A G 1.894880 2.0761e-04
7:64456337 A G 0.033753 1.3618e-05
7:64465223 A C 0.030685 -1.9390e-05
7:64467247 G C 0.097717 2.5764e-04
7:64488319 A G 0.062380 4.3942e-05
7:64502342 G A 0.056531 -8.6729e-05
7:64510834 T C 0.103750 -1.6415e-04
7:64529300 T C 0.788575 3.4462e-06
7:64563772 A G 1.105630 3.9521e-05
7:64679785 T G 0.092984 -9.3094e-05
7:64692000 T C 0.094737 -1.5758e-04
7:64693037 T C 0.083809 5.7894e-05
7:64698097 G A 0.123702 6.5603e-06
7:64702961 T C 0.076632 -6.3415e-05
7:64707429 A G 0.777367 -1.0268e-05
7:64715714 G A 0.082426 1.0611e-04
7:64727592 T C 0.092491 -9.1465e-05
7:64729495 C A 0.123770 -1.4727e-05
7:64739122 A C 0.049319 -1.5697e-05
7:64745151 G A 0.098262 3.7179e-05
7:64767457 T C 1.086778 9.7789e-06
7:64768657 C T 0.088200 5.4606e-05
7:64769344 G A 0.791516 -5.0417e-06
7:64773688 T G 0.144322 1.1653e-04
7:64774702 G A 0.118304 -6.4445e-06
7:64775157 A C 0.082218 1.3454e-04
7:64782334 A G 0.054308 -5.7334e-05
7:64794767 C T 0.039718 5.0435e-07
7:64813554 T C 0.054636 1.8777e-05
7:64822880 C T 0.119872 3.5324e-06
7:64823281 C G 0.446882 -5.1045e-06
7:64831117 A C 0.049628 -2.0790e-05
7:64839854 A G 0.026183 1.3715e-05
7:64840402 A C 0.196553 -4.6206e-04
7:64848125 C T 0.077184 -5.2293e-05
7:64848923 T C 0.056771 -1.0543e-04
7:64849485 G A 0.319729 -2.7794e-06
7:64852518 C T 0.128775 5.9793e-05
7:64862633 C A 0.032604 2.8412e-05
7:64873501 A G 0.322621 6.4636e-06
7:64899109 T C 0.070832 2.2131e-04
7:64899161 C T 0.104624 -2.7902e-04
7:64903438 G A 0.027657 -1.1692e-05
7:64904905 A C 0.274058 1.6665e-05
7:64909497 C T 0.043402 -2.4915e-05
7:64914596 G T 0.915601 2.7454e-05
7:64928203 G A 0.207144 -1.4379e-05
7:64937213 A G 0.020838 2.4698e-05
7:64941453 C A 0.129629 -2.3933e-06
7:64941887 G A 1.425080 -1.3791e-05
7:64943335 G T 0.035606 -1.1523e-05
7:64957497 G A 1.215229 -1.0657e-05
7:65066487 C T 1.227758 6.6304e-06
7:65067358 G A 0.107912 -1.1546e-04
7:65068631 G T 0.194521 1.6462e-05
7:65070840 T C 0.093250 -1.0544e-04
7:65083316 A G 0.152797 -5.9403e-05
7:65085694 A G 1.164154 1.2539e-05
7:65092316 A G 1.761583 5.9888e-06
7:65202326 T C 1.191048 -7.4209e-06
7:65216099 A G 1.806793 -1.2579e-05
7:65271190 T C 0.115325 -5.1830e-05
7:65273829 G A 0.020432 2.6701e-05
7:65290615 T C 0.803415 1.2201e-05
7:65317416 A G 0.092692 -1.0479e-04
7:65321848 A G 0.053565 -6.5439e-05
7:65337902 C T 1.095441 -7.8830e-06
7:65373851 G A 0.039212 7.1392e-05
7:65375102 G A 1.836356 -5.8717e-05
7:65382737 C A 0.030221 5.0495e-05
7:65394475 C A 0.049589 -3.3288e-05
7:65425712 C T 0.068242 -1.3469e-04
7:65425894 G A 1.099025 -2.0045e-05
7:65428210 T C 0.095746 -2.4130e-05
7:65436108 C T 0.044379 1.1273e-05
7:65449036 A C 0.065376 2.6727e-06
7:65455084 C T 0.408202 3.1578e-05
7:65463654 A G 0.046849 -1.5854e-05
7:65472998 T C 0.803184 6.2626e-06
7:65473238 T C 0.069290 6.8817e-05
7:65474199 T C 0.072234 -1.4359e-04
7:65499211 C A 0.121459 -2.7851e-07
7:65499527 T C 0.069839 -6.2136e-05
7:65510515 T G 0.020854 1.4486e-05
7:65511597 A G 0.192950 9.0736e-06
7:65513308 A G 0.903780 1.6669e-05
7:65519219 G A 0.859654 -9.1012e-06
7:65535838 A G 0.037242 1.4401e-05
7:65541307 G C 1.187747 2.1048e-06
7:65548725 A G 0.111602 -8.3429e-07
7:65552497 G A 1.379941 7.9338e-06
7:65564648 C T 0.051208 -6.8778e-06
7:65579838 G A 0.059965 9.7143e-05
7:65582375 C T 0.137909 -2.4618e-05
7:65586898 T C 0.062942 -1.8036e-04
7:65612420 T G 1.614505 6.2576e-06
7:65617595 C T 1.177127 8.5798e-06
7:65617673 A G 0.091024 -8.0591e-05
7:65618102 C A 0.027595 6.3657e-05
7:65629138 T C 0.072536 -1.3174e-04
7:65632552 G A 0.075217 -8.8067e-06
7:65634816 G A 0.033717 5.0966e-05
7:65635934 A G 0.078346 -3.0305e-05
7:65684770 G A 0.052159 -8.6426e-05
7:65685474 T C 0.163261 3.2738e-05
7:65692489 G A 1.977780 6.5380e-05
7:65693952 G A 0.231542 8.0062e-06
7:65714941 T C 0.062250 -4.1184e-05
7:65716102 G A 0.061169 3.8152e-05
7:65722806 G A 0.063769 2.0541e-04
7:65725051 C T 0.111602 -1.1504e-04
7:65764677 A C 1.267103 -1.1731e-05
7:65773020 G A 0.120554 -2.0812e-05
7:65777909 C G 1.258339 -9.4054e-06
7:65788431 G A 0.054740 3.1752e-05
7:65797188 C T 0.104559 -6.3388e-06
7:65798802 G A 1.797274 1.2768e-05
7:65800776 C T 0.089612 -7.0727e-05
7:65810620 C T 0.138840 9.8305e-05
7:65842744 A G 0.036038 -1.3965e-06
7:65875085 A G 0.022662 -6.3402e-05
7:65885947 C T 1.961749 1.7556e-05
7:65895895 G A 0.037972 2.6396e-05
7:65913289 A G 0.031279 -6.3051e-06
7:65920370 T C 0.071316 -2.0538e-05
7:65922795 G A 0.823541 -7.1616e-06
7:65944386 A G 0.523835 2.2028e-05
7:65960365 A C 0.028069 6.3227e-05
7:65970570 G T 0.089547 -5.3501e-05
7:66024516 T C 0.060199 6.6363e-05
7:66032247 T C 0.091232 -6.2780e-05
7:66043142 T C 1.272289 -8.4321e-06
7:66060967 T C 0.046479 2.9840e-06
7:66090230 T G 0.062805 -1.3197e-04
7:66095738 G A 1.476934 -1.5452e-05
7:66096028 A G 0.958000 1.2409e-05
7:66097539 C A 0.203489 -8.2602e-06
7:66103475 C G 0.091267 -3.6437e-06
7:66110728 G T 1.799020 -2.4899e-05
7:66127418 C T 0.121495 -1.9108e-05
7:66129744 T C 0.092971 -6.3257e-05
7:66144634 G A 0.078768 -3.1319e-05
7:66157907 A G 0.033438 1.2935e-04
7:66160435 C A 1.062143 -1.4452e-05
7:66162642 A G 0.038852 1.4654e-05
7:66182457 C T 0.062744 -2.9313e-05
7:66195270 C A 0.063422 2.4281e-04
7:66210447 A C 0.023330 -2.4712e-06
7:66213491 A G 0.836881 -1.2187e-05
7:66214354 G T 0.033876 -3.3439e-05
7:66245286 A G 0.109865 -8.5221e-05
7:66256005 T G 0.035651 1.3289e-06
7:66257586 A G 0.066697 -6.7078e-05
7:66276217 C T 0.521995 -3.5210e-05
7:66278207 T C 0.312728 -2.0861e-05
7:66304423 T C 0.025197 4.0448e-05
7:66306679 A G 0.091507 -5.9713e-05
7:66329438 A C 0.032568 -3.0399e-06
7:66334765 T C 0.062961 -1.3215e-04
7:66367521 C T 0.062159 -4.5621e-05
7:66371062 A G 0.090793 -3.1968e-06
7:66371977 T C 0.314608 -2.5888e-05
7:66374889 C T 0.063834 2.2570e-04
7:66378886 A G 0.518207 -2.9310e-05
7:66388082 G A 0.203674 -1.1490e-05
7:66408193 A G 0.091261 -6.0823e-05
7:66421557 G A 0.076733 1.3290e-05
7:66423133 A G 0.034019 4.8701e-05
7:66425626 T C 0.156173 3.3424e-05
7:66429414 A G 0.055947 3.3353e-05
7:66439606 G A 0.062529 -1.1669e-04
7:66440252 A G 0.253905 2.7885e-06
7:66445295 A G 0.020156 -3.1099e-05
7:66452054 T C 0.698849 1.8016e-05
7:66453460 A G 0.119174 -1.9690e-05
7:66453577 A C 0.090816 -5.4902e-05
7:66463926 A G 0.048122 4.1500e-05
7:66464901 G A 0.052984 -1.6661e-04
7:66474695 A G 0.290920 -1.0152e-05
7:66479081 A G 0.079758 7.3511e-06
7:66483202 C T 0.049296 3.7786e-05
7:66484774 C G 0.036573 1.3655e-05
7:66487625 A C 0.563050 6.0213e-05
7:66487638 T C 0.223691 4.4975e-05
7:66499896 A G 0.554735 6.0337e-05
7:66503970 C T 0.051504 2.4931e-05
7:66506629 G A 1.294646 1.2187e-06
7:66517625 A G 0.072919 3.4009e-05
7:66528882 T C 0.132771 -3.5113e-05
7:66535742 A C 0.097262 -1.2985e-05
7:66537600 G A 0.432324 -5.0703e-05
7:66540130 C T 0.085980 2.0445e-05
7:66568556 A G 0.146319 -5.3151e-06
7:66570410 C G 0.816845 6.1194e-06
7:66578294 A G 0.071734 4.3109e-05
7:66602986 T C 0.449452 -2.6141e-05
7:66612461 T C 0.449313 -2.4193e-05
7:66631940 G C 0.483896 -8.5499e-06
7:66650415 T C 0.489726 -1.6847e-05
7:66653559 A G 0.312585 2.2618e-05
7:66687377 C T 0.057177 -4.4087e-05
7:66700484 C T 0.485629 -1.1372e-05
7:66717225 T C 0.048888 2.2669e-05
7:66718411 C T 0.168964 -3.9405e-05
7:66727789 T C 0.239994 -1.9326e-05
7:66728987 C T 0.315218 1.0500e-05
7:66735318 A G 0.199935 3.5602e-05
7:66766566 A G 0.124208 -2.1343e-05
7:66767579 A G 0.197676 3.9526e-05
7:66769795 T C 0.067038 -9.4617e-05
7:66770430 C T 0.031802 -1.0780e-05
7:66774346 T C 0.227657 6.4944e-05
7:66774604 C G 0.991564 2.2900e-05
7:66775701 G A 0.139522 -2.8948e-05
7:66785137 A C 0.741353 2.3701e-05
7:66790591 T C 0.237424 -1.1494e-05
7:66798715 C G 0.094808 -1.5454e-05
7:66805085 A G 0.934942 -5.3759e-06
7:66808632 C T 0.027060 2.4866e-05
7:66808901 A G 0.037729 5.9235e-05
7:66821067 T C 0.740054 2.2189e-05
7:66821893 C G 0.196352 5.9431e-05
7:66822373 T C 0.218978 5.8574e-05
7:66826435 G A 0.544757 9.4234e-08
7:66832772 A G 0.237579 -1.5745e-05
7:66834137 T C 0.381197 1.3171e-05
7:66845243 G A 1.134199 3.0168e-05
7:66848651 G A 0.132070 -6.9749e-05
7:66853707 G A 0.706763 2.3158e-05
7:66856163 T C 0.158351 4.0483e-05
7:66859973 C A 0.237161 5.1695e-05
7:66863393 G A 0.534403 -1.2316e-05
7:66865643 T C 0.679073 2.0446e-04
7:66870901 T C 0.178646 2.7943e-05
7:66877028 G A 0.033318 3.5479e-05
7:66880408 C G 0.111368 -1.6711e-06
7:66888668 T G 1.271767 5.7356e-05
7:66891651 C T 0.220344 2.9705e-05
7:66897690 C T 1.632837 -1.7204e-05
7:66901285 G A 0.211010 3.9578e-05
7:66903871 T C 1.051685 1.9695e-05
7:66909507 T C 0.120943 -2.6614e-06
7:66909661 G A 0.657232 2.0403e-05
7:66909958 A G 0.072507 1.8343e-04
7:66924111 T C 0.150866 -1.5597e-05
7:66924399 G A 0.086129 -1.0272e-05
7:66924597 T C 0.612019 6.5336e-06
7:66925725 G T 0.036959 1.0034e-04
7:66926036 G A 0.475389 -1.3090e-06
7:66926114 G T 0.163956 -7.3989e-06
7:66939101 G A 1.606592 -4.4188e-06
7:66949861 T C 0.049274 1.2284e-04
7:66954673 G C 0.212074 -2.6779e-05
7:66955079 G A 0.038417 -6.0842e-06
7:66963733 T C 1.572310 -1.0828e-05
7:66968511 T C 1.937101 -4.2214e-06
7:66977531 G A 0.173800 -3.3161e-05
7:66982935 T G 0.117532 -1.5139e-05
7:66985888 T C 0.074961 7.9641e-06
7:66988316 G A 0.405589 3.1902e-05
7:66988954 T C 0.033827 -1.9459e-05
7:66990630 C T 0.044603 -6.8474e-05
7:66997016 A C 0.958889 -1.2616e-05
7:66998246 A C 0.162482 -5.9140e-05
7:66998857 A G 0.286116 1.4802e-06
7:66999989 G A 0.784456 1.3231e-05
7:67002077 C A 1.976037 -4.8885e-05
7:67006539 A C 0.711297 -2.6748e-05
7:67006570 A G 0.045372 -8.5506e-05
7:67017664 A G 0.027209 -7.9387e-05
7:67025054 T C 0.189409 -9.5478e-05
7:67030090 C T 0.786709 -2.3660e-05
7:67049451 G A 0.026401 5.1876e-06
7:67051413 G A 0.341414 1.1134e-05
7:67054054 G T 0.108230 -3.6417e-05
7:67055620 G A 1.438102 -3.9782e-05
7:67059008 C T 0.036038 -6.0346e-05
7:67059267 C T 0.303023 -4.6998e-05
7:67066889 A G 0.026219 -1.6295e-05
7:67068635 A G 0.088083 -4.2817e-05
7:67073044 T C 0.362921 -2.3276e-05
7:67073234 A C 0.022827 4.9299e-05
7:67073242 A G 0.028303 -3.3360e-05
7:67087714 A G 0.197994 -4.8320e-05
7:67093734 A G 0.326104 -6.3121e-06
7:67097366 G A 0.999455 2.0516e-05
7:67100810 T C 0.986702 2.4377e-05
7:67108175 T C 0.124507 1.2660e-04
7:67125824 T C 1.695500 -7.1427e-06
7:67137094 A G 0.217592 1.5073e-04
7:67138727 C T 0.522573 9.4158e-06
7:67139025 C G 0.087171 1.0610e-04
7:67159195 C T 0.839163 -3.8987e-05
7:67161765 T C 0.081816 -3.2578e-07
7:67164661 G A 0.062964 2.5824e-06
7:67166018 A G 0.189844 3.4077e-05
7:67174584 C T 0.796949 -4.0761e-05
7:67192175 A G 0.169305 -1.9029e-06
7:67207291 A C 0.135117 -1.5379e-05
7:67223669 G A 0.414122 -9.9453e-05
7:67232692 C T 0.064909 -2.2007e-06
7:67233377 C T 1.316350 -1.4433e-06
7:67236147 T C 0.155394 3.6775e-05
7:67236543 C T 1.339519 7.0726e-06
7:67251015 C T 0.050371 -2.2646e-04
7:67251034 C G 0.061669 -1.6104e-05
7:67254938 T C 0.659631 9.6265e-05
7:67264702 C T 1.665301 6.7879e-05
7:67265069 T C 0.139681 1.0126e-04
7:67266409 A G 0.778601 -2.6804e-05
7:67267600 T G 0.078930 -4.1196e-05
7:67268380 A G 0.032561 -1.5166e-04
7:67269745 T C 0.076136 1.9350e-05
7:67279358 C A 1.409753 4.3789e-05
7:67284541 T C 0.101982 -2.1655e-05
7:67290789 T C 0.141239 3.0750e-06
7:67291013 T C 1.274967 5.6716e-05
7:67307441 G A 0.679648 1.6371e-05
7:67307584 A G 0.031231 4.8389e-06
7:67319114 T C 1.874305 1.4115e-05
7:67323067 T C 0.053078 -3.6860e-05
7:67326739 A C 1.873958 1.4236e-05
7:67328611 T C 0.963070 1.9797e-05
7:67337547 G A 0.126289 -4.6471e-06
7:67344592 C T 0.023834 -1.1519e-04
7:67348041 T A 0.025450 1.0615e-04
7:67360562 C G 1.871257 1.0725e-05
7:67361978 A C 1.903118 1.2629e-05
7:67363506 G T 0.082290 4.0448e-05
7:67366661 A C 0.126409 -5.4443e-06
7:67366982 T C 0.478823 1.9919e-05
7:67369243 C T 1.157296 1.5255e-05
7:67371305 C T 0.054873 1.0084e-05
7:67371457 G A 1.908898 1.3142e-05
7:67373745 C T 1.329483 -4.9292e-05
7:67374578 A G 0.146127 1.4693e-06
7:67389576 T G 0.029419 3.0813e-05
7:67396356 G A 0.222993 2.4733e-05
7:67401021 G T 0.938204 -4.4407e-05
7:67404089 C A 1.360369 -4.9593e-05
7:67411817 A C 0.131989 -1.0050e-05
7:67413615 C T 1.192811 -5.1948e-05
7:67414037 C T 0.069079 4.8323e-05
7:67415302 T C 0.141972 -1.2763e-06
7:67420743 G A 1.656405 -5.2073e-07
7:67420788 A G 1.327412 -1.7081e-06
7:67424077 G T 0.039806 2.7514e-05
7:67424722 G A 0.039154 2.0022e-05
7:67427029 G A 0.822513 -2.7984e-05
7:67429734 A G 0.037313 3.5086e-05
7:67434673 A C 0.042205 1.2331e-04
7:67438402 T C 1.473448 1.7244e-05
7:67440278 C T 1.320112 -2.1055e-06
7:67440434 G T 0.069154 -1.2844e-05
7:67446141 A G 0.064363 6.0698e-06
7:67446571 A G 1.483039 1.9807e-05
7:67448407 G A 0.697574 -2.5438e-05
7:67471615 T A 0.046804 -5.0207e-05
7:67473948 G A 1.429361 -8.7096e-07
7:67474757 T C 1.349279 -6.8548e-06
7:67474796 T C 0.060741 4.4077e-05
7:67482110 G A 1.793739 -1.6630e-05
7:67484158 T C 0.313553 1.0900e-04
7:67485244 T C 0.032555 7.4415e-05
7:67487356 G A 0.068132 -1.6567e-05
7:67489323 G C 0.046385 -1.4717e-06
7:67499408 T G 0.045937 -3.7407e-05
7:67499608 T G 0.030614 5.3405e-05
7:67501241 A G 0.420260 -1.7940e-05
7:67506323 A G 0.177199 -6.5228e-06
7:67508181 A G 0.259670 1.0884e-05
7:67511432 T C 0.131950 6.5761e-05
7:67515910 A G 0.206680 8.3658e-05
7:67522430 A C 0.278846 -9.7112e-05
7:67523386 T C 0.028624 7.3052e-05
7:67524449 A G 1.078288 -1.1869e-04
7:67526605 A G 0.080878 -4.3332e-05
7:67535339 G A 0.062276 -6.1493e-06
7:67535857 A G 0.356215 1.5657e-05
7:67539191 A C 0.918859 -1.2149e-05
7:67542378 T G 0.414353 3.4002e-05
7:67543208 T C 0.034804 -1.9244e-05
7:67544424 C T 0.077161 1.2415e-05
7:67550728 T C 0.465804 -2.4578e-05
7:67552041 A G 0.086954 -1.0183e-04
7:67556056 A G 0.542476 9.3020e-06
7:67556762 T C 0.056255 -8.3426e-06
7:67558380 T C 0.329311 -2.5856e-05
7:67558431 A G 0.035814 -1.6256e-05
7:67559191 C T 0.076450 -2.7327e-05
7:67565499 C T 0.211276 2.6646e-05
7:67566119 T C 1.067878 -1.7845e-05
7:67571655 A G 0.075477 -1.8841e-05
7:67575699 G A 1.252101 1.0743e-05
7:67584796 A C 0.059654 1.5445e-05
7:67588250 A G 0.047219 -1.2707e-04
7:67588625 T C 0.298401 4.4992e-05
7:67590626 A G 0.425612 -2.2448e-05
7:67591478 A G 0.122436 2.9322e-04
7:67591703 T C 0.098797 -5.3309e-05
7:67600765 T C 0.071189 -1.8192e-05
7:67602068 C A 1.752424 6.4241e-05
7:67603787 A C 0.042773 -4.8943e-07
7:67607192 A G 0.050536 -2.9843e-05
7:67609224 A G 0.187825 -3.2391e-05
7:67624486 C A 0.730460 1.3088e-05
7:67625408 T C 0.555767 -2.1074e-06
7:67628115 C T 0.458404 5.0829e-04
7:67629163 G A 1.943446 -1.2196e-06
7:67633828 T G 1.411084 -8.3207e-05
7:67633953 A G 0.413291 3.7946e-07
7:67637876 C T 0.083490 -7.9130e-05
7:67638875 T C 0.046450 -2.3159e-05
7:67641115 C T 0.197420 9.3322e-05
7:67642280 C T 0.526166 -2.4054e-04
7:67644060 C T 0.408231 -1.6280e-06
7:67645786 C T 1.310411 -4.0385e-05
7:67653322 A G 0.051140 -5.0479e-05
7:67656605 A G 0.484279 4.0482e-05
7:67663219 T G 0.382171 -8.9095e-05
7:67668995 G T 0.024268 -5.2408e-05
7:67669083 G T 0.423389 7.0202e-06
7:67673294 C T 0.036885 -4.4507e-05
7:67676055 C T 0.207842 4.0441e-05
7:67679961 C T 0.037988 -4.4533e-05
7:67686930 C T 0.197205 2.7207e-05
7:67691197 G A 1.477061 6.8424e-05
7:67704069 A G 0.779383 7.2560e-08
7:67705115 T C 1.620766 4.7802e-05
7:67712072 A G 0.425495 1.5805e-05
7:67715320 T C 0.035781 1.0630e-05
7:67715697 T G 0.025632 1.7141e-04
7:67723690 C T 0.028637 -2.8904e-05
7:67738116 G T 1.620192 3.9887e-05
7:67745336 T C 0.161616 5.7874e-05
7:67753519 G A 0.121816 -9.5677e-05
7:67757968 T C 0.078846 7.0775e-05
7:67760868 A C 0.020328 1.3884e-05
7:67765455 G A 0.299281 3.3024e-05
7:67772084 G A 0.127853 2.9960e-05
7:67774089 C T 0.048780 -2.4891e-05
7:67775010 A G 0.056797 3.3624e-05
7:67777295 A G 0.069255 -6.7208e-05
7:67782758 G C 0.079002 8.3393e-05
7:67783424 T C 0.057580 1.2728e-05
7:67783656 C T 0.733576 -3.8134e-05
7:67786747 G A 0.772603 3.8095e-04
7:67793053 G A 0.613752 -6.8560e-05
7:67794679 A G 1.649585 4.6444e-05
7:67800979 A G 0.192178 4.3983e-05
7:67812679 G T 1.521570 -2.8864e-05
7:67813479 T C 0.076535 -2.2903e-05
7:67816969 C T 0.051874 -1.1281e-05
7:67824943 T C 1.176780 6.2755e-05
7:67830348 C A 0.080121 -2.6160e-05
7:67849450 T C 0.084740 3.8744e-05
7:67850200 A C 0.606099 -6.0151e-05
7:67854451 T C 1.346796 1.1454e-04
7:67856646 T C 0.197816 -8.6346e-06
7:67858181 T C 1.351768 7.8824e-05
7:67859574 C T 0.022814 2.6882e-05
7:67877696 G T 0.048751 8.6504e-05
7:67884130 T C 0.039553 5.7139e-05
7:67892038 T G 0.151651 4.0093e-05
7:67912083 G A 0.651335 -4.8539e-05
7:67912493 A G 0.326805 -3.1414e-05
7:67915285 A C 0.487256 3.0736e-06
7:67916370 T C 0.464785 -3.3547e-06
7:67927263 T C 0.036619 1.8908e-05
7:67930021 C T 0.032961 -2.2231e-05
7:67930561 A G 0.039147 1.6042e-05
7:67933163 C A 0.341817 -3.9772e-05
7:67940252 A C 0.084156 1.3002e-05
7:67945054 T C 0.072302 1.5195e-04
7:67945302 G A 0.063055 1.0731e-07
7:67945656 C G 0.454743 -2.0900e-05
7:67947961 G T 1.307379 1.5972e-05
7:67953211 T C 0.095889 -9.0819e-06
7:67955511 G A 0.714289 -4.6440e-05
7:67968167 G A 0.081660 3.0332e-05
7:67968543 C A 0.077096 2.4075e-04
7:67970140 A G 0.047248 -2.1002e-05
7:67970155 A G 0.173911 -5.4839e-05
7:67973884 G T 1.744819 -6.2782e-06
7:67976483 A C 0.033188 2.8107e-05
7:67984445 A G 0.175735 -4.2887e-05
7:67995633 C T 0.029695 1.5105e-04
7:67996758 G C 0.143235 -4.6600e-05
7:68002756 C T 0.542245 -1.4439e-05
7:68006218 C T 1.062581 -3.0567e-06
7:68008312 A G 0.292968 3.8790e-05
7:68012290 T C 1.813437 4.2962e-06
7:68021591 C A 0.043233 3.8673e-05
7:68022806 G C 0.313088 -4.4580e-05
7:68025407 G A 0.274383 4.9476e-06
7:68029802 A G 0.166160 -8.8591e-05
7:68031033 C T 0.537419 -1.2523e-05
7:68031324 A G 0.371295 -1.9503e-05
7:68047178 G A 0.107405 -1.0389e-04
7:68047907 C T 1.044882 3.3697e-05
7:68050413 A G 0.033623 1.9373e-05
7:68051397 G A 0.078197 1.7647e-05
7:68052528 A G 0.169042 -5.5923e-05
7:68052934 C T 0.982525 3.2927e-05
7:68054510 A G 0.138860 2.2114e-05
7:68058340 T C 0.045561 -7.8042e-05
7:68069028 C T 1.781535 5.5583e-05
7:68072535 G A 0.487927 -1.5741e-05
7:68080571 A G 0.322134 -3.1305e-05
7:68084404 A G 0.033266 -5.2964e-05
7:68086655 C T 0.786063 1.8822e-05
7:68092448 G C 0.074912 -1.6723e-05
7:68099325 A G 0.073357 1.0149e-05
7:68099497 G C 0.324043 -6.0875e-05
7:68101280 A C 0.168013 2.3299e-06
7:68103463 G A 0.051111 2.8078e-05
7:68118535 G A 0.350739 -1.5191e-04
```
