## Supplemental_Data_Files for "Common genetic variation associated with Mendelian disease severity revealed through cryptic phenotype analysis": SupplementalDataFile_10.txt (part 10 of 21)

```
7:68121778 G A 0.109093 9.9363e-05
7:68124949 A G 0.674448 -2.6206e-05
7:68134346 T C 0.026583 -2.0536e-05
7:68140733 G C 0.052192 1.5978e-05
7:68141688 C T 0.123228 -2.3724e-05
7:68146443 A G 0.042175 5.9006e-05
7:68156267 A G 0.241205 -1.5084e-04
7:68160189 G A 0.125604 -1.6149e-05
7:68160723 A G 0.666434 -3.6507e-05
7:68166547 C T 0.612594 -3.3726e-05
7:68182022 T A 0.710875 -4.4662e-05
7:68184477 G A 0.030939 -7.4690e-05
7:68191989 C T 1.924910 1.2030e-05
7:68198661 G A 0.875951 -1.3278e-06
7:68204103 A G 0.278742 -4.3055e-06
7:68221385 A C 0.601639 1.0995e-05
7:68226988 A C 0.180691 -1.3381e-05
7:68228685 A C 0.027836 5.1065e-05
7:68229227 C T 0.323689 -9.3974e-05
7:68230128 A G 0.090634 4.1755e-05
7:68232821 G A 0.035846 -2.6840e-05
7:68234415 C T 0.756189 -2.1035e-05
7:68235466 A T 0.821721 1.0733e-05
7:68246582 A C 0.320878 -5.4779e-05
7:68247814 G A 1.118707 1.1394e-05
7:68251617 G A 0.056846 1.1733e-04
7:68253161 C G 0.027134 3.8376e-05
7:68255951 T C 0.361710 -2.5963e-05
7:68257280 A G 1.046216 1.3174e-05
7:68262104 G A 0.397300 -2.1802e-05
7:68265509 T C 0.060355 1.1289e-05
7:68274016 A G 0.090767 8.7365e-05
7:68275213 G A 0.404210 -1.6395e-05
7:68275393 T C 0.646207 5.6327e-06
7:68287168 A G 1.498343 -4.6237e-05
7:68295521 G T 0.064620 2.2764e-05
7:68302358 C T 0.120846 1.2725e-04
7:68304040 C T 0.040014 -6.8041e-05
7:68305634 G A 0.173008 2.3530e-05
7:68307620 G A 1.945452 -1.2695e-04
7:68308556 A C 0.180967 -1.4606e-05
7:68308818 C T 0.634833 -3.8463e-05
7:68316074 C T 0.071037 -2.4836e-05
7:68320669 G C 0.093283 1.1445e-04
7:68323346 T C 0.041396 -1.0573e-05
7:68331289 A G 0.119898 -4.9773e-06
7:68331537 G A 0.131200 3.2837e-05
7:68333174 A C 0.113627 4.7895e-05
7:68338823 G T 0.656246 -9.3501e-05
7:68350475 A C 1.299327 -2.5095e-05
7:68359015 C T 0.029786 2.8218e-06
7:68362367 A G 0.148422 1.8673e-05
7:68375468 A C 0.063698 4.8482e-05
7:68379401 G A 0.254061 1.6815e-04
7:68385641 A C 0.059089 -4.8872e-05
7:68386862 T C 0.151888 -5.6633e-05
7:68387590 G A 0.214888 -4.4042e-05
7:68388481 T C 0.627540 -4.9429e-05
7:68393314 T G 0.069031 -4.7972e-05
7:68396262 T C 0.106146 3.8927e-05
7:68399377 C T 1.166582 -2.3234e-05
7:68407402 C T 0.069128 -5.9201e-05
7:68407948 C T 0.882121 1.4294e-05
7:68415653 C T 0.841740 -2.8809e-05
7:68417039 A C 0.041812 8.8982e-05
7:68419244 G A 1.127509 2.5998e-05
7:68420830 T C 0.031088 -5.5473e-05
7:68423606 A G 0.036817 3.2971e-06
7:68423676 A G 0.943063 -7.4589e-05
7:68425497 G A 0.039384 -2.2124e-05
7:68425573 G A 1.563265 1.4938e-04
7:68428057 T C 1.019822 -6.3036e-07
7:68428081 G T 0.040523 -9.0775e-05
7:68433567 T C 0.051779 -2.0061e-05
7:68433598 C T 0.236930 -7.2373e-06
7:68434588 A G 0.037810 5.4311e-07
7:68437960 A G 0.089339 2.7047e-05
7:68438751 G T 1.230526 1.4294e-06
7:68443918 A G 1.281900 -3.2240e-06
7:68444306 G C 0.164280 -7.9377e-05
7:68446397 T C 0.036151 -2.9739e-05
7:68449790 T C 0.249296 5.0571e-05
7:68454912 T C 0.038417 5.0329e-05
7:68458785 C T 0.355757 8.1182e-05
7:68459003 T C 0.226911 9.3326e-05
7:68459077 C T 1.614762 5.8215e-06
7:68459585 A C 1.750437 3.8422e-06
7:68474012 A C 1.739181 1.3523e-05
7:68475580 T C 0.120680 2.9332e-05
7:68475607 T C 0.087723 -1.2908e-04
7:68486634 G A 0.939399 1.3438e-05
7:68494987 T G 0.144793 -2.3809e-06
7:68495121 T C 0.177474 1.7350e-05
7:68505074 C T 1.726850 -1.9864e-05
7:68517023 T G 1.359805 -3.9163e-06
7:68520149 A C 0.042847 -7.8739e-06
7:68521171 T C 0.031581 -1.4336e-04
7:68521944 T C 0.277570 1.9571e-05
7:68522272 T G 0.811094 7.0008e-06
7:68522330 T C 0.048459 -1.1583e-04
7:68531960 G A 0.164362 -1.7024e-05
7:68537194 T C 1.624944 -4.9363e-05
7:68539240 A G 0.277947 1.2528e-05
7:68543649 C T 0.282501 -2.6098e-06
7:68544533 C T 0.201474 -4.8497e-06
7:68544969 G T 0.128639 -3.8663e-05
7:68549644 G A 0.722761 2.5080e-05
7:68555979 T C 0.070446 6.1595e-05
7:68556608 C T 0.572911 2.3564e-05
7:68557987 A C 0.047820 -1.1071e-04
7:68561421 T C 0.189464 -1.0077e-05
7:68561612 G T 0.090738 5.1958e-05
7:68561772 C A 0.026836 1.5682e-05
7:68564589 G A 0.391636 7.0308e-06
7:68566880 G A 0.066411 1.4146e-05
7:68569781 C T 0.917681 2.3388e-05
7:68572818 C T 0.127980 -7.7702e-06
7:68573384 A G 0.029867 -1.5394e-05
7:68575181 A G 0.139360 1.9662e-05
7:68576123 T C 0.107308 -6.0823e-05
7:68577475 A G 0.033629 9.5558e-05
7:68578593 G A 0.020877 -6.0280e-05
7:68579967 T C 0.084042 -5.3989e-05
7:68582236 G A 0.051841 7.9945e-06
7:68584764 A T 0.028517 -2.8930e-05
7:68595147 G C 0.201438 -5.4608e-06
7:68595572 T C 1.085701 1.6450e-05
7:68604884 C T 0.055447 -1.9933e-05
7:68608667 G A 0.092819 5.4803e-05
7:68611960 T C 1.099998 -6.6131e-06
7:68614093 A G 0.194953 2.9172e-05
7:68616110 A C 1.730392 2.9408e-05
7:68618713 T C 0.135887 -2.5551e-06
7:68622989 A G 0.032373 5.3747e-06
7:68624342 A G 0.163622 2.9867e-05
7:68625194 C T 0.047602 2.9406e-04
7:68625471 T C 0.295169 1.9860e-04
7:68632251 G A 1.884604 6.4449e-06
7:68635100 A G 0.083439 3.6882e-05
7:68638502 T C 0.034382 -3.8307e-05
7:68643128 C G 0.684195 -8.0085e-06
7:68656875 A G 0.142550 -5.7622e-05
7:68657559 C T 0.365280 -7.3289e-05
7:68662956 C T 0.744076 -3.3670e-05
7:68663016 T C 0.062202 -9.1606e-05
7:68673898 A G 0.047764 5.3162e-05
7:68675461 C T 0.266723 -1.6509e-04
7:68677696 A C 0.365472 -4.3184e-05
7:68684249 A C 0.324923 6.4211e-05
7:68686809 T C 0.055876 -6.3768e-05
7:68695868 C A 0.200383 -1.6127e-06
7:68711394 C T 0.169370 2.7605e-05
7:68711922 A G 0.113825 4.0237e-04
7:68712121 G T 0.129499 2.6721e-05
7:68713804 C G 0.104393 -3.4863e-05
7:68715220 A G 0.078791 -9.7503e-05
7:68719084 T C 0.042805 2.4452e-05
7:68719532 C A 1.458670 7.8706e-06
7:68722065 T C 0.040627 -2.6074e-05
7:68726735 A G 0.704643 1.4953e-05
7:68727812 T C 0.026008 6.3752e-05
7:68728206 G T 0.228199 -2.5657e-05
7:68729490 A G 1.459962 -7.0805e-07
7:68732754 G A 0.164803 9.9055e-05
7:68741676 G T 0.050936 -2.9541e-05
7:68744002 A G 1.253918 2.6174e-05
7:68751088 C T 0.226310 1.9840e-06
7:68763033 T C 0.118032 3.0122e-05
7:68766770 A G 0.022899 -5.4527e-05
7:68769278 C T 0.337461 -7.3713e-07
7:68773736 A C 1.319343 2.2610e-05
7:68781288 A G 0.247917 -1.5625e-05
7:68783861 A G 1.376423 2.7136e-06
7:68784618 G A 0.035025 -5.9225e-05
7:68789596 A G 1.320070 2.3210e-05
7:68794754 T C 0.066382 9.0782e-05
7:68822693 A G 1.238336 6.8974e-06
7:68833102 G A 0.063906 -6.9054e-05
7:68836157 A G 1.722060 8.1473e-05
7:68836921 G A 1.854944 1.4561e-04
7:68838684 C T 0.258768 3.0149e-06
7:68849303 G A 1.723718 1.0515e-04
7:68851139 C T 0.311186 -3.0203e-05
7:68860360 G A 1.195180 1.7879e-06
7:68863995 A G 0.050767 5.7813e-05
7:68865754 A G 1.730736 9.5691e-05
7:68868011 G A 0.337091 -6.3687e-06
7:68885725 G A 0.031993 -1.1787e-08
7:68895521 C T 0.511482 2.9084e-05
7:68897016 C G 0.047021 6.7391e-05
7:68897139 G A 0.468359 1.7881e-05
7:68900005 C T 0.221263 -1.9092e-04
7:68905642 A G 0.687223 -4.2934e-05
7:68907261 C G 1.426904 -5.1542e-05
7:68907980 G A 0.830601 1.2156e-05
7:68910517 A C 0.653094 -6.3410e-06
7:68910628 C A 0.068576 -2.6917e-05
7:68912322 T C 0.070462 4.4760e-05
7:68913006 C T 0.158931 4.3750e-05
7:68913033 G A 0.037096 3.4764e-05
7:68915869 T C 0.215164 9.8069e-05
7:68916066 C T 0.321846 -4.3062e-05
7:68921156 A C 0.536721 1.4776e-05
7:68921231 C T 0.062701 6.2967e-06
7:68921321 A G 0.053867 2.5853e-05
7:68926041 T G 0.063912 -1.6147e-07
7:68966004 G C 0.424934 2.7228e-05
7:68968288 C T 0.669936 1.1081e-04
7:68975428 C T 0.055181 9.6063e-05
7:68976246 T C 0.023259 -1.6536e-05
7:68981812 T C 0.027128 1.4395e-05
7:68987580 T C 0.026041 1.9132e-05
7:69010682 T C 0.050007 3.1998e-05
7:69016081 C T 0.682260 7.1076e-05
7:69017281 G A 0.057534 -1.4147e-05
7:69023499 A G 0.140155 8.8116e-05
7:69023630 G A 0.033538 -4.7114e-06
7:69026140 T C 0.073711 -1.1015e-05
7:69049923 T C 0.142872 1.4635e-05
7:69056403 C T 0.115646 2.6415e-04
7:69063900 G T 0.371171 -2.5892e-05
7:69070666 T G 1.641601 3.1365e-05
7:69090258 T C 0.060108 1.7165e-06
7:69116488 T G 0.030228 2.1928e-05
7:69118778 G A 1.638956 1.9383e-05
7:69141319 G A 0.042555 -1.8423e-05
7:69143487 A G 0.042308 -1.1428e-05
7:69144192 C T 1.298226 -5.3390e-05
7:69156009 G A 0.325640 -5.0767e-06
7:69162316 T C 0.050024 -1.0508e-04
7:69163914 G A 0.045158 1.9052e-05
7:69181415 A G 0.145494 -1.0745e-05
7:69222480 T C 0.027271 -3.7333e-05
7:69229687 G A 0.067116 9.5971e-06
7:69248220 C A 0.106740 3.0703e-04
7:69254962 G A 0.042714 5.2469e-05
7:69257808 T C 0.042081 4.2693e-05
7:69271394 G A 0.088288 1.9412e-04
7:69290483 T G 0.238680 -6.0468e-05
7:69298220 C A 0.108058 -1.0205e-04
7:69335595 G A 0.064266 -6.0543e-05
7:69338387 A G 0.022756 -6.6846e-06
7:69340835 C T 0.112066 -1.5689e-05
7:69343276 A G 0.029520 1.6650e-05
7:69370944 A G 0.207774 5.9021e-05
7:69392364 G A 0.139311 3.3538e-05
7:69395487 A C 0.056651 -2.8465e-05
7:69417428 G T 0.646820 5.9984e-05
7:69430044 G C 0.991814 -1.0312e-04
7:69445621 A G 0.094864 8.3451e-06
7:69449795 A G 1.784661 -2.7842e-05
7:69453714 G A 0.637099 6.1387e-05
7:69465546 T G 0.060660 -2.2890e-05
7:69522293 A G 0.160230 -2.9373e-05
7:69529603 A C 0.041912 -1.4429e-05
7:69560422 A G 0.501160 2.1061e-05
7:69591477 A G 0.091251 -1.6795e-05
7:69593167 T C 0.228352 -6.8280e-06
7:69616280 G A 0.032175 -1.0408e-06
7:69634032 T C 0.042769 -7.2771e-05
7:69646229 A G 0.393713 3.7798e-05
7:69682765 T C 0.020552 -1.7817e-05
7:69683444 T A 0.041172 -4.4784e-05
7:69704014 T C 0.035590 2.6579e-05
7:69704869 T G 0.249738 -3.0837e-05
7:69707623 G A 0.547023 5.5086e-05
7:69730281 A G 0.042383 -6.8236e-07
7:69742086 G T 0.054035 -5.9869e-06
7:69757530 A G 0.035372 1.4895e-05
7:69782684 T C 0.037534 2.4029e-05
7:69786578 T C 0.087853 7.6185e-06
7:69827131 G A 0.060624 -1.4803e-05
7:69832880 G A 0.070034 1.3586e-05
7:69837319 G A 0.577653 -5.9585e-06
7:69846217 A G 0.140015 -1.4773e-04
7:69854646 C T 0.051942 2.5546e-04
7:69856616 T C 0.020289 -3.5587e-05
7:69860631 G A 0.020010 -9.2591e-05
7:69867672 C T 0.092786 2.3020e-05
7:69872379 A G 0.398851 1.3253e-04
7:69872487 T C 0.245833 -7.4096e-05
7:69886176 T C 0.235869 4.1516e-05
7:69892632 C T 0.100508 4.6126e-05
7:69913587 A C 0.416927 5.8590e-05
7:69920164 G A 0.282439 5.2070e-05
7:69922826 A C 0.137834 4.7498e-04
7:69935447 T G 0.048965 -4.9607e-05
7:69935641 G A 1.008238 2.4422e-05
7:69937860 C G 0.070770 1.3649e-05
7:69945340 G A 0.800198 -1.7304e-05
7:69947764 C T 0.023376 -1.5456e-05
7:69953755 T C 0.149993 2.0888e-05
7:69956958 C T 0.624437 -7.0798e-06
7:69958054 C T 0.042182 -2.7990e-05
7:69962688 A G 0.305980 2.2539e-05
7:69979194 C T 0.531784 -1.3563e-05
7:69985501 A C 0.511677 3.1197e-06
7:69993848 A G 0.034084 2.4960e-05
7:69995957 C G 0.061221 -9.2848e-06
7:70002800 C T 0.067917 -1.7504e-05
7:70003835 G A 0.058320 -2.0469e-05
7:70004224 C T 0.050975 -1.2245e-05
7:70007539 T C 0.054347 -3.2349e-05
7:70017937 C T 0.474363 2.3222e-05
7:70021960 T C 0.067411 2.2331e-05
7:70028074 T C 0.032844 4.0225e-05
7:70028693 T C 0.029114 -1.5648e-04
7:70033813 T G 0.069501 2.0645e-05
7:70034414 A G 0.021948 -1.5398e-06
7:70034730 G A 0.752625 -2.5137e-05
7:70040003 T C 0.364826 2.5867e-05
7:70042675 G A 0.240147 -2.4542e-06
7:70045100 A G 0.198114 -4.7941e-05
7:70045443 C G 0.834061 1.9265e-05
7:70050160 G A 0.152408 -4.5115e-05
7:70050621 T C 0.358217 3.5383e-05
7:70056307 G A 0.573748 -3.9216e-05
7:70061858 G A 0.089459 -3.7542e-05
7:70062465 T C 0.052283 -9.5335e-06
7:70068614 A G 1.087411 -1.5995e-05
7:70071086 G T 0.071848 4.1643e-05
7:70083277 A G 0.032970 -9.4689e-05
7:70083454 G A 0.033623 -9.0811e-05
7:70087443 T C 0.099700 3.0224e-05
7:70087571 C T 0.990902 -1.4992e-05
7:70088656 T C 0.241864 -2.7125e-05
7:70090534 A G 1.693056 -1.4610e-05
7:70093132 T C 0.068839 3.0154e-05
7:70095365 T C 0.031890 -6.4498e-05
7:70097147 G A 0.057661 -1.3599e-04
7:70097265 C T 0.762784 1.8062e-05
7:70102712 C T 0.168033 5.2134e-05
7:70105297 A G 0.936380 3.8269e-05
7:70105401 A C 0.080112 1.2271e-05
7:70108624 C T 0.270410 -5.4146e-05
7:70109873 A G 0.104607 -2.6023e-05
7:70111300 A G 0.096882 3.9076e-05
7:70111344 A G 0.975478 -4.1500e-05
7:70111392 A G 0.053785 3.0377e-06
7:70114946 G A 0.020825 -2.4129e-05
7:70115579 C T 0.399221 8.3164e-06
7:70120517 C T 1.320018 -2.7517e-05
7:70121896 A G 0.078781 4.9713e-05
7:70125364 A G 1.108684 -2.5784e-05
7:70125794 G T 0.090488 -3.6746e-05
7:70126146 G A 0.118132 -3.3618e-05
7:70128438 T G 0.308944 -1.4203e-05
7:70133307 T G 0.068356 -2.0183e-05
7:70135261 T C 1.402558 -1.5730e-04
7:70135447 C T 0.907645 -7.7336e-05
7:70138662 A G 0.171924 5.6978e-06
7:70139724 T A 0.126435 -1.4011e-05
7:70141539 A G 0.648209 -2.1019e-05
7:70143677 A G 0.326597 -2.8031e-05
7:70144848 C T 0.343699 -1.7776e-05
7:70145246 G A 0.191798 3.1051e-05
7:70149341 G T 0.598932 -1.1382e-05
7:70155660 C A 0.078057 7.0541e-06
7:70161787 C G 0.173602 4.9973e-05
7:70164936 T C 0.209656 4.4069e-05
7:70166372 G A 0.494685 -8.2302e-05
7:70170499 G A 0.578237 -2.6118e-05
7:70176535 T C 0.153414 -2.3913e-04
7:70178152 G T 1.511891 -3.1172e-05
7:70182589 G A 0.035135 -9.1284e-05
7:70191538 C G 0.411581 -2.0314e-05
7:70193768 C T 0.414005 -1.8429e-05
7:70197277 T C 0.109830 -3.8818e-05
7:70201815 T G 1.169146 -1.2677e-04
7:70205096 T C 0.043629 -4.6967e-05
7:70217766 G A 0.086726 -1.6347e-06
7:70219601 C T 0.162671 3.3346e-06
7:70222114 G A 0.196371 5.1476e-05
7:70228020 T G 0.080582 -4.8022e-06
7:70229595 G T 1.792139 -2.5936e-05
7:70232471 G A 0.297029 -2.3269e-05
7:70232747 G A 0.134053 3.1751e-05
7:70241056 C T 0.259258 -1.5134e-05
7:70248469 G A 0.560619 9.6707e-06
7:70252645 A G 1.580032 8.6249e-06
7:70254005 G A 0.043672 3.9783e-05
7:70255639 T G 0.023451 1.3373e-05
7:70256195 T C 0.100771 2.1087e-05
7:70258282 A G 0.322852 3.5775e-05
7:70258632 A G 0.024505 -1.2091e-04
7:70262937 G A 0.376501 9.8566e-05
7:70263484 T G 0.144413 -1.3520e-05
7:70266515 G A 1.251867 5.2566e-08
7:70270352 T C 0.079930 3.8527e-05
7:70270543 C G 0.120979 1.6307e-05
7:70270672 T G 0.395333 3.1562e-05
7:70289898 G A 0.476343 1.2193e-05
7:70290334 G T 0.169182 -5.4380e-07
7:70298170 C T 0.366036 1.0438e-05
7:70311754 G A 1.836323 -7.6253e-06
7:70313865 C T 1.830468 -1.4933e-05
7:70316175 A G 0.114280 3.0667e-05
7:70321339 C T 0.071507 -3.2211e-05
7:70328949 A G 0.432055 -9.9829e-06
7:70329153 C T 0.802830 2.0357e-05
7:70333412 A G 1.901774 -6.1621e-05
7:70334385 C T 0.911651 -1.7625e-05
7:70337333 G A 0.253740 1.2074e-04
7:70340083 G A 0.071923 -1.2686e-05
7:70342904 G C 0.098771 5.2308e-05
7:70350082 T G 1.701300 -3.3953e-06
7:70357024 G A 0.210107 2.5126e-05
7:70368794 G T 0.863399 2.1546e-05
7:70371194 C T 0.882747 2.0660e-05
7:70381922 T C 1.908012 2.0851e-05
7:70386966 C T 0.103582 -5.0092e-05
7:70387158 G A 0.416936 -3.5025e-05
7:70392162 A C 0.041977 -4.0111e-05
7:70399958 T C 0.051332 1.2301e-05
7:70402644 G C 0.021467 -8.5598e-05
7:70404146 G T 1.210357 2.6123e-05
7:70407071 A G 0.042377 -2.6823e-05
7:70408266 G A 1.236391 3.3286e-05
7:70418113 G A 1.904383 2.1682e-05
7:70427564 T C 0.021351 -6.4379e-05
7:70432855 A G 0.054217 -2.0330e-05
7:70435324 G A 0.058482 1.5353e-05
7:70436815 T A 0.324053 -2.0435e-05
7:70443501 T C 1.140723 4.5623e-05
7:70449546 A G 0.022029 -7.5058e-05
7:70451189 C A 0.610052 -2.4399e-05
7:70455366 A G 0.077918 -1.1942e-04
7:70459134 A G 1.812662 3.3657e-05
7:70463610 G C 0.060747 -7.5754e-05
7:70469389 T C 0.095020 -2.3125e-05
7:70480788 A C 0.047713 6.6666e-05
7:70481413 A G 0.052769 -3.1423e-05
7:70485138 G T 0.503153 -1.4369e-05
7:70486586 T C 0.156384 -2.3438e-05
7:70491251 G A 0.751538 7.1391e-06
7:70493364 G A 1.140311 2.3899e-05
7:70499159 A C 1.838271 1.0401e-06
7:70505756 C T 0.020273 4.0199e-05
7:70506732 T C 0.053847 5.5508e-05
7:70508532 A G 0.750866 -6.0708e-06
7:70511419 T C 0.092929 1.6962e-04
7:70514998 G A 0.098797 -2.6370e-05
7:70516971 A C 0.220873 -9.5021e-06
7:70519204 G A 0.086136 -5.0061e-05
7:70538313 T C 0.800052 -2.4351e-05
7:70539714 C G 0.077797 7.8303e-05
7:70553606 A C 0.189166 -6.8356e-09
7:70555515 A G 0.229809 -2.1937e-06
7:70570971 A C 0.028319 4.5135e-05
7:70571103 A G 0.076337 2.2353e-05
7:70572850 T C 0.022931 5.4732e-05
7:70573387 T C 0.968607 -4.1222e-05
7:70582432 G C 0.117973 -7.6728e-05
7:70585640 G A 1.412165 -6.3345e-05
7:70587145 C T 0.028598 7.0865e-05
7:70588451 A C 0.020520 3.7695e-05
7:70599227 A G 0.123183 -2.5261e-05
7:70599595 A G 0.285967 -2.1108e-05
7:70604125 C T 0.027086 -6.7205e-05
7:70609450 A G 0.078933 7.5045e-05
7:70610138 C T 0.042675 2.5204e-04
7:70610154 T C 0.066359 6.4613e-05
7:70614846 G A 0.195683 2.8990e-05
7:70615244 A C 0.025366 4.9246e-05
7:70617004 A G 0.647343 -1.0117e-05
7:70617975 A G 0.066846 -2.0817e-05
7:70619377 T C 0.732608 -6.5240e-06
7:70622875 T G 0.031604 1.9253e-04
7:70626321 G A 0.838491 5.0017e-06
7:70627916 C G 0.083692 -2.5198e-05
7:70628972 C T 0.111212 5.3078e-05
7:70631089 T C 0.142446 -1.8132e-05
7:70631763 A G 0.104283 5.2192e-05
7:70634500 C T 0.487856 2.2782e-05
7:70641021 C G 0.108661 3.8872e-05
7:70641982 A G 0.032425 -4.5934e-05
7:70642833 C T 0.176007 5.5302e-05
7:70643438 A G 0.113819 8.7145e-05
7:70648569 A G 0.042328 4.8970e-05
7:70652076 T C 0.091491 1.1874e-04
7:70653959 A G 0.055178 5.7692e-06
7:70659922 G C 0.173151 2.4622e-05
7:70660195 G T 0.152898 9.1287e-06
7:70660915 G A 0.482494 1.4924e-04
7:70666299 T C 0.460783 1.3635e-04
7:70672311 C T 0.129012 4.2445e-05
7:70674010 T C 0.032370 -6.1107e-05
7:70680002 G A 0.030260 5.2273e-06
7:70683017 C A 0.853399 -5.3203e-05
7:70694231 G T 0.133413 9.7672e-05
7:70698028 T C 0.422409 1.5306e-05
7:70698112 T C 0.034558 -2.3217e-05
7:70701596 A G 0.206680 3.5110e-05
7:70704068 C T 0.391399 4.1566e-05
7:70706501 T C 0.850345 2.1362e-05
7:70715414 G A 0.638079 -5.7087e-05
7:70716852 G A 0.183323 3.8200e-05
7:70722342 A G 0.320378 4.6491e-05
7:70727415 C T 1.590756 -1.4898e-05
7:70729045 C T 0.082987 3.6898e-05
7:70729251 C T 0.492144 -2.7186e-05
7:70729501 A G 0.035119 -1.5554e-05
7:70735172 G T 0.138668 -9.6647e-05
7:70735870 G A 0.121508 9.1937e-06
7:70736115 C A 0.118772 -1.4626e-05
7:70740155 G A 0.092916 2.3357e-06
7:70742642 C T 0.034730 4.3682e-05
7:70743033 T G 0.900774 -6.2769e-05
7:70743506 T C 0.034473 4.8484e-05
7:70745550 T C 0.026183 -4.5515e-05
7:70751225 G A 0.138250 -1.8433e-07
7:70760226 A G 0.035973 -1.7318e-05
7:70762849 C T 0.044743 -6.9169e-05
7:70770762 C A 0.397128 1.8291e-04
7:70774526 A G 0.582294 -7.4491e-05
7:70780849 T G 0.135711 -4.9808e-05
7:70787309 G A 1.253574 6.3651e-05
7:70798473 A G 0.034002 1.0705e-04
7:70800407 G T 0.805953 3.1145e-06
7:70804881 G A 0.036128 3.9653e-05
7:70813940 C A 0.044756 -3.0802e-05
7:70814126 A G 0.069728 2.4991e-05
7:70816852 C G 0.055415 4.3325e-07
7:70829265 A T 1.198302 2.3819e-06
7:70829578 T G 0.177130 1.8735e-06
7:70835255 G A 0.202064 -8.2290e-09
7:70837798 T C 0.935205 5.2781e-06
7:70841224 C T 0.197566 3.0444e-06
7:70851875 C T 0.044444 1.6634e-05
7:70855116 A C 0.056470 5.4390e-05
7:70859603 G A 0.193820 -1.4237e-04
7:70862397 T C 0.213931 1.5718e-05
7:70864472 A G 0.138168 -1.2616e-05
7:70871276 C T 0.022071 4.0944e-05
7:70871398 C A 0.090683 -7.5030e-05
7:70873258 C T 0.064422 -4.6316e-05
7:70883781 C A 0.070647 -9.8905e-06
7:70888155 T C 0.112238 1.5779e-05
7:70890093 C G 1.383109 -1.4542e-05
7:70907839 C T 0.318489 -1.0909e-05
7:70907898 T C 0.081377 1.1719e-05
7:70913281 T C 0.025145 4.1392e-05
7:70936758 G A 0.076655 2.5796e-05
7:70938704 A G 0.484763 -1.2222e-05
7:70942415 A G 1.737302 9.8609e-07
7:70944164 G A 0.202447 1.7499e-05
7:70958310 G A 0.105750 -5.3257e-05
7:70960803 A G 0.029264 6.1556e-05
7:70961503 T C 0.117895 1.4697e-05
7:70966661 T G 1.440423 3.7628e-05
7:70968189 A G 0.048397 -7.4990e-05
7:70973900 T C 1.565559 -2.3185e-06
7:70986504 C T 0.158136 7.4451e-06
7:70986744 A G 0.087084 3.3144e-05
7:70994348 A G 0.053165 -6.4843e-05
7:70994529 C T 0.350071 -6.3945e-05
7:70995459 A G 0.030822 4.1727e-05
7:70997431 C T 0.581194 1.5710e-04
7:70998372 T C 0.165251 2.7155e-05
7:71007228 G A 1.700083 6.1630e-06
7:71010135 T C 1.474503 2.5116e-05
7:71016159 G T 1.426602 1.8834e-05
7:71020307 C T 0.644652 2.8917e-05
7:71020372 G A 0.147932 2.3270e-05
7:71023134 A G 0.033973 -8.3106e-05
7:71025971 T C 0.117876 -1.7411e-05
7:71029226 A G 0.067551 3.8793e-05
7:71031469 G A 0.964920 2.2647e-03
7:71032975 A G 0.161249 -1.3068e-05
7:71042706 C T 0.123533 -3.5446e-06
7:71050482 G A 0.523371 3.1803e-04
7:71061745 C G 0.192814 -1.7148e-05
7:71088272 A G 0.040822 6.4211e-05
7:71089978 G A 0.306779 1.5083e-06
7:71107944 G T 0.586089 9.3338e-05
7:71110268 T C 0.121485 -5.0692e-05
7:71110740 A G 0.114994 3.7486e-05
7:71124711 G A 0.040208 1.0252e-04
7:71126290 T C 1.224833 -8.8427e-05
7:71128401 T C 0.106444 -5.7447e-06
7:71131093 T C 0.097616 5.3784e-05
7:71133902 A G 0.852633 -6.1357e-06
7:71134095 G A 0.117142 -9.7566e-07
7:71138528 A G 1.708752 2.5024e-06
7:71142312 G A 0.127321 -3.5841e-05
7:71146727 A G 0.103763 -3.1570e-05
7:71147866 G T 0.032461 6.7041e-05
7:71150028 T G 0.140145 1.0562e-05
7:71150107 A G 0.702066 3.6343e-05
7:71153377 C T 1.437118 -3.4497e-05
7:71159963 T C 0.035914 1.0566e-04
7:71162047 A G 0.078534 -1.2470e-05
7:71162632 G A 0.267395 6.3911e-05
7:71178550 A C 0.109083 1.0597e-05
7:71179286 T C 0.061325 2.1525e-06
7:71181192 C T 1.029802 -8.2327e-05
7:71181516 A C 0.151405 2.7950e-06
7:71183543 G T 0.048677 -3.8391e-05
7:71183578 T C 0.149723 -6.1205e-05
7:71189397 G A 1.108937 2.9253e-04
7:71190812 T C 0.723598 -5.6934e-05
7:71194529 G A 0.371665 -2.8998e-05
7:71196604 G A 1.594739 -2.3461e-06
7:71196800 T G 0.094903 -3.0619e-04
7:71202333 C G 0.079755 -1.1044e-04
7:71204782 A T 0.071543 2.4506e-05
7:71207146 A G 0.448618 1.4995e-06
7:71207148 G T 0.032068 -4.6292e-05
7:71208819 T C 1.666353 1.0142e-05
7:71213301 T C 0.363291 -1.3192e-04
7:71213948 T C 1.600120 1.6046e-05
7:71214160 G A 0.743472 5.0501e-05
7:71226823 C T 0.066129 -2.0004e-05
7:71228015 T C 0.271407 -8.8825e-05
7:71231507 C T 0.022931 -4.3235e-05
7:71232125 C T 1.325861 -2.1933e-05
7:71248317 C T 0.032847 6.8552e-06
7:71253041 C T 0.191087 -1.0282e-05
7:71255458 T C 0.654623 6.4354e-05
7:71259768 G C 0.031526 -2.1505e-05
7:71265111 T G 0.151986 -2.8918e-05
7:71267183 A G 0.033662 1.3144e-04
7:71275821 C T 0.585722 9.8500e-05
7:71275874 T C 1.695883 4.3812e-05
7:71277518 A G 0.057596 -5.6330e-05
7:71278326 C T 0.187497 -9.0706e-06
7:71289780 A G 0.040656 -1.7655e-05
7:71298681 T C 0.061445 -1.1499e-05
7:71301495 C T 0.848323 -7.1066e-05
7:71326888 A G 0.032974 -6.7402e-05
7:71332886 C T 1.957718 4.1179e-05
7:71333786 C T 0.047563 3.2264e-05
7:71335961 T C 0.035022 2.4391e-05
7:71336606 C T 0.069865 4.2827e-05
7:71337362 T C 0.022152 3.3000e-06
7:71339763 A G 0.468265 1.5690e-05
7:71341810 C T 1.965916 3.7151e-05
7:71348482 G A 0.131258 -1.8577e-05
7:71348841 C T 0.153193 3.1225e-05
7:71356132 G A 0.138756 -6.1537e-05
7:71360451 T C 0.453101 6.2892e-05
7:71361261 C T 0.457641 1.2274e-05
7:71362200 A C 0.373261 5.4989e-05
7:71364797 A G 0.140823 3.2425e-05
7:71383657 A G 0.170499 3.2980e-05
7:71388701 A G 0.468836 -1.1929e-06
7:71388850 C G 0.243032 -8.2316e-05
7:71392865 A G 0.030497 2.3379e-06
7:71393608 G A 0.031218 -2.6349e-05
7:71393694 C G 0.060368 -3.1100e-05
7:71395150 A G 1.245285 1.0482e-05
7:71396641 C A 0.426245 4.1273e-05
7:71400441 C T 0.412766 -1.6342e-06
7:71409919 C T 1.487729 5.5530e-05
7:71413328 G A 0.466155 1.2177e-05
7:71417519 A G 1.385897 1.8880e-05
7:71417594 A G 0.037462 -5.0007e-05
7:71419934 T C 0.032162 -3.2953e-05
7:71430789 A G 0.143401 -2.7396e-05
7:71434369 T C 0.522670 -3.6975e-06
7:71435219 C T 0.041958 -1.6462e-05
7:71443802 A G 0.198491 -9.4339e-06
7:71447015 C G 0.197082 4.2591e-05
7:71451694 G T 0.029997 3.6854e-05
7:71480281 T C 0.099505 -6.9286e-05
7:71482823 A G 0.250893 -4.7060e-05
7:71489945 T C 0.066668 -1.8030e-05
7:71490501 C T 0.065782 7.3258e-05
7:71500874 G A 1.156169 -1.2500e-05
7:71508645 G A 0.312624 -1.0325e-05
7:71512695 T C 0.087548 -7.4290e-05
7:71513381 T C 0.168630 -8.4574e-05
7:71520206 T C 0.290777 -6.4648e-05
7:71520209 A G 0.047498 1.2105e-06
7:71523620 C T 0.107126 -4.0378e-05
7:71523632 C A 0.030491 -6.1252e-06
7:71527729 C T 0.610497 2.6933e-05
7:71529475 C T 1.333975 -1.2695e-05
7:71536350 T C 0.835525 -4.8046e-05
7:71552515 T C 0.437164 -2.8926e-05
7:71552621 C T 0.352560 -5.5226e-05
7:71556915 C T 0.045379 -4.7575e-06
7:71561310 C T 1.877171 -5.7343e-05
7:71568623 A G 1.438602 -3.4723e-05
7:71598202 A G 1.392038 -1.6396e-05
7:71603177 C T 0.039377 1.4022e-05
7:71620988 A G 0.363612 -5.4699e-05
7:71621875 T C 0.038933 -2.6364e-05
7:71633246 A G 0.038417 -2.9661e-05
7:71638559 C T 0.073568 -2.5510e-05
7:71648432 G A 0.056849 -2.8145e-05
7:71650166 G A 0.297009 -6.5586e-05
7:71654264 T C 0.027212 1.5947e-05
7:71658594 A G 0.031581 9.7859e-05
7:71661747 G C 0.076551 -5.1752e-05
7:71664407 T C 0.084824 1.9546e-04
7:71677060 A G 0.052279 -3.9894e-05
7:71678256 T C 0.689287 -8.9956e-05
7:71678619 A G 0.366575 -1.9208e-05
7:71684747 T C 0.035210 -7.9326e-05
7:71701603 A G 0.024434 5.6333e-05
7:71702971 T C 0.038310 -2.0338e-05
7:71704898 G A 0.068946 -5.8777e-05
7:71711067 T C 1.261426 -4.0754e-05
7:71711605 T C 0.078245 3.3651e-05
7:71714392 G A 1.913965 -2.5115e-05
7:71717248 T C 0.041955 -1.4522e-04
7:71727133 T C 0.618660 5.1692e-06
7:71730575 G A 0.182840 -1.3184e-04
7:71743519 C G 0.182246 2.4533e-05
7:71754006 T C 0.894224 9.9076e-06
7:71768299 G A 0.027956 -1.7822e-05
7:71770431 C T 0.025947 1.2078e-05
7:71770703 T C 1.050228 8.7295e-06
7:71782460 G A 0.068644 -5.3475e-05
7:71795592 T C 0.893117 -1.0449e-06
7:71805600 A G 0.851968 2.2014e-05
7:71806938 A G 0.039069 -3.4146e-05
7:71808745 C T 0.224616 -3.2061e-05
7:71813656 T C 0.073127 -9.0075e-05
7:71823284 C T 0.153414 2.3218e-05
7:71827519 A G 0.113384 -3.5163e-05
7:71829632 A G 0.144618 -3.2410e-05
7:71858167 T C 0.933673 -1.2984e-05
7:71870217 G A 0.020575 -4.8633e-05
7:71871272 G A 0.505617 5.0697e-05
7:71871458 G A 0.084993 7.5900e-05
7:71872750 G C 0.144556 -8.0306e-05
7:71877200 T C 0.125130 -3.5018e-05
7:71877217 A G 0.026683 -1.6654e-05
7:71880706 A G 0.174579 4.7527e-06
7:71881828 T C 1.051909 3.3956e-05
7:71887839 T C 0.040147 6.9581e-05
7:71892870 C T 1.555695 4.1549e-05
7:71897722 A C 0.155968 1.3809e-05
7:71899700 A G 0.044330 1.2669e-04
7:71900355 G A 0.119103 -2.1703e-05
7:71901731 T C 0.459923 -9.1569e-06
7:71910814 T C 0.092218 3.5497e-05
7:71913507 C T 0.392028 -6.6619e-05
7:71914571 T C 0.031870 3.6238e-05
7:71919716 A G 0.065772 -9.2845e-05
7:71920059 A G 0.040361 -5.5474e-05
7:71929976 C A 0.516448 -1.8687e-05
7:71935056 G A 0.729704 -2.9029e-05
7:71940548 A G 0.102546 5.4678e-05
7:71942238 A C 1.215187 -3.4515e-05
7:71951984 A T 0.296250 -1.6851e-05
7:71954779 T C 0.128334 1.6473e-05
7:71960520 C T 0.304390 -1.6058e-05
7:71968541 C G 0.345335 -5.7497e-05
7:71968630 C T 0.345591 2.4311e-05
7:71971531 A G 0.057054 -9.7461e-05
7:71978776 A G 0.048518 -3.3413e-05
7:71979173 T C 0.045804 -4.8295e-05
7:71979685 A C 0.983460 2.9065e-05
7:71990910 G C 1.886077 -3.6749e-05
7:72005901 T A 1.002548 -2.8394e-05
7:72026412 T C 0.267265 -1.6896e-05
7:72038188 T C 0.288281 -2.0315e-05
7:72042704 T C 0.094812 6.2725e-05
7:72043041 A C 0.660459 -5.8783e-06
7:72066798 C T 0.145611 -3.0576e-05
7:72073646 T C 0.283159 -1.7066e-05
7:72073716 T C 0.238722 5.9391e-05
7:72096690 C T 0.021633 -2.9326e-05
7:72133494 C T 0.264159 -1.4413e-05
7:72135622 T C 0.321060 -1.1289e-05
7:72138999 A C 0.032883 7.0657e-06
7:72139093 T C 0.336137 5.8796e-05
7:72153606 A C 0.021286 -1.4545e-05
7:72193854 T G 0.027115 2.3466e-05
7:72196166 A G 0.123611 1.6291e-05
7:72198944 A G 0.059809 1.1425e-04
7:72214844 C T 0.450423 -1.3113e-07
7:72215275 G T 0.055863 -6.2765e-06
7:72233858 C T 0.395414 -1.0081e-06
7:72234176 C T 0.062503 1.0405e-04
7:72239211 C T 0.504490 1.0511e-05
7:72247024 G A 0.658699 2.9301e-05
7:72282984 T C 0.054068 -3.7362e-06
7:72287021 A G 0.057271 -1.4653e-05
7:72291850 T G 0.191207 -3.1593e-05
7:72297549 A G 0.344621 2.1082e-05
7:72298729 A C 0.034814 -3.4517e-05
7:72304598 G C 0.156987 -1.2370e-04
7:72308840 A T 0.147484 -5.6633e-05
7:72310108 C G 0.079135 -3.2196e-05
7:72311817 C T 0.430850 -7.4211e-05
7:72318214 G A 0.076470 1.0432e-05
7:72362481 G A 0.255376 -2.5690e-05
7:72389257 T C 0.091241 -3.7066e-05
7:72399120 T C 0.062120 -2.8527e-05
7:72419402 A C 0.106357 9.0077e-05
7:72674074 T C 1.892588 4.9215e-05
7:72743316 A G 0.074136 -1.1314e-04
7:72754645 A G 0.126179 5.1803e-05
7:72756335 G A 1.652860 2.3999e-04
7:72757033 G C 0.061309 -3.1360e-06
7:72757059 A G 0.030945 -2.1198e-04
7:72759953 T G 1.712387 1.9251e-04
7:72765917 T C 0.235596 1.0249e-05
7:72767467 A G 0.081222 1.0634e-05
7:72783383 G A 1.706915 1.9656e-04
7:72789995 A C 1.707382 1.7912e-04
7:72791066 C T 0.025430 8.5456e-05
7:72805918 A G 0.027553 4.5560e-05
7:72809912 A G 0.049176 -4.5802e-05
7:72821802 C T 0.072455 -2.1958e-05
7:72825125 G A 1.169694 -1.2723e-05
7:72832340 A G 0.059345 -1.4244e-05
7:72836494 T C 0.032607 -5.4999e-06
7:72851580 G C 0.041646 5.6401e-05
7:72854549 T C 0.181142 -9.9167e-05
7:72864869 G A 0.248719 -6.8630e-05
7:72878645 G A 0.250163 -7.7402e-05
7:72883646 A G 0.056437 -1.0327e-05
7:72886186 T C 0.147221 -5.6466e-05
7:72891754 T C 0.949574 -1.4362e-05
7:72896652 C G 0.061066 -3.6689e-05
7:72897236 A G 0.073675 2.3991e-05
7:72904810 T C 0.395037 -1.2033e-04
7:72919678 G C 0.087363 2.1087e-05
7:72924064 G A 0.038469 1.3433e-05
7:72933315 C T 0.059216 -1.3721e-05
7:72934080 C T 0.148042 8.8484e-05
7:72951881 T C 0.043993 -4.1370e-05
7:72955579 T C 0.037355 1.1751e-05
7:72971231 T C 0.246995 -6.9163e-05
7:72974413 G A 0.076642 -1.6054e-05
7:72974869 T C 0.804573 -5.2690e-05
7:72982874 T C 0.245658 -7.3479e-05
7:72984220 C T 0.147614 -6.8671e-05
7:72985148 T C 0.109895 -5.3055e-05
7:72987354 T C 0.570639 -4.0070e-05
7:72990917 T C 0.109551 -6.4503e-05
7:73005870 C T 0.103838 -8.6301e-06
7:73007943 A G 0.397179 -1.1457e-04
7:73012042 A G 0.256080 -7.4903e-05
7:73017657 T C 0.399711 -1.3299e-04
7:73020301 C T 1.912887 -8.0286e-06
7:73020337 G C 0.257213 -9.9258e-05
7:73023062 A C 0.372564 7.4695e-05
7:73026378 T C 0.323319 -2.2306e-04
7:73041130 C T 0.172002 9.0486e-05
7:73043101 A G 0.260306 -3.6496e-05
7:73045306 G A 0.178617 -2.3981e-05
7:73048095 G A 0.578250 -7.9859e-05
7:73048479 T C 0.021341 -2.6059e-05
7:73058025 C T 0.141651 -4.1357e-05
7:73060006 T C 0.975131 3.0194e-05
7:73066957 G A 1.127707 1.3946e-05
7:73066992 T C 0.230864 1.1840e-05
7:73067027 G T 0.688697 1.2289e-05
7:73081117 T C 0.566517 -1.0073e-04
7:73086454 T C 0.070556 3.0315e-05
7:73087046 G A 0.774657 -2.1883e-04
7:73093252 C T 0.040351 -2.8150e-05
7:73097654 T C 0.888382 7.7843e-05
7:73097713 A G 0.081926 -1.6566e-04
7:73097720 C G 0.145170 1.0461e-05
7:73098456 A G 0.692342 -6.5167e-05
7:73105100 A G 0.147967 3.6452e-05
7:73108402 A G 0.035580 -4.3032e-07
7:73114829 A G 0.027349 -7.5751e-05
7:73115201 A G 0.143070 5.7302e-06
7:73117910 T C 0.055622 -2.6919e-05
7:73124558 T C 0.188250 -7.1777e-05
7:73126224 A G 0.054399 -5.3090e-06
7:73126343 A G 0.089209 7.2756e-06
7:73133241 G T 0.351499 3.1328e-05
7:73136458 A G 0.167491 -3.0399e-05
7:73141464 T C 1.235901 -7.4971e-05
7:73142284 C T 0.049271 -1.1928e-04
7:73145015 A G 0.093620 2.5585e-06
7:73146039 A G 1.079923 8.7433e-04
7:73150511 C T 0.457346 2.9788e-05
7:73151644 G A 0.968958 8.9419e-05
7:73158542 T C 0.036693 -1.8676e-04
7:73160882 C T 0.182044 -1.0831e-04
7:73188574 T C 0.483546 3.3462e-05
7:73192744 C T 0.032928 -3.9615e-05
7:73196602 G A 0.061871 -7.1479e-06
7:73198616 G A 0.934329 7.6812e-05
7:73207436 A G 0.099739 3.1106e-05
7:73208650 C T 0.134095 -5.3703e-05
7:73222207 A G 0.286834 -3.4467e-06
7:73225276 A G 0.176731 -8.4729e-05
7:73231021 A G 0.034788 -2.9364e-05
7:73254812 C T 1.521349 -1.9625e-05
7:73269315 T C 0.087619 8.1233e-05
7:73269937 T C 1.522108 -1.6956e-05
7:73273802 T C 0.408170 5.4457e-05
7:73275565 A T 1.529742 -1.3432e-05
7:73279361 T C 0.366686 2.9727e-04
7:73279659 A G 0.106048 -9.8571e-06
7:73284148 G A 1.193421 2.0002e-05
7:73296476 A C 0.422522 -3.0416e-07
7:73301666 T C 0.251445 1.0088e-04
7:73307835 T C 0.021263 6.0416e-05
7:73320111 T C 0.394317 -8.9635e-06
7:73325762 A G 0.743008 1.0704e-04
7:73334987 G T 0.695448 -2.0992e-05
7:73338390 T C 0.325461 2.3559e-05
7:73341538 T C 0.031945 2.2262e-05
7:73349636 A G 0.064675 -5.9083e-05
7:73355951 T C 0.060205 -4.8615e-05
7:73368450 A G 0.341862 1.3766e-05
7:73376167 T C 0.777432 -5.5544e-05
7:73386221 C A 0.021964 -1.0105e-04
7:73389546 C G 0.206375 -1.6737e-04
7:73392603 C T 1.085220 1.5695e-04
7:73404213 T C 0.029767 9.6349e-05
7:73405523 T C 0.060663 -3.0514e-06
7:73405560 A G 1.074425 1.2213e-04
7:73408472 A G 0.096977 1.4877e-05
7:73410408 T G 0.020821 1.3967e-06
7:73418071 G A 1.507837 3.5508e-05
7:73422593 T C 0.168630 -9.4648e-06
7:73423846 T C 0.779610 -2.6980e-05
7:73430672 A G 0.920544 3.2500e-05
7:73432801 A G 0.041455 6.8425e-06
7:73433660 A G 0.022240 -4.6098e-05
7:73440265 C G 0.378309 -6.1777e-06
7:73440659 A G 1.612873 -3.3940e-05
7:73440695 A C 0.124092 7.0707e-05
7:73454199 A G 0.161479 -5.7663e-05
7:73470714 A G 0.808627 1.2646e-05
7:73470782 T C 1.613548 -3.6200e-05
7:73476096 C A 0.037235 1.2718e-05
7:73479157 A G 0.042308 1.4994e-04
7:73483689 C G 0.266947 -2.6943e-05
7:73485813 A G 0.265360 -1.9857e-05
7:73486718 C T 0.130038 1.2085e-06
7:73493533 G A 0.374303 -5.4559e-05
7:73504754 G A 0.036635 -3.4520e-06
7:73517114 A G 0.662370 -5.3015e-05
7:73521113 G A 0.295675 -1.5817e-05
7:73524708 A G 0.074130 -2.2288e-05
7:73530842 G A 1.835340 3.1326e-05
7:73552715 A G 1.927149 3.2685e-05
7:73560452 C T 0.431880 4.1324e-06
7:73566534 T C 1.869518 5.9277e-05
7:73579794 T C 1.267723 3.2783e-05
7:73584226 T C 1.869070 6.5133e-05
7:73599917 G A 1.930093 -4.5172e-07
7:73601299 G A 0.064392 4.3817e-05
7:73604754 G A 0.044541 1.6316e-05
7:73607314 G A 0.075623 8.9764e-05
7:73609315 G A 0.031500 1.2557e-05
7:73611742 A T 0.618046 -3.0968e-06
7:73621980 A G 0.032529 6.0003e-05
7:73630048 G A 0.617689 1.9480e-06
7:73631088 A G 0.049238 4.3862e-05
7:73631177 G C 0.044967 -2.2009e-05
7:73648534 G A 1.946283 1.5653e-05
7:73654225 T C 0.063753 -1.2253e-06
7:73663362 C T 0.092303 -7.2947e-05
7:73671288 A G 0.030254 2.5178e-05
7:73673643 G A 0.810506 5.1519e-06
7:73673730 C T 0.149571 2.8807e-05
7:73676273 T C 0.210993 4.3458e-05
7:73698234 T C 0.186361 1.0905e-04
7:73698544 T C 0.078343 8.8441e-05
7:73707744 C T 0.306412 -5.6593e-06
7:73709650 A G 0.027212 -7.2913e-05
7:73719396 A G 0.039540 -8.6434e-06
7:73719473 C T 1.502702 2.4224e-05
7:73722577 A G 0.060313 -1.4787e-04
7:73726995 A C 0.031201 -6.1245e-05
7:73748553 G A 0.031977 -6.6000e-05
7:73757631 A G 0.054856 2.1478e-05
7:73759544 A G 1.481040 2.7280e-05
7:73766278 C T 1.471536 3.1029e-05
7:73780812 G C 0.845944 1.5487e-05
7:73785170 C G 0.901417 1.3127e-05
7:73798279 C T 0.547808 4.2203e-05
7:73800792 G A 0.020455 -8.3125e-05
7:73801945 A G 0.343699 -3.8999e-06
7:73802139 T G 0.095996 -1.7500e-05
7:73812293 A G 1.369331 -3.8649e-05
7:73814749 C G 1.948954 -8.0745e-05
7:73820636 A G 1.317785 -5.7739e-05
7:73832674 T C 0.522956 2.0854e-05
7:73840302 C T 0.749944 -9.7647e-06
7:73845425 A G 0.082806 9.8585e-06
7:73845552 C A 1.379597 -4.4809e-05
7:73851534 C T 0.067301 3.0713e-05
7:73862307 A G 1.001123 -5.0447e-05
7:73865085 A C 0.031098 6.0246e-05
7:73865184 C T 0.811607 -2.3196e-06
7:73876764 T C 0.685266 -1.2434e-04
7:73880396 T C 0.035612 -6.6903e-05
7:73884852 G A 0.247245 1.0170e-04
7:73893998 T C 0.025895 1.2097e-05
7:73894573 T C 0.032198 -5.8629e-05
7:73898586 T G 1.335218 -4.7762e-05
7:73901305 A G 0.247420 -4.1392e-06
7:73901739 A G 0.663675 -6.6224e-05
7:73903036 C T 1.327172 -1.0292e-05
7:73909796 C T 0.402428 2.4210e-05
7:73928357 G A 0.054363 3.2162e-05
7:73929437 A G 0.255567 -4.0172e-06
7:73932300 T C 0.035200 -4.8168e-05
7:73932662 A G 0.034941 -3.2655e-05
7:73945858 T C 0.424210 3.4585e-05
7:73948950 G A 0.467233 8.8138e-06
7:73949372 A G 0.030822 5.1589e-05
7:73950361 T C 0.269352 -5.6130e-05
7:73959331 G A 0.526825 3.3515e-05
7:73967994 T C 0.062809 2.7889e-06
7:73969541 G A 0.531576 3.0125e-05
7:73977275 A G 0.106091 3.0171e-05
7:73977501 A G 0.075538 -2.4669e-04
7:73977577 A G 0.078174 -2.3428e-04
7:73979130 G A 0.566517 6.2180e-05
7:73981734 A G 0.356776 1.4754e-04
7:73983057 G C 1.397994 -8.5050e-05
7:73987405 A G 0.297924 -2.4033e-05
7:73989491 G A 0.040277 1.9245e-05
7:73992830 A G 0.115448 1.1286e-04
7:73994442 G A 0.418095 -3.0595e-05
7:73994733 T C 0.101066 1.1818e-04
7:74007163 A G 0.148798 3.4331e-05
7:74009994 G T 0.069453 5.6453e-05
7:74016623 G A 0.249907 -4.3378e-05
7:74018950 G A 0.469686 1.1253e-05
7:74033600 C T 0.187244 1.8126e-04
7:74034068 A G 0.173693 -2.1840e-04
7:74059870 T C 0.115497 2.1075e-05
7:74068451 G C 0.199990 3.6237e-05
7:74069645 G A 0.486720 2.3770e-04
7:74094721 G T 0.520005 1.1154e-03
7:74095969 A G 0.091585 1.7694e-04
7:74096359 G A 1.825392 1.6888e-04
7:74097622 G A 0.175086 -9.5033e-04
7:74097722 T C 0.058501 4.9626e-05
7:74099138 T C 1.305847 -4.8210e-05
7:74099254 G A 0.078375 2.7910e-05
7:74121014 C T 0.100352 5.1295e-06
7:74126168 T C 0.249835 6.0615e-05
7:74138603 C T 1.825966 1.8372e-04
7:74212352 G A 0.397102 6.5635e-05
7:74212518 A G 0.029501 -2.6733e-05
7:74288780 A G 0.128808 4.7259e-05
7:74303828 T C 0.022353 2.1382e-05
7:74337634 A G 0.380883 3.1923e-06
7:74482794 C T 0.241107 -5.1056e-05
7:74483166 A G 0.097574 1.8047e-06
7:74489228 A G 0.268975 4.9040e-05
7:74489486 C T 0.918947 2.1412e-05
7:75045694 T C 0.437706 3.3235e-04
7:75053476 T G 0.033668 5.0280e-05
7:75059952 G T 0.207602 -6.0723e-05
7:75061910 C T 0.022451 2.1344e-05
7:75064510 C T 0.123111 3.7400e-05
7:75067858 T G 0.204878 2.7030e-05
7:75067967 G T 0.045317 8.4386e-05
7:75079670 A G 0.250445 6.3888e-05
7:75092139 A G 0.185868 1.7184e-04
7:75101065 T C 0.839731 -3.4717e-03
7:75145623 C A 0.022561 2.8419e-05
7:75163169 G A 1.129376 5.4256e-05
7:75165018 A G 0.454853 -2.9044e-06
7:75166426 T C 0.050854 9.6142e-05
7:75168491 A G 0.040497 -4.3268e-05
7:75168764 T G 0.281916 4.4352e-05
7:75173180 G A 1.128558 7.6981e-05
7:75176196 A G 1.118126 7.8144e-05
7:75176385 C A 0.490018 2.3045e-05
7:75177236 T C 0.056272 -6.6145e-05
7:75179341 A G 0.107814 2.3176e-06
7:75182802 T C 0.027878 1.1028e-05
7:75187621 G A 0.212743 2.9994e-05
7:75189864 C T 0.191220 4.2456e-05
7:75192793 G C 0.036868 3.0386e-05
7:75193170 T C 0.084390 1.0368e-05
7:75197776 C T 1.807134 -6.2461e-05
7:75204005 T C 0.941083 1.2063e-04
7:75209770 A G 0.039186 -1.0364e-04
7:75211414 G A 0.137402 -7.6588e-05
7:75214958 C A 0.284581 -6.8951e-06
7:75217392 A G 0.351499 -1.6467e-04
7:75225210 T C 0.027563 3.4624e-05
7:75227256 C A 0.040348 6.2801e-05
7:75228483 A G 0.047547 9.6052e-05
7:75233244 T C 0.512280 1.9806e-05
7:75233647 A C 0.402025 -5.4948e-05
7:75234393 A G 0.027602 1.2952e-04
7:75234611 T G 0.047057 5.1384e-05
7:75237295 G A 0.104198 -1.4181e-05
7:75239984 A G 0.119246 1.1051e-04
7:75241024 A C 0.025940 -2.0656e-05
7:75243991 A G 0.201941 3.5831e-05
7:75246126 C T 0.336279 2.8651e-05
7:75248336 C G 0.152966 1.7140e-05
7:75248528 G A 0.030854 -4.5230e-05
7:75254064 C T 0.117629 2.2776e-05
7:75255058 C T 0.071803 -8.2332e-06
7:75255714 A G 0.159428 -5.9938e-06
7:75260077 G A 0.099998 1.5108e-04
7:75260671 A G 0.276168 9.2840e-06
7:75263765 C T 1.347630 1.3073e-05
7:75264372 A G 0.048599 7.8789e-05
7:75267614 G A 0.502238 -1.9956e-05
7:75268785 G A 0.917798 4.6982e-08
7:75285678 C A 0.057976 4.4963e-05
7:75287303 G A 0.972525 -2.6162e-05
7:75295866 T G 0.287233 -5.6356e-06
7:75305572 C T 1.042876 2.3372e-06
7:75307364 A G 0.021990 -1.0619e-05
7:75311970 A G 0.084493 2.7034e-05
7:75312292 A G 0.166624 1.5057e-04
7:75313110 A G 0.730917 2.3402e-06
7:75319037 A G 0.042341 -1.5072e-04
7:75322122 C T 1.930921 -3.0208e-05
7:75328424 G A 0.955452 1.0239e-04
7:75334196 C T 0.073951 1.6487e-04
7:75351959 G A 0.493474 1.6714e-04
7:75352205 A G 0.072630 3.3705e-05
7:75357291 C A 0.110424 1.3371e-04
7:75362387 G A 0.093328 1.2533e-05
7:75364094 G A 0.024866 6.2507e-05
7:75364521 A G 0.248384 -1.2763e-06
7:75370368 C T 1.185258 9.7464e-05
7:75372929 T C 0.343459 -9.6385e-06
7:75377439 G A 0.924929 1.2095e-04
7:75380001 G A 0.056651 -1.3251e-05
7:75380105 G T 0.188731 7.1768e-06
7:75382646 A G 0.133125 7.1408e-05
7:75383139 A G 0.042292 -1.0169e-04
7:75388031 C T 0.580538 -2.7023e-05
7:75393274 T G 0.066892 2.0925e-04
7:75398998 C A 0.497236 8.4553e-05
7:75401418 A G 0.380883 -4.5158e-05
7:75406121 A G 0.591837 8.9809e-06
7:75406167 A G 0.053068 1.8113e-05
7:75421326 T C 0.868420 -1.3898e-05
7:75429032 G A 0.434928 -3.3118e-05
7:75430564 T C 0.279044 3.8052e-05
7:75432624 T C 0.026596 3.6206e-05
7:75434362 G A 0.087473 5.7556e-05
7:75437507 A C 0.482903 -5.5320e-06
7:75437800 A G 0.242136 6.3557e-05
7:75441111 T G 0.889803 -1.5331e-04
7:75442723 A G 0.075363 -1.3414e-06
7:75442730 G T 0.368575 -3.1330e-05
7:75444905 G A 0.373096 2.6298e-05
7:75445774 A G 0.077781 5.9862e-05
7:75449038 T C 0.236774 -6.4991e-06
7:75450416 T C 0.204288 -3.6126e-05
7:75453809 G A 0.055032 1.2525e-05
7:75454452 C T 1.045590 -1.2055e-05
7:75457127 A G 0.079297 -5.9131e-05
7:75460393 G A 1.792324 3.0210e-05
7:75475297 A G 0.426008 -2.6739e-05
7:75487187 C T 0.037398 1.1335e-04
7:75495524 C T 1.415878 1.2261e-06
7:75499311 T C 0.969474 6.5638e-05
7:75510561 A G 0.346520 2.4107e-06
7:75513062 G A 1.913605 -6.4005e-05
7:75515664 A G 0.133300 7.7702e-06
7:75518020 A G 0.593833 -2.0710e-05
7:75518269 A G 0.044769 4.6331e-05
7:75530068 T C 0.084140 -1.2062e-04
7:75530359 G A 0.060553 -1.6331e-05
7:75533388 C T 0.451013 -1.7118e-05
7:75544455 C A 0.552541 4.4565e-05
7:75558960 T C 0.118155 8.7388e-05
7:75561197 T G 0.074227 -1.5846e-04
7:75570557 T C 0.093166 1.5685e-04
7:75576956 T C 0.192002 1.3221e-04
7:75578068 G T 0.557455 -1.5491e-05
7:75579715 T C 0.040260 6.2716e-05
7:75592925 C T 1.209033 3.0226e-05
7:75595647 A G 1.368834 -4.3731e-05
7:75595970 A G 1.523819 7.4045e-05
7:75600951 A G 0.764803 1.3979e-05
7:75609677 G A 0.506412 1.4203e-05
7:75611678 G A 0.049417 -9.9330e-06
7:75615006 T C 0.570636 3.1927e-06
7:75615850 T C 0.029663 -5.1722e-05
7:75616105 A G 0.556572 1.6615e-05
7:75616779 A C 0.774755 -1.9487e-05
7:75617664 A G 0.051513 -1.7922e-05
7:75621958 T C 0.034937 1.2827e-05
7:75630274 C T 1.466567 -2.0318e-05
7:75634687 A G 0.334446 -1.1980e-05
7:75640967 A G 0.032120 3.7705e-05
7:75659621 A G 0.052951 -2.9596e-05
7:75659815 C T 1.397536 1.1550e-06
7:75671175 T G 0.333170 6.5398e-05
7:75672428 T C 0.038702 -1.8402e-04
7:75685716 T A 0.767581 -3.8953e-05
7:75687396 A G 0.025239 -3.9467e-05
7:75695211 T C 0.040225 7.7887e-05
7:75695613 G A 0.094961 6.9593e-05
7:75728426 T C 0.020208 -5.7260e-05
7:75734498 T C 0.034145 4.8226e-05
7:75756464 C T 0.201668 -3.8341e-05
7:75794560 C T 1.502984 -8.4049e-06
7:75795218 A G 0.070563 2.9863e-05
7:75796235 T C 0.603788 7.8254e-06
7:75809795 G T 0.057907 -2.9040e-07
7:75812298 C T 0.039871 -4.6607e-05
7:75827776 T C 0.047096 -5.5899e-05
7:75833591 G A 0.070040 -7.1696e-05
7:75845837 A C 0.308528 1.3477e-04
7:75846453 G A 0.408384 1.3299e-04
7:75874489 G A 0.458479 5.5919e-05
7:75879002 T C 0.048268 -3.0914e-05
7:75896741 T C 0.035405 5.8020e-05
7:75906661 G C 0.038582 -7.3788e-05
7:75908947 T C 1.362622 -6.0291e-06
7:75913338 G T 0.069018 -1.4947e-04
7:75921296 T C 0.168007 5.2236e-05
7:75928918 C T 0.520839 3.4263e-05
7:75946763 C A 0.950616 5.2703e-05
7:75954651 C G 0.061449 4.3005e-05
7:75954687 C T 0.394661 9.7299e-06
7:75971606 A G 0.053776 -2.6564e-05
7:75975839 G A 0.314783 7.1525e-05
7:75976396 C T 0.027797 -2.1301e-05
7:75978229 A C 0.593732 1.3276e-04
7:75988919 A G 0.061036 1.0507e-04
7:76000137 A G 0.167237 -3.7331e-05
7:76005696 C T 0.497431 -4.7420e-05
7:76029695 T C 0.414025 2.2377e-05
7:76032291 C G 0.891637 -1.2835e-05
7:76037414 G A 0.124861 5.2358e-05
7:76040563 T C 0.064120 -2.3141e-05
7:76046324 G A 1.052299 -6.3212e-06
7:76050102 A G 0.035236 -1.8735e-06
7:76051510 A G 0.037044 2.1595e-06
7:76053515 A G 0.209020 3.3016e-05
7:76054090 A G 0.053126 1.3015e-05
7:76054372 A G 0.473185 -2.5989e-05
7:76055970 A C 0.027057 -2.1655e-05
7:76060235 C T 1.186550 -1.7656e-05
7:76062913 G C 0.036103 2.6508e-06
7:76071228 G A 0.213415 2.9824e-05
7:76075000 A G 0.043405 -1.2359e-05
7:76111835 A G 0.467914 -2.7466e-05
7:76131695 G A 1.264935 -8.4629e-06
7:76134398 T C 0.037456 5.2300e-06
7:76135134 A G 0.784875 2.2157e-05
7:76136389 A G 0.463266 -2.9418e-05
7:76140307 C G 0.020773 -4.1897e-05
7:76202016 A G 0.087460 7.9261e-06
7:76215147 C T 0.441799 -5.1385e-06
7:76224198 G A 0.651179 1.1379e-05
7:76229947 T C 1.151492 -2.4882e-08
7:76255019 C T 0.414288 -1.5533e-05
7:76279036 T C 0.371223 1.8003e-05
7:76288754 G A 0.510437 2.6140e-05
7:76289291 T C 0.063192 -7.0908e-06
7:76303298 T C 0.030887 1.4883e-04
7:76339812 T C 0.062974 -2.7945e-06
7:76341486 C T 0.439429 3.2570e-06
7:76342312 G A 0.986004 1.5941e-05
7:76343584 C A 0.262010 -8.3166e-06
7:76354331 C T 0.039264 -7.0598e-06
7:76369607 T C 0.285918 3.7025e-05
7:76375097 G T 0.052250 9.8680e-06
7:76385739 C T 1.067729 6.7089e-05
7:76402540 T C 0.228047 -1.3425e-05
7:76407767 T G 0.229527 -1.0734e-05
7:76407800 G T 0.942625 -1.3846e-04
7:76409668 G C 0.293981 -1.8177e-05
7:76429275 G A 1.814379 4.8082e-05
7:76430850 G T 0.946325 3.9162e-05
7:76433150 C T 0.735283 2.7392e-05
7:76441372 T C 0.553858 2.3613e-06
7:76444648 G T 0.208124 1.8180e-05
7:76448203 G A 1.748337 4.9796e-05
7:76450580 A G 0.291842 1.4908e-05
7:76451434 C A 0.770928 6.9869e-06
7:76459572 G A 0.150233 -3.9472e-05
7:76461796 C T 0.757176 -3.6257e-05
7:76472878 C A 0.073091 5.2191e-05
7:76479405 G A 0.286496 5.5446e-05
7:76482741 T C 0.071251 5.7945e-05
7:76490441 A G 1.112787 1.4111e-05
7:76505328 T C 0.403210 -8.0485e-07
7:76505568 G A 0.214557 2.1251e-04
7:76511847 T G 0.073338 -3.7038e-05
7:76531405 T C 0.037440 -1.1754e-04
7:76536390 A G 0.047758 1.1087e-04
7:76538443 T G 1.522115 2.1086e-05
7:76550045 C T 0.478453 -1.9765e-05
7:76554191 T G 0.028465 3.9787e-05
7:76558686 T C 0.028923 3.8053e-05
7:76608143 T C 1.665175 -1.2260e-04
7:76637441 A G 0.657859 -4.8142e-05
7:76721798 C T 0.280521 -3.6658e-05
7:76722395 A G 1.165877 1.2838e-04
7:76745119 G A 0.389250 -3.5110e-05
7:76751305 T C 0.236232 -6.8979e-05
7:76751921 G A 1.212847 8.7098e-06
7:76752103 C A 0.825034 2.9232e-05
7:76788128 A C 0.026602 -1.1208e-05
7:76794491 C G 0.997381 5.6175e-05
7:76797095 A G 0.052495 2.0983e-05
7:76814578 T C 0.346231 4.4786e-07
7:76817762 G C 0.126166 3.9727e-05
7:76820127 A G 0.038748 -3.2879e-05
7:76822283 A G 0.044334 3.7573e-05
7:76823047 A G 0.079320 8.8839e-05
7:76829275 G A 0.183320 5.7082e-05
7:76834402 C T 0.131145 -8.4111e-05
7:76851490 A C 0.049056 4.5382e-05
7:76851671 A C 0.068570 2.8831e-04
7:76854440 A G 0.049326 -4.5877e-05
7:76859939 T G 1.405511 -1.4433e-05
7:76868115 C T 0.326425 2.2800e-05
7:76871552 G A 1.818991 2.4061e-05
7:76872013 T C 0.042604 4.2050e-05
7:76889150 G T 0.068612 6.1645e-05
7:76889354 C G 0.068894 6.5134e-05
7:76890406 G A 0.037427 1.2364e-05
7:76891485 G A 0.081566 7.0262e-05
7:76892358 A G 1.820357 3.0549e-05
7:76892949 T G 0.413522 1.5886e-05
7:76909167 C A 0.590409 8.5363e-06
7:76913595 C T 0.603158 3.4357e-05
7:76915519 A C 1.877827 4.5693e-05
7:76916462 C A 0.854185 1.8613e-05
7:76924216 G A 0.223970 8.7090e-06
7:76927247 A G 0.700797 1.6383e-05
7:76932464 T C 0.050968 3.9397e-05
7:76936575 C T 0.731184 8.0710e-05
7:76946200 T C 0.034444 8.1735e-05
7:76950590 C T 0.175121 4.4668e-05
7:76950686 A C 0.091900 -1.0324e-05
7:76950699 T C 0.174819 3.8657e-05
7:76960013 T C 0.196336 -1.9489e-04
7:76960105 C T 0.227371 1.1240e-05
7:76967564 T C 0.227865 1.3490e-05
7:76978907 G A 0.898174 7.9328e-05
7:76982480 T C 0.766822 3.8385e-05
7:76984290 A G 0.125234 -1.5463e-06
7:76992278 G A 0.496743 2.2870e-05
7:77005627 C T 1.718941 -2.6443e-05
7:77009505 C G 0.182307 7.8476e-06
7:77012042 T C 0.144975 2.6091e-05
7:77014264 G T 0.177731 4.7151e-05
7:77024300 T C 0.621000 1.3297e-04
7:77028984 C T 0.130804 5.1342e-05
7:77032063 G A 0.038053 2.0876e-05
7:77033503 G A 0.241202 7.8443e-05
7:77035392 C T 1.723050 -2.1416e-05
7:77042185 A G 0.121268 -4.6588e-04
7:77043863 G A 0.942342 3.6070e-05
7:77044448 G A 1.516149 -1.3857e-05
7:77046306 A G 0.157503 2.4340e-05
7:77052295 G A 0.027206 -2.2614e-05
7:77054891 G T 1.280962 -3.8080e-06
7:77059616 C T 0.554858 -3.4114e-04
7:77061342 G A 0.620487 8.5614e-06
7:77069098 A G 1.503926 -9.8763e-05
7:77070195 G A 0.273214 1.1062e-05
7:77077122 A G 1.397004 -2.5916e-06
7:77078602 A G 0.391863 4.3175e-04
7:77090847 G A 0.151749 2.2326e-04
7:77093519 A G 0.341401 3.9762e-05
7:77096639 T C 0.233259 7.5585e-06
7:77103252 A G 0.275866 1.4015e-05
7:77104730 C T 0.519577 -1.7788e-05
7:77106630 G A 0.198192 6.0426e-05
7:77116857 C T 0.075275 -7.0825e-06
7:77122188 C T 0.501144 1.0096e-04
7:77135448 C A 0.132618 7.5629e-07
7:77144248 G A 0.190370 7.9061e-06
7:77147606 A C 0.183473 1.5637e-07
7:77147725 A G 1.263114 -2.3830e-06
7:77153004 T C 0.043691 -3.8723e-05
7:77165553 C T 0.031594 1.4335e-05
7:77165919 G A 0.272341 1.0599e-05
7:77168412 G T 0.028303 1.6978e-05
7:77177226 T C 0.021815 -9.8447e-06
7:77177478 G A 0.037449 -1.3157e-05
7:77189601 A G 0.567309 5.2870e-05
7:77189940 A G 0.028303 1.1664e-04
7:77196134 T G 0.027339 1.0759e-04
7:77211629 T G 1.885668 -7.7642e-05
7:77220495 T C 0.118360 2.2025e-04
7:77236976 C G 1.854142 -7.6694e-05
7:77239735 C T 0.446869 -6.8214e-05
7:77247821 A G 1.164472 -7.2373e-05
7:77256713 G A 0.284614 -1.5650e-05
7:77265140 A G 0.167260 2.3192e-05
7:77267918 G A 0.026826 -5.4440e-05
7:77268202 A C 0.167650 -2.2047e-05
7:77274279 A G 0.029796 1.2882e-06
7:77300110 T C 0.591597 -5.0696e-04
7:77321533 T G 0.095711 -6.4029e-05
7:77327333 A G 0.155611 4.0708e-05
7:77351084 C A 0.251575 5.1099e-05
7:77365258 G A 0.062624 -6.2148e-04
7:77370662 G A 0.994589 -3.8447e-05
7:77377272 G A 0.027112 1.3738e-06
7:77398191 G A 0.025460 5.8884e-05
7:77403278 T C 0.168737 3.8849e-05
7:77411776 G A 0.021045 1.0503e-05
7:77416439 C T 0.795748 -7.9936e-05
7:77421594 A C 0.962320 -4.5075e-05
7:77423152 T C 0.554826 -2.3281e-04
7:77423574 A G 0.972856 -4.8138e-05
7:77426247 G T 1.857852 -1.0811e-04
7:77439853 T C 0.042023 3.5231e-05
7:77455351 G A 0.164076 1.4949e-04
7:77476576 C T 0.065730 -4.5073e-05
7:77492621 G A 0.063526 4.2806e-05
7:77496555 G A 0.583778 -1.7169e-04
7:77530641 G T 0.067060 2.4641e-05
7:77537195 G C 0.241046 -4.1231e-05
7:77541447 A G 0.056866 4.5806e-05
7:77544019 G T 1.013236 5.2310e-05
7:77547868 T C 0.220072 4.6278e-05
7:77554165 C T 0.182239 8.2128e-06
7:77575166 G C 0.039533 -7.8699e-06
7:77592652 T G 1.392859 4.9700e-05
7:77594550 A C 1.119437 1.3872e-05
7:77596812 C T 1.809650 5.3445e-05
7:77596847 A G 0.027965 -3.5433e-05
7:77597622 C T 0.283591 -1.3806e-05
7:77602503 T G 1.244421 -1.8749e-06
7:77606013 C T 1.203525 -5.8589e-06
7:77609654 T C 0.813570 -1.1746e-04
7:77610479 T C 0.160603 -4.8144e-06
7:77610491 C A 0.046677 1.5337e-04
7:77610528 C T 0.996660 -6.3712e-05
7:77612051 T G 0.075626 -3.9762e-05
7:77616400 A G 0.995488 -1.0493e-04
7:77616996 A G 0.040140 9.2046e-05
7:77619488 A G 0.052172 2.5578e-05
7:77620868 A G 0.915776 6.4708e-06
7:77623090 C T 0.029377 -9.3223e-06
7:77623551 T C 1.359165 3.3007e-06
7:77627464 C T 0.725594 3.7876e-04
7:77628137 G A 0.706513 1.3489e-04
7:77630858 A G 0.030429 -2.5089e-05
7:77631714 C T 0.265973 1.0286e-04
7:77634382 T C 0.029686 4.2548e-05
7:77634980 T C 0.965193 1.1363e-04
7:77635347 A G 0.047826 -1.2457e-04
7:77636593 T C 0.197819 3.3730e-05
7:77639521 G A 0.312835 -4.7957e-05
7:77641545 G T 1.395716 -4.5307e-05
7:77647322 C T 1.343177 -1.1655e-05
7:77651179 G A 1.825359 -9.8893e-04
7:77651954 G A 0.468336 -5.9221e-05
7:77654110 G A 0.258495 -8.2716e-05
7:77654328 G A 0.411110 -4.5111e-05
7:77657037 G T 0.184589 -7.6207e-05
7:77659141 C T 1.655908 -9.5042e-05
7:77660354 G A 0.020380 4.4410e-05
7:77662566 T C 0.102790 9.4897e-06
7:77663486 T G 1.709768 -2.0667e-04
7:77664316 G A 0.059780 1.4898e-05
7:77666916 C T 0.851442 2.4361e-05
7:77667065 T G 0.038144 -8.2580e-05
7:77668654 C G 0.054340 -8.4824e-06
7:77670637 A G 0.288161 -2.2008e-04
7:77672694 G A 0.145049 -1.5090e-05
7:77677650 C A 0.182872 -2.5707e-05
7:77679940 C T 0.083422 2.3398e-05
7:77682064 T C 0.169811 1.5570e-05
7:77689400 T G 0.881858 -2.8124e-05
7:77691342 C G 0.052974 -9.4353e-06
7:77696237 T C 0.628910 -1.8655e-05
7:77696278 C T 0.109414 1.2383e-05
7:77698163 T C 0.100586 -1.0263e-05
7:77702785 T C 0.166802 3.9618e-06
7:77703527 A G 0.047612 5.9929e-06
7:77710348 T C 0.160418 1.2332e-05
7:77711681 C T 0.169678 -2.5505e-06
7:77712339 G T 0.095114 1.6187e-04
7:77713503 T C 0.392158 -3.5977e-05
7:77719877 G A 0.024424 4.0239e-05
7:77720342 T C 0.337052 1.0887e-05
7:77729487 T C 0.537104 2.0041e-05
7:77740168 A G 0.311326 -2.3206e-05
7:77749931 T C 1.399828 -8.2960e-07
7:77751791 C T 1.044629 -7.2111e-06
7:77753693 C T 0.076226 6.4170e-05
7:77753860 G A 0.359006 1.0789e-05
7:77754783 A G 0.054600 -6.7667e-05
7:77755795 A G 1.757218 1.3299e-05
7:77759415 C T 0.060141 -4.0603e-05
7:77761936 C T 0.074013 -8.5872e-05
7:77763592 A G 0.033762 -3.5745e-05
7:77766520 T C 1.751044 -6.0531e-06
7:77770699 A C 0.172995 9.4023e-06
7:77771983 T C 0.332904 2.4744e-06
7:77776003 T C 0.070300 6.1722e-05
7:77776110 G A 0.435408 -1.0812e-05
7:77782505 A C 0.427362 8.7313e-06
7:77788922 G A 0.222156 -1.0611e-04
7:77792267 A G 0.384923 -3.7068e-06
7:77794119 T C 0.179454 -5.2696e-04
7:77802577 A G 1.621445 -1.7754e-04
7:77803399 T C 0.125101 -8.7731e-07
7:77818252 T C 0.671637 5.9988e-05
7:77821225 T C 0.323329 1.4401e-05
7:77821544 C T 0.017277 -1.8701e-06
7:77822001 T C 0.134708 9.2720e-05
7:77824938 C T 1.914932 -3.7184e-05
7:77825202 T C 0.046622 1.6418e-04
7:77825224 T C 1.512420 1.2552e-05
7:77829768 A G 0.712199 3.9109e-05
7:77830751 C A 1.041231 -1.7757e-05
7:77837097 T C 0.271368 7.3176e-05
7:77837900 A G 0.476665 -1.1782e-05
7:77843004 G A 0.261909 -3.6799e-05
7:77844997 G A 0.051672 3.4271e-05
7:77846572 C T 1.367874 -2.6717e-05
7:77851621 C T 0.028985 -7.1803e-05
7:77856708 C T 0.466324 6.0736e-05
7:77861353 T C 0.805528 -8.7851e-05
7:77862780 C T 0.025025 -1.8383e-05
7:77871409 G A 0.162119 -1.4084e-05
7:77885552 A G 0.031179 -1.4200e-04
7:77887146 T C 0.031912 4.2351e-05
7:77888562 T C 0.029867 -1.5732e-04
7:77905130 T G 0.441289 5.0206e-05
7:77906121 A G 0.038576 -2.8903e-05
7:77924592 A G 1.829952 1.9287e-05
7:77932089 T C 0.529340 1.6509e-05
7:77934358 A G 0.505815 5.8015e-05
7:77935553 C G 1.262662 4.3070e-05
7:77938818 T C 0.042383 1.2138e-04
7:77944783 A G 0.075886 -1.1974e-05
7:77946412 A G 0.124588 -3.6366e-05
7:77946826 T C 0.263237 -5.2683e-05
7:77954675 G A 0.619806 5.1190e-06
7:77960786 G C 1.033908 -2.6262e-06
7:77961360 T C 1.638047 3.3393e-06
7:77962267 G A 0.062637 -2.0555e-05
7:77963846 G T 1.139983 -2.6226e-05
7:77964788 T C 1.792704 -6.2235e-05
7:77968061 G C 0.069099 2.0110e-06
7:77976904 G A 0.591503 1.5586e-05
7:77979388 A G 0.332307 5.1935e-05
7:77982118 G A 0.041503 1.2193e-05
7:77986141 G A 0.416105 2.6178e-05
7:77987881 T G 0.039082 -7.9712e-05
7:77988443 T C 0.049423 -6.7333e-05
7:77990397 C G 0.527516 -7.0783e-06
7:77992996 G A 0.287635 3.1938e-05
7:78008079 A C 1.591227 5.3567e-05
7:78008250 T C 0.089547 -1.6717e-05
7:78012004 A G 0.749934 1.5842e-06
7:78016814 G A 1.225580 9.8324e-06
7:78020423 A G 0.359435 1.3868e-04
7:78024012 T C 1.757341 3.1079e-05
7:78028398 G A 0.451228 6.2053e-05
7:78031887 G A 0.700846 1.4856e-06
7:78038652 T C 1.295383 2.9697e-05
7:78039375 A G 0.105075 5.9990e-05
7:78040277 A G 1.597601 -1.9361e-05
7:78045567 T G 1.037888 4.7177e-05
7:78047073 C T 0.550931 1.5245e-05
7:78050158 A C 1.728740 -2.4071e-06
7:78052060 T C 0.051533 -9.2583e-05
7:78057840 T C 0.595855 -1.2006e-04
7:78058402 A G 0.274386 -5.3766e-05
7:78060486 A G 0.183921 -6.8738e-05
7:78065082 C T 0.038543 -4.4585e-05
7:78065460 A G 0.268424 -6.9290e-05
7:78065926 T C 0.220383 -8.9667e-05
7:78066365 T C 0.191074 -3.2516e-05
7:78066783 C A 0.097269 -2.8263e-05
7:78066797 G T 0.833951 6.8273e-05
7:78073122 G A 1.219987 -1.2389e-06
7:78073861 C T 1.640916 -3.1306e-05
7:78078086 G C 0.143147 -1.7043e-05
7:78079123 C G 0.028147 6.9647e-05
7:78080244 G A 0.275165 1.4061e-05
7:78081149 A G 0.150168 -1.6781e-05
7:78082607 G A 1.589558 -2.6188e-06
7:78083716 A G 0.172557 1.6513e-05
7:78085089 T G 0.348000 -7.5960e-06
7:78089567 T C 0.344504 2.0458e-05
7:78090196 A G 0.028634 6.0968e-05
7:78090357 G A 0.311569 1.7379e-07
7:78091663 A G 0.261092 4.7837e-05
7:78092652 G A 1.164511 -1.0252e-05
7:78093073 C T 1.282384 3.0138e-05
7:78094806 C G 0.035473 -1.2925e-04
7:78096994 G A 0.314406 -2.7178e-05
7:78098421 G A 0.035077 -6.1929e-05
7:78099714 C T 0.028365 -1.3388e-04
7:78099855 G C 0.134715 1.4504e-04
7:78100198 T C 0.149746 -6.5949e-05
7:78103473 G A 0.338818 -3.1711e-05
7:78103655 G T 0.028605 -3.0562e-05
7:78105797 C T 0.475529 -1.8561e-06
7:78106464 C T 0.031958 -1.8982e-05
7:78109304 T C 0.551804 5.2553e-06
7:78116186 A C 1.148565 -1.3492e-05
7:78117090 C T 0.277242 2.0016e-05
7:78118982 A G 0.614265 -4.0958e-05
7:78122206 A G 0.170110 -2.9544e-05
7:78124274 T C 0.022279 -7.6184e-05
7:78130518 G A 0.075564 -3.0874e-05
7:78136079 A G 0.259248 4.0265e-05
7:78136725 G A 1.160139 6.2909e-06
7:78138542 A G 1.133397 4.7101e-05
7:78138977 G T 0.419536 6.2523e-05
7:78141574 A G 0.064172 3.4498e-05
7:78151369 C T 0.129067 -3.3911e-05
7:78152457 C T 0.062682 -3.0673e-05
7:78160485 A G 0.054149 -1.5902e-05
7:78161137 T C 0.033879 3.4459e-05
7:78168022 C T 0.909690 4.5164e-05
7:78169858 A G 0.185323 -5.7468e-05
7:78170588 G A 1.423623 -1.4735e-05
7:78173595 C T 0.642854 9.5731e-06
7:78174897 C T 0.109174 -3.6881e-05
7:78174942 T C 0.213184 -1.3239e-05
7:78175596 T C 1.917642 -3.0117e-05
7:78175977 A G 0.200938 -7.6970e-06
7:78176624 C T 1.032247 3.8223e-06
7:78191370 C T 0.201308 6.0766e-05
7:78192343 G A 0.833626 -2.8054e-05
7:78193157 A G 0.091878 3.9959e-05
7:78197143 C T 0.309862 -1.9099e-05
7:78198632 A G 0.034632 1.6791e-05
7:78201493 G A 0.081410 -2.2282e-05
7:78206401 A C 0.028381 -1.7337e-05
7:78208429 G T 0.447287 -2.2121e-05
7:78212127 A G 1.532164 -2.6234e-05
7:78212129 A G 0.044804 -3.0553e-06
7:78213455 A G 0.135569 9.7594e-06
7:78215445 A G 0.067723 5.3018e-05
7:78216099 C A 0.076603 -1.1416e-04
7:78217633 A G 0.078171 4.6675e-05
7:78221342 G T 1.908674 1.1577e-05
7:78225027 C T 0.635599 -3.3250e-05
7:78227552 T C 1.520602 1.1055e-05
7:78227661 C T 0.135650 7.5696e-05
7:78230996 A G 0.505984 -6.0841e-08
7:78233434 A C 0.429919 -1.1668e-05
7:78233505 C T 1.089998 2.4458e-04
7:78233619 G A 0.270355 7.4278e-05
7:78233710 T C 0.097791 -5.7543e-05
7:78233755 T C 0.370766 5.5937e-06
7:78234444 A G 0.073341 1.1254e-05
7:78236116 A G 1.342842 -3.2764e-05
7:78237178 C A 0.036567 -1.5861e-05
7:78239829 A G 0.039569 3.4350e-05
7:78240560 T C 0.130969 -1.4615e-06
7:78243492 T A 0.144111 -2.8651e-05
7:78249193 A G 1.328126 -2.8978e-05
7:78260373 C T 0.525536 2.5980e-05
7:78261158 C T 1.299463 -1.3416e-05
7:78279069 G A 0.643269 -8.8861e-06
7:78283912 G T 0.041150 -7.8774e-05
7:78290361 T G 1.025768 6.3173e-05
7:78295430 T C 0.102183 4.9334e-05
7:78303699 G A 0.216527 8.6249e-06
7:78306501 G A 0.119191 -7.9758e-05
7:78306896 G C 0.046301 -5.3050e-05
7:78307944 C T 0.179772 1.2659e-05
7:78309286 C T 0.062007 1.9699e-06
7:78310108 G T 0.345789 1.8321e-05
7:78315540 T C 1.491271 -4.8670e-05
7:78315782 T C 0.039803 2.6008e-05
7:78332992 T C 0.045343 9.6731e-05
7:78336572 C T 0.116523 9.7897e-05
7:78338629 T G 1.302501 -9.4026e-04
7:78344109 A G 0.157192 -3.6144e-05
7:78346008 C A 0.825687 -7.1584e-05
7:78363420 C A 0.062539 -3.7221e-05
7:78364154 A G 0.122144 -8.4842e-05
7:78377037 A C 0.060588 -3.1110e-05
7:78380708 C G 0.183275 1.8828e-05
7:78388156 T C 0.139846 -1.4131e-05
7:78394560 A G 0.958889 -4.2355e-05
7:78397259 T C 0.668554 1.0439e-05
7:78398926 T C 0.021269 1.0243e-05
7:78401200 T G 1.784174 -1.7845e-04
7:78403563 C T 0.070602 1.4105e-04
7:78407722 C T 0.094244 1.3289e-05
7:78416056 G A 1.281384 -1.5109e-05
7:78416116 G T 0.094948 5.4239e-05
7:78422208 G A 0.745549 -2.7800e-05
7:78423321 G A 1.811863 -1.3503e-04
7:78427186 T C 0.052253 -6.4540e-05
7:78429302 C T 0.124598 1.4781e-05
7:78433060 C A 0.043230 -4.6371e-06
7:78433268 C T 0.037028 -1.1714e-04
7:78434965 A G 1.053360 -9.3256e-06
7:78435005 T C 0.131976 6.1151e-05
7:78441787 C T 0.129246 8.4328e-05
7:78447878 C T 1.919226 -2.0154e-05
7:78456148 T C 1.003684 2.9850e-05
7:78456168 A G 0.860501 5.4756e-06
7:78459184 G A 0.098525 4.0070e-05
7:78476581 C A 0.037089 -6.6635e-06
7:78478887 C G 0.059628 -4.0064e-05
7:78482272 T C 0.122060 -5.6810e-05
7:78491873 G A 1.395485 -8.2228e-05
7:78497118 T C 0.058131 -6.6054e-06
7:78508307 G T 1.417994 -5.4951e-05
7:78516581 T C 0.962716 -2.9948e-05
7:78528186 G A 0.074159 -8.5420e-05
7:78528822 G T 0.201159 3.4734e-05
7:78529998 T C 0.748509 -3.3160e-05
7:78530709 G A 0.027430 3.9908e-05
7:78534820 C T 0.824859 -8.8126e-06
7:78537778 A G 1.766400 -5.9143e-05
7:78538151 A G 0.052211 -9.4195e-05
7:78545424 G A 0.628014 -2.6287e-05
7:78545941 A G 0.048083 5.9722e-05
7:78546582 A G 0.025917 2.5590e-05
7:78547202 A G 0.866574 -9.0914e-06
7:78559214 G A 0.714965 -6.2190e-06
7:78568169 T G 0.086886 -4.8228e-05
7:78572369 A G 0.179750 3.4395e-05
7:78580205 A C 1.838186 -7.6312e-07
7:78584093 T G 0.086811 9.3880e-05
7:78586112 A G 0.067366 -4.9311e-05
7:78588768 G T 0.033464 -3.5784e-06
7:78592210 C T 0.037956 1.2143e-04
7:78594867 G T 0.045798 -4.9763e-05
7:78599132 T C 0.087444 -6.4734e-05
7:78608521 A C 0.059839 -1.8638e-04
7:78621612 G A 0.129200 1.2279e-05
7:78627106 C T 0.166955 -7.3936e-06
7:78627840 T C 0.024668 8.4923e-06
7:78629056 G A 0.040423 1.2127e-04
7:78634644 C T 0.122375 1.0747e-04
7:78638995 A C 0.033629 5.2328e-05
7:78641410 C T 1.421652 -8.6325e-06
7:78657099 C T 1.253094 -8.7312e-06
7:78658711 A G 0.044639 3.7199e-05
7:78659325 T C 0.165313 -5.6971e-06
7:78664922 A G 0.118843 7.1744e-05
7:78667335 A G 0.031669 -1.0812e-06
7:78671643 T C 0.102167 -2.8890e-05
7:78673492 T C 0.022379 1.2095e-06
7:78678354 T C 0.788322 -1.3977e-05
7:78686968 C G 0.281644 -1.2746e-05
7:78687119 A G 0.397137 -4.2950e-05
7:78687386 A C 0.071283 8.9804e-06
7:78688292 G A 0.199776 6.4424e-05
7:78691005 A G 1.521050 -3.3787e-04
7:78691754 C T 0.055058 -8.6633e-05
7:78692723 G A 1.892075 -2.4282e-05
7:78693445 C T 0.121128 -2.3045e-04
7:78702387 A G 0.093913 6.8983e-05
7:78702645 A G 0.034392 1.1150e-06
7:78703012 C T 0.126493 -8.7449e-06
7:78703221 T G 0.055450 -1.6804e-05
7:78706241 T C 0.028920 1.3444e-05
7:78708536 A G 1.737120 -8.1025e-05
7:78720836 G A 0.079287 -7.3084e-05
7:78721972 G C 0.028420 -5.8309e-05
7:78725528 G A 0.062718 -1.4024e-04
7:78731694 G A 0.033736 -3.7266e-05
7:78734684 C T 1.731372 -5.6812e-05
7:78737784 C T 0.110859 1.4344e-04
7:78743548 C T 0.186459 -4.5619e-05
7:78746027 A G 0.159454 -2.5850e-05
7:78748649 C G 0.044684 -5.9666e-06
7:78749299 C A 0.091167 -1.8807e-05
7:78750133 T G 1.664892 1.0355e-05
7:78751244 T C 0.059196 3.3482e-05
7:78768974 A G 0.027443 -6.1823e-06
7:78771290 A G 0.044149 3.3614e-07
7:78771474 C G 0.088830 1.4901e-05
7:78788525 C T 0.046155 -6.3076e-06
7:78789940 C T 0.059956 -2.8990e-05
7:78794390 C T 0.195959 4.5251e-05
7:78799064 G A 0.088703 -1.7888e-05
7:78801122 C A 1.747532 1.6620e-05
7:78807315 G A 0.089200 -9.9454e-06
7:78808131 C T 0.049183 -2.0768e-04
7:78828875 T C 0.061082 -1.9109e-05
7:78841264 T C 0.039916 1.3359e-05
7:78844411 A G 0.023707 -3.1123e-05
7:78849766 G A 0.106961 2.2387e-05
7:78858362 G A 1.814554 -3.3964e-05
7:78858392 T C 0.373115 1.8929e-05
7:78900016 T C 1.428105 1.9606e-05
7:78903698 A G 0.132355 1.2379e-04
7:78912471 T C 0.176189 -2.2947e-05
7:78915614 T C 0.206875 -2.8224e-05
7:78915629 A C 1.715335 1.7974e-05
7:78918634 C T 1.390636 3.1525e-05
7:78932141 C T 0.575310 -1.1212e-05
7:78933207 G A 0.103426 -3.2643e-05
7:78933810 C T 0.054954 6.7254e-05
7:78947524 A C 0.037527 -8.2309e-05
7:78947912 A G 0.405446 1.9340e-05
7:78947982 C T 1.723082 -1.0547e-05
7:78952139 G T 0.101517 -5.6969e-05
7:78963773 C A 1.722164 -8.4496e-06
7:78965822 T G 0.064100 1.2227e-06
7:78972773 G A 0.023266 4.7335e-05
7:78973769 C G 0.058459 2.7074e-05
7:78976021 T C 0.032548 1.0084e-05
7:78976538 A G 0.500566 1.4411e-04
7:78990055 C A 0.263604 6.7619e-05
7:79009634 C A 0.772135 1.8843e-05
7:79023504 A G 0.270634 9.5077e-05
7:79030763 T G 0.242357 -8.6196e-05
7:79033194 C T 0.034934 6.7979e-05
7:79034850 G A 0.036437 2.4686e-05
7:79042483 G A 1.959078 -4.9917e-05
7:79047845 A G 0.059443 -1.8170e-04
7:79057761 C T 0.695500 3.6652e-05
7:79060488 C A 0.077914 -1.5474e-05
7:79064050 T C 1.563667 -1.5981e-05
7:79067272 T C 0.194472 -3.3378e-05
7:79068250 T A 0.034681 -2.0309e-05
7:79080350 A C 0.632243 -1.2765e-05
7:79081165 T C 0.064130 -8.2723e-06
7:79085343 A G 1.318532 9.4628e-06
7:79085492 A C 0.162317 5.3917e-05
7:79086317 A G 1.705870 -6.2439e-05
7:79095276 G A 0.122381 2.4917e-05
7:79101750 C G 0.094695 1.3546e-05
7:79108124 C T 0.859764 -1.4848e-05
7:79113860 A G 0.095198 2.1085e-05
7:79121905 C T 0.450468 1.4577e-05
7:79132084 A G 0.028066 -5.3429e-05
7:79133595 G C 0.049686 5.4134e-05
7:79135320 G A 0.045106 -2.4867e-05
7:79140124 G T 0.389760 2.2006e-05
7:79141511 A C 0.033006 -4.6128e-05
7:79145733 C T 0.217465 1.9186e-05
7:79150373 G A 0.046586 3.0602e-05
7:79158314 G A 0.041776 6.1664e-06
7:79161460 C T 0.731002 -2.1948e-06
7:79162482 C T 0.077476 2.8249e-05
7:79162518 G C 0.551041 1.2749e-05
7:79163347 C T 0.047690 8.6471e-05
7:79170530 C A 0.104052 -3.4953e-05
7:79174185 A G 1.007582 -1.0382e-05
7:79183073 T C 0.499580 1.1151e-05
7:79230955 C T 0.080410 -4.6138e-05
7:79234746 A G 0.075671 -1.9051e-05
7:79242570 T C 0.117318 3.8787e-05
7:79252030 T C 0.063419 5.1538e-05
7:79252232 T G 0.070037 2.3630e-06
7:79252800 T G 0.327428 -9.2667e-05
7:79258637 G A 0.158399 6.5749e-05
7:79260820 C T 1.952820 -7.9885e-05
7:79263116 T C 0.069190 7.2481e-06
7:79263495 T C 0.032750 -2.7649e-05
7:79267703 G T 0.047109 -2.2191e-05
7:79280410 G T 0.125617 6.3865e-05
7:79294580 G A 0.910576 -2.0112e-06
7:79295138 T C 0.174787 1.0751e-05
7:79296268 C A 1.099184 -1.9670e-06
7:79297722 A G 0.074847 8.3620e-06
7:79305774 G A 0.246340 1.3940e-05
7:79308846 A G 0.041649 -2.2994e-06
7:79314722 C T 0.126695 -2.9082e-05
7:79315054 G A 1.806790 6.5818e-05
7:79334324 A G 1.068943 2.3323e-05
7:79334839 C G 0.047463 5.7617e-06
7:79336164 T C 0.092228 -4.3561e-05
7:79343021 G T 1.102761 1.7167e-05
7:79346925 T G 1.795511 8.3951e-05
7:79349757 C T 0.041130 -1.2067e-05
7:79354459 C T 1.832318 5.6652e-05
7:79366631 G A 0.221815 -3.5049e-05
7:79367667 C T 1.064896 1.5941e-04
7:79367702 A G 0.063315 -3.4285e-05
7:79370620 C T 1.823850 8.1751e-05
7:79391077 C T 0.077674 -3.6483e-06
7:79396272 C T 0.066028 8.0138e-05
7:79414100 T C 0.084250 9.7006e-05
7:79416066 C T 0.154189 5.7139e-05
7:79429063 G A 1.386559 8.9783e-05
7:79430341 T C 0.027073 -3.2611e-06
7:79432052 G A 0.038086 8.7125e-05
7:79448275 A G 0.547338 -1.0235e-04
7:79452842 C T 0.025369 9.6339e-05
7:79489135 G C 0.027878 -1.1371e-04
7:79490488 G A 0.223178 -3.5104e-05
7:79497424 G A 0.145559 1.1858e-05
7:79504458 G A 0.032717 3.4350e-05
7:79506975 T C 0.364878 -8.3779e-05
7:79509411 G A 0.590000 -1.0670e-04
7:79513745 A G 0.223873 -2.6403e-05
7:79519261 T C 1.907369 3.9765e-05
7:79529112 G A 0.029734 4.2056e-05
7:79557517 T C 0.038839 3.3958e-05
7:79557599 G A 0.866811 3.8618e-05
7:79577451 G C 1.384820 7.5072e-05
7:79584385 T C 0.085441 -8.0887e-05
7:79589127 A G 0.027196 1.0385e-04
7:79594869 C T 0.022048 -9.2629e-05
7:79600671 A G 0.327899 -8.6094e-05
7:79601966 A C 0.037644 1.8312e-05
7:79617753 T C 0.061267 -3.7074e-05
7:79634512 G A 0.263802 -6.7061e-05
7:79635376 G A 0.047388 3.0008e-05
7:79639667 C G 0.024444 5.3393e-05
7:79646327 C T 0.146341 -5.5486e-05
7:79657069 G A 0.158828 4.0940e-05
7:79657863 C T 0.040698 9.3469e-06
7:79660258 A G 0.615177 2.5288e-05
7:79663989 T C 0.272708 -1.8774e-06
7:79667514 T C 0.113088 -2.0863e-05
7:79670955 C T 0.081455 4.4610e-05
7:79675507 T C 0.038232 5.2326e-06
7:79676787 G A 0.993336 -1.1839e-05
7:79677799 G A 0.031565 7.7192e-05
7:79678693 A G 0.311920 -7.5145e-05
7:79724174 T G 0.038297 -2.3310e-05
7:79726151 T G 0.688466 2.1334e-05
7:79726693 A G 0.043308 -4.5684e-05
7:79730942 A C 0.234908 -1.3938e-05
7:79740682 T C 1.750736 -2.2679e-05
7:79753171 T C 0.221406 -7.9413e-05
7:79753738 G A 0.623123 -3.0340e-06
7:79758759 T C 0.594966 1.8025e-06
7:79759832 G T 0.796576 -2.8891e-06
7:79760082 T C 1.336533 1.5991e-05
7:79761913 G A 0.310703 -2.2194e-05
7:79763302 G A 0.957065 1.5814e-06
7:79766351 A G 1.682160 -3.4317e-05
7:79771551 G A 1.936211 9.2283e-06
7:79772498 T A 1.766322 -2.2368e-05
7:79774075 A G 0.032977 -6.3875e-05
7:79775311 C T 0.681689 5.6091e-05
7:79786849 G A 0.070504 1.5582e-05
7:79791391 A G 0.058897 1.6071e-05
7:79792606 A G 0.308252 -2.8794e-05
7:79794505 T C 0.756072 1.2137e-04
7:79803412 A G 0.032928 -6.4213e-05
7:79806662 A G 0.179977 8.1535e-05
7:79825499 G A 0.305555 2.5515e-04
7:79830579 G T 0.311969 -3.9299e-05
7:79841515 A G 0.205492 1.3260e-06
7:79845962 G C 0.214385 -3.0113e-06
7:79848967 A C 0.669423 6.9032e-05
7:79856294 T C 1.853535 2.3182e-05
7:79857839 G A 0.028670 -5.3644e-05
7:79864278 G A 0.209887 3.1035e-05
7:79865157 T C 0.254944 -6.0740e-07
7:79878283 T G 0.194372 1.9280e-05
7:79879185 T G 0.030147 -1.3005e-04
7:79879478 T C 1.603369 -7.2485e-05
7:79882738 A G 0.022045 7.1297e-05
7:79883808 C A 0.040968 -5.3832e-05
7:79890064 G A 0.539233 -3.9425e-05
7:79896219 C T 0.363248 -7.7579e-05
7:79896774 A G 0.055194 4.9015e-05
7:79899322 G A 0.029429 1.1718e-05
7:79899946 C T 0.287966 2.3965e-05
7:79901055 G C 0.664227 -2.3569e-05
7:79903870 A G 1.280047 1.4516e-05
7:79908592 T C 0.045528 1.4798e-05
7:79919532 G A 0.041322 4.3395e-05
7:79927478 A G 0.025687 1.5348e-05
7:79941707 C T 0.029384 1.5145e-05
7:79947528 G A 0.783070 -1.0938e-04
7:79955724 C T 1.205872 5.4557e-06
7:79961517 T G 0.030689 -2.7621e-06
7:79978403 G A 0.271322 5.6036e-06
7:79991800 T C 0.262533 -1.2463e-04
7:79998512 C T 0.206186 -3.9779e-05
7:80006591 C A 0.044100 -4.2301e-05
7:80009441 C T 0.160876 3.4577e-05
7:80026004 G A 0.452529 5.8942e-06
7:80028629 T G 0.088366 -1.2176e-05
7:80034584 C A 0.163897 -6.6472e-05
7:80044116 G A 0.914380 2.7459e-05
7:80046920 A T 0.093007 -3.3165e-05
7:80056940 T G 0.056976 1.7576e-05
7:80057069 A G 0.028274 1.6402e-04
7:80057390 C T 0.089008 -6.8637e-05
7:80058028 T C 0.194054 -3.4910e-05
7:80062550 C T 1.572061 -3.2301e-06
7:80067650 T C 0.056184 -4.8446e-06
7:80067787 C T 0.026060 1.0065e-04
7:80069067 G A 0.172778 1.8487e-05
7:80071426 G A 1.471741 -1.9339e-05
7:80074216 C A 1.466869 -2.3203e-05
7:80074876 A G 0.020802 5.4202e-05
7:80079575 T C 0.069531 -2.4618e-06
7:80080177 T C 1.507168 -2.3082e-05
7:80081164 T C 0.252373 -5.7599e-05
7:80085508 C T 0.758224 -5.7511e-06
7:80087652 G A 0.174917 -2.1694e-06
7:80098487 T C 1.381236 2.5555e-07
7:80098568 C T 0.038725 5.7734e-05
7:80102320 A G 0.022318 3.9811e-05
7:80104105 T C 0.128571 -2.0577e-05
7:80104891 T C 0.155929 8.1717e-05
7:80106812 G A 0.078615 1.0019e-04
7:80116135 G T 0.185157 -5.6525e-05
7:80122641 A G 0.024600 -1.2299e-04
7:80135079 T C 0.093653 -1.6037e-04
7:80138303 A G 0.227313 4.1874e-05
7:80138614 C T 0.054876 2.6934e-05
7:80141152 T C 0.037161 5.3074e-05
7:80142883 C T 0.028040 4.5529e-05
7:80150052 A C 0.541090 2.2042e-05
7:80150131 G T 1.271147 -1.5162e-05
7:80154111 G A 0.047651 -1.3777e-05
7:80156314 A G 1.186098 -3.1634e-05
7:80173578 C T 0.044188 -2.7157e-05
7:80178906 G A 0.116146 -1.6629e-05
7:80181720 T G 0.941885 -2.1118e-05
7:80193104 G A 0.780042 -2.5381e-05
7:80204967 T C 0.059407 -6.3585e-05
7:80212994 C T 0.034382 -5.2008e-05
7:80220953 A C 0.065882 -1.0251e-05
7:80225613 G A 0.045106 3.3846e-05
7:80227174 A G 0.102507 -1.9041e-04
7:80231504 C G 0.862721 -8.7025e-06
7:80236014 G T 0.820192 -7.9949e-06
7:80237950 A G 0.083974 -8.3514e-05
7:80242545 G A 0.055223 1.3010e-04
7:80258287 A C 0.045139 -1.3308e-05
7:80258810 G A 1.109012 9.9662e-06
7:80258898 A C 0.119862 -1.0525e-05
7:80262137 G C 0.094854 1.1743e-04
7:80262872 T C 0.028407 -3.8111e-05
7:80273359 A G 0.138886 -7.3225e-05
7:80286344 G A 0.139340 7.4359e-06
7:80288241 G A 0.058398 -6.7813e-05
7:80292449 A G 0.057645 2.7943e-05
7:80293106 A G 0.051841 -4.2225e-06
7:80293916 T C 0.096081 -4.0048e-05
7:80296792 C G 0.091683 -3.8422e-05
7:80298173 T C 0.866528 1.8411e-05
7:80301500 A G 0.154907 8.8475e-06
7:80303959 T G 0.033467 3.0493e-05
7:80305893 T C 0.043431 1.7332e-05
7:80310488 G A 0.873377 1.9800e-05
7:80329655 A G 0.061539 7.8583e-05
7:80330299 A C 0.273322 -1.3052e-05
7:80330511 A G 0.036249 -8.3130e-05
7:80331968 C T 0.094588 -7.0569e-05
7:80332520 C T 0.042412 -1.0738e-04
7:80333345 G T 0.043714 -2.0475e-05
7:80333822 G A 0.110388 2.5300e-05
7:80336600 G A 0.204979 -2.9068e-05
7:80338013 T G 0.040559 -2.5058e-05
7:80338095 C T 0.035655 -8.6683e-05
7:80342389 C T 0.231137 2.1532e-05
7:80353406 A G 0.238985 -3.3237e-05
7:80365788 C T 0.143001 8.9434e-06
7:80366616 G C 1.063974 -2.3759e-05
7:80370904 C T 0.247615 -4.2943e-05
7:80384610 T C 0.094244 1.4724e-05
7:80385293 T C 0.081715 -3.1213e-05
7:80385541 G T 0.177916 -6.4181e-05
7:80385604 C T 1.200110 -1.1290e-04
7:80386987 T A 0.250027 -8.5650e-06
7:80389412 C A 0.080913 -1.2783e-04
7:80389464 C T 0.039043 8.2433e-05
7:80390598 C T 0.049238 -1.5237e-05
7:80392679 G A 0.034334 3.3062e-05
7:80395172 T C 0.029309 7.6177e-05
7:80399511 C T 0.391408 -2.5835e-05
7:80400170 A C 0.306584 -6.4533e-07
7:80402554 A G 0.058647 -1.6429e-05
7:80403185 T C 0.351726 -2.7360e-04
7:80407801 T C 0.752641 1.0953e-04
7:80422674 A G 0.053857 9.3324e-06
7:80425858 C T 0.215518 -2.6474e-05
7:80436061 A G 0.114250 1.8647e-05
7:80440951 C T 0.041043 3.6945e-05
7:80442955 C T 0.034778 3.0833e-05
7:80451218 G A 0.071150 2.7167e-05
7:80451815 C T 0.295217 4.6163e-05
7:80458880 C T 1.803324 -1.1433e-04
7:80461728 A C 1.323235 8.2550e-06
7:80468187 T C 1.174891 2.8736e-05
7:80468801 G A 0.449491 -7.8475e-06
7:80475542 C T 0.409000 5.1022e-06
7:80478497 G T 0.202337 -7.6944e-06
7:80478587 C A 0.045080 3.1660e-05
7:80484034 T C 0.098317 2.1442e-05
7:80490104 C T 0.102923 1.6042e-05
7:80490379 A G 0.076801 -2.1473e-05
7:80494216 C A 0.025765 -6.8139e-05
7:80502552 G A 0.053198 -8.2183e-05
7:80508289 G C 0.059975 -4.5763e-05
7:80509256 T C 0.099414 2.2339e-05
7:80513700 T C 0.046810 1.2000e-05
7:80520262 G A 0.020464 -1.0298e-04
7:80532112 C T 0.101073 1.3451e-05
7:80532504 C T 1.433843 -1.2341e-04
7:80547047 C T 1.353316 -5.5586e-05
7:80547467 A G 0.133099 6.1781e-05
7:80549933 G T 1.204651 -5.8354e-05
7:80550308 A G 1.708450 -7.4577e-05
7:80551571 C T 0.053117 2.9554e-05
7:80552374 A G 0.036489 -5.0406e-05
7:80556829 C T 1.055684 -1.8426e-05
7:80557095 T C 1.622464 -8.5948e-06
7:80563799 G C 0.128558 -8.8860e-05
7:80565972 C A 0.115484 6.3841e-05
7:80566789 A G 0.113189 7.5844e-05
7:80573740 T C 0.023201 -4.0420e-05
7:80576901 G A 0.066957 -1.5227e-04
7:80580745 G A 0.253552 -1.1054e-05
7:80584102 T C 1.754748 -5.6019e-05
7:80585609 C G 0.056736 2.1618e-05
7:80589027 G A 0.285237 -1.1631e-05
7:80589665 G T 0.091420 -1.0956e-05
7:80591510 G A 0.097463 -4.1687e-05
7:80599142 C T 0.982921 -1.2187e-05
7:80599357 G A 1.483257 -1.9882e-05
7:80600178 A G 0.037670 4.1370e-05
7:80601282 T C 0.223954 7.7077e-06
7:80604838 C A 0.067252 -1.0651e-05
7:80605815 G A 0.981960 -2.2885e-05
7:80606481 T C 0.053441 2.1554e-05
7:80610089 T C 0.073062 -4.2309e-05
7:80615857 C T 1.495302 -7.3281e-05
7:80617948 C T 1.655155 -2.4591e-05
7:80619575 G A 0.583060 1.8590e-06
7:80620397 G A 1.510210 -1.8353e-05
7:80621583 A G 0.644629 -2.4689e-05
7:80621787 A G 0.075597 3.4812e-07
7:80624136 C A 0.094980 -9.7093e-06
7:80624286 G A 1.547104 -5.7703e-06
7:80624882 A G 0.645473 4.7684e-05
7:80625090 G T 0.029566 2.9730e-05
7:80626503 T G 0.022474 -5.1294e-05
7:80626674 G A 0.041698 -2.2733e-05
7:80628552 T C 0.041010 2.8469e-05
7:80629517 A G 0.135650 5.5982e-04
7:80640318 C T 0.036891 4.4175e-06
7:80649845 A G 0.354731 7.2857e-06
7:80650941 T C 1.662581 -1.2676e-05
7:80654259 A G 0.211065 -1.8146e-05
7:80664956 G A 0.131661 -2.2831e-05
7:80680452 T C 0.080689 1.7929e-05
7:80692538 A G 0.062059 2.7615e-05
7:80694930 G A 0.283838 1.3104e-04
7:80695783 G A 0.052756 4.7326e-05
7:80701790 A G 1.093487 1.4997e-05
7:80702989 G A 0.072552 -2.9018e-05
7:80703957 G A 0.342034 8.3945e-05
7:80710170 T C 0.105003 -5.7593e-06
7:80715067 A G 0.734799 -3.2123e-05
7:80728606 G A 1.621380 -5.4602e-05
7:80736679 T C 0.024058 -4.4797e-05
7:80747460 A C 0.088392 -4.7215e-05
7:80748068 C A 1.367848 -6.8094e-06
7:80752626 A C 0.076236 -1.3074e-05
7:80757067 A C 0.125614 6.5683e-05
7:80757422 G T 0.367487 3.6709e-05
7:80759390 A G 0.430760 1.6636e-05
7:80765807 A G 0.829173 6.9123e-05
7:80767679 T C 0.083023 -1.5730e-04
7:80769640 C T 0.235606 -2.4728e-05
7:80769927 T C 0.106701 3.2947e-05
7:80772399 A G 0.078930 -8.4272e-05
7:80776886 C T 0.021247 5.2736e-05
7:80784753 G A 0.031954 -6.8947e-05
7:80796081 A G 0.178322 3.0116e-05
7:80798636 G A 1.708155 3.8580e-05
7:80801058 T C 0.083822 1.7077e-05
7:80802077 G C 0.150340 4.1688e-04
7:80805984 G A 0.641163 1.7195e-04
7:80810274 T G 0.020909 -1.5409e-05
7:80812151 A G 0.104698 1.9771e-05
7:80813049 A C 0.113374 8.7530e-06
7:80824925 T G 0.185871 -4.7428e-05
7:80826781 C T 0.081244 1.2414e-05
7:80829539 T C 0.028998 -8.1130e-05
7:80831072 C T 0.042088 2.7182e-05
7:80832313 G A 0.022853 1.2558e-05
7:80832856 T C 0.672877 -3.7848e-05
7:80836661 C T 0.035622 3.3365e-05
7:80838012 G A 0.185105 4.6467e-05
7:80841451 G A 0.246846 3.4322e-06
7:80866153 G T 1.112050 2.6756e-05
7:80869330 T C 0.025677 -4.5244e-05
7:80874054 T G 0.293799 8.6871e-05
7:80874658 T C 1.206540 -4.3727e-05
7:80882789 C T 0.032091 1.6978e-05
7:80883730 A G 0.027501 -4.3978e-05
7:80884801 T C 0.021873 -6.2144e-06
7:80887906 C T 0.048096 1.0410e-04
7:80896389 A C 1.741508 -9.5795e-05
7:80897859 C A 1.212077 -5.9150e-05
7:80897957 C T 0.034992 8.4207e-05
7:80902581 T C 0.022026 -2.4938e-06
7:80905279 T C 0.059712 3.5894e-05
7:80922616 A T 0.053698 2.0164e-05
7:80923689 T C 0.032214 4.7188e-05
7:80926743 T C 0.186624 -6.4196e-05
7:80928105 A T 0.042487 -1.3784e-04
7:80928827 A G 0.030403 -1.9380e-04
7:80932568 T C 0.187238 -6.3685e-05
7:80936740 T C 1.393220 -1.2468e-04
7:80936861 T C 0.054003 -3.6469e-05
7:80942682 C T 0.046099 -8.6705e-05
7:80952234 C T 0.162755 -1.5902e-06
7:80953663 A G 1.797601 -5.3353e-05
7:80955593 G A 0.117269 4.0744e-05
7:80957136 G T 0.167026 -8.6470e-05
7:80965422 T C 1.232672 -7.4341e-05
7:80966443 A G 0.823885 9.4506e-06
7:80969310 C T 0.028653 -4.6008e-05
7:80970635 G A 0.197332 1.7683e-04
7:80971396 T C 0.490716 -2.6493e-05
7:80971439 T G 0.056012 4.1314e-06
7:80971638 G A 0.327276 2.5784e-05
7:80975825 T C 0.055843 -7.8151e-05
7:80980302 T C 0.115208 -3.6213e-05
7:80987682 A G 0.676863 3.5575e-05
7:80992769 G A 0.042409 3.3968e-05
7:80999391 A C 0.391129 1.7967e-05
7:81022116 A G 0.021286 -6.7193e-05
7:81022167 G A 1.227274 4.8970e-05
7:81022183 G T 0.062825 1.2216e-04
7:81025827 G A 1.843477 1.2586e-04
7:81031722 C T 0.387974 5.9374e-05
7:81043148 T C 0.485954 -3.9400e-06
7:81058321 T G 0.245807 4.6917e-06
7:81064679 T C 0.768114 4.0195e-05
7:81068505 G T 0.911576 2.5393e-05
7:81069226 T G 0.138821 7.9281e-06
7:81084719 C T 1.848566 -2.9268e-06
7:81087389 C T 0.535228 3.3739e-05
7:81092376 C T 0.719979 -1.8224e-05
7:81099914 T C 0.102712 6.1657e-05
7:81100209 G C 0.092725 2.9315e-05
7:81105389 T C 0.110070 -1.0425e-05
7:81114188 C T 0.112225 -1.8785e-05
7:81114271 T C 0.035765 -1.5897e-05
7:81117748 A C 0.074263 5.4780e-05
7:81122597 C T 0.041081 -4.1541e-06
7:81122819 T C 1.756309 -2.8254e-05
7:81129093 C T 0.097681 1.3146e-05
7:81151903 A G 0.032694 7.5332e-05
7:81160961 T C 0.027222 8.3681e-06
7:81174262 C T 0.036554 -4.2919e-05
7:81176714 A G 0.021305 -6.9671e-05
7:81186001 C T 0.061075 9.1409e-06
7:81192121 A G 0.777371 -3.4229e-06
7:81197345 G A 0.112261 -9.8810e-05
7:81199548 C A 0.103737 4.8731e-05
7:81223857 T C 0.067518 3.5613e-05
7:81224089 G T 0.218562 -1.5831e-06
7:81226405 C T 1.889343 -1.4828e-05
7:81232322 T C 0.022272 -3.8795e-05
7:81240188 T C 0.118869 -3.0985e-05
7:81242237 G A 0.162284 -3.8809e-05
7:81243831 G T 0.024096 1.1785e-04
7:81244255 C T 0.100680 3.9623e-05
7:81246013 C T 0.105769 -1.4827e-05
7:81258846 A G 0.213960 -2.1881e-05
7:81259397 T C 0.071721 2.1455e-05
7:81262176 T G 0.063380 4.6377e-06
7:81271040 T C 0.036395 -3.5779e-05
7:81273121 T G 0.332579 3.8078e-05
7:81276331 A G 0.140272 1.1695e-05
7:81279534 G A 0.038550 1.2930e-05
7:81279976 G T 0.471273 1.8372e-05
7:81286309 A G 0.021695 3.3364e-05
7:81288864 A G 1.898307 5.6481e-05
7:81297342 G A 0.024291 -3.6272e-05
7:81306540 C T 0.203762 -7.0561e-06
7:81308396 A G 0.260806 5.9770e-06
7:81309224 T C 1.721300 9.0762e-05
7:81311371 C T 0.058933 -1.8473e-04
7:81321529 T G 0.107493 3.8481e-05
7:81321662 G A 0.133842 -3.1028e-04
7:81327065 C T 1.576816 1.0959e-05
7:81330627 T C 0.099086 3.3640e-05
7:81333547 A G 0.058443 5.3206e-05
7:81346292 G A 0.133079 -4.6755e-05
7:81358200 C T 0.041445 -1.2602e-04
7:81359051 T C 0.130667 1.8048e-04
7:81369419 G A 0.386696 2.6332e-06
7:81370578 A G 0.278651 -4.2174e-06
7:81371619 C T 1.510450 5.9976e-06
7:81374817 A G 0.046252 -7.7946e-05
7:81375448 A G 0.062426 2.4947e-05
7:81384766 C T 0.027170 3.1768e-05
7:81390481 C A 0.083228 5.0588e-06
7:81398356 T C 0.490566 -2.1727e-05
7:81403083 T C 0.029929 3.3198e-05
7:81407735 C T 0.063889 1.8709e-04
7:81411028 C T 0.800143 5.5912e-05
7:81417088 G A 0.030478 6.7928e-05
7:81422404 G A 0.051900 3.5134e-06
7:81427920 T C 0.061507 -6.3207e-05
7:81431779 T C 0.794742 5.9367e-07
7:81434933 C T 0.370094 3.4640e-04
7:81450810 G A 0.042325 1.6673e-04
7:81451159 C T 0.036086 -6.0813e-05
7:81453160 T C 0.102374 -4.9660e-05
7:81460246 A G 0.020416 2.9697e-06
7:81461668 G C 0.076032 1.9438e-05
7:81469911 T G 0.051857 9.9335e-05
7:81480501 C T 0.198439 6.0441e-05
7:81482415 C T 0.078083 -5.0761e-06
7:81498301 C T 0.144270 -1.4236e-05
7:81499616 T C 0.033451 5.3886e-05
7:81500042 T G 0.108097 -2.5530e-05
7:81502995 A G 0.099093 -4.2996e-05
7:81507903 C T 0.030913 -4.3338e-05
7:81518218 G T 0.886512 1.3796e-05
7:81535350 T C 0.650527 -1.0149e-04
7:81535972 A G 0.887366 -1.1511e-04
7:81544350 G T 0.280287 -1.7542e-05
7:81549859 A G 1.246628 -6.1207e-05
7:81553136 G A 0.470923 -2.3402e-05
7:81562516 G A 0.513699 -2.7786e-06
7:81562915 G A 1.012016 -2.5347e-05
7:81566501 T C 0.079777 4.2262e-05
7:81566965 C T 0.040614 -7.1779e-05
7:81575366 G A 0.378594 -1.9713e-05
7:81577672 C T 0.458213 -9.5847e-05
7:81582845 A G 0.815498 -7.9225e-05
7:81593769 G A 0.161447 -3.1027e-05
7:81598988 A G 0.187101 -2.9777e-05
7:81600442 T C 1.319181 -3.6749e-05
7:81600547 A G 1.507207 -9.1767e-05
7:81604071 T C 0.040958 -1.1536e-05
7:81604189 A G 0.038112 2.7833e-06
7:81616697 C T 0.038358 1.3973e-05
7:81654930 C T 0.040173 1.5299e-05
7:81657878 T C 0.327990 -2.4536e-04
7:81667468 T C 0.076392 1.4986e-05
7:81669934 A G 0.459079 1.5692e-05
7:81671447 G A 0.062273 3.2766e-06
7:81673286 T G 0.095824 -3.2774e-05
7:81675161 T C 1.671001 -1.2712e-05
7:81676092 G A 0.172087 -2.8519e-04
7:81686008 A G 0.171006 -1.1820e-05
7:81694329 C T 0.075483 3.7809e-05
7:81694567 A C 0.066668 7.8429e-05
7:81706169 A G 0.879067 1.5698e-06
7:81708565 C A 1.321514 2.8960e-05
7:81708621 C T 0.050014 -4.2379e-07
7:81711631 A G 0.027040 -8.0337e-06
7:81711651 C T 0.132595 -8.0938e-05
7:81713692 C T 0.298236 5.5187e-05
7:81716795 A T 0.024028 -4.4576e-05
7:81722831 T C 1.601178 -2.0711e-04
7:81723042 A C 0.139188 4.1367e-05
7:81725373 A G 0.842136 -1.6690e-04
7:81726926 G A 0.385566 1.0959e-05
7:81727019 A G 0.040611 -8.1539e-05
7:81730460 T C 0.127863 3.2736e-06
7:81731446 T C 0.833993 -1.6035e-04
7:81731931 A G 1.958250 -8.8195e-05
7:81738250 A T 0.089985 4.4227e-05
7:81739258 G A 0.179737 -5.1140e-06
7:81756313 A C 0.882942 4.2241e-05
7:81756457 C T 0.061705 8.3557e-06
7:81757768 T C 0.027109 1.6726e-05
7:81757804 G A 0.396245 4.2632e-05
7:81760794 T C 0.031351 9.8582e-05
7:81761283 G C 0.106224 2.8370e-06
7:81768172 A G 0.029445 5.4470e-05
7:81771456 C T 0.143384 3.4297e-05
7:81782779 G A 1.911780 -5.3072e-05
7:81782943 A G 1.312939 -2.0906e-04
7:81786220 T C 0.052231 -2.6754e-05
7:81791817 A G 0.051124 -3.2162e-05
7:81795368 G A 1.965576 -9.4023e-05
7:81795574 T C 0.698087 -6.7028e-06
7:81796048 T G 0.865532 -2.8685e-05
7:81798702 T C 0.056720 1.8333e-05
7:81800759 A G 0.055249 2.6005e-06
7:81802915 A G 0.080809 -1.7692e-05
7:81809639 T C 0.136938 -8.1845e-05
7:81812437 C A 0.155984 2.0909e-05
7:81813267 G C 1.733602 3.8086e-05
7:81815841 A G 0.710868 -4.2181e-05
7:81821589 A G 1.378387 5.3016e-07
7:81825511 C G 0.095944 5.8001e-05
7:81826163 C T 0.047096 3.1428e-05
7:81831262 G T 0.078479 -5.9012e-05
7:81836753 C T 0.127211 1.5239e-05
7:81843115 T C 0.053217 1.7260e-05
7:81845883 G A 0.229556 9.5944e-05
7:81847080 C T 0.072202 4.7576e-05
7:81847651 A G 0.764397 1.2020e-05
7:81853126 C T 0.031623 1.4651e-05
7:81856313 C T 0.120632 -7.5138e-06
7:81885189 C G 1.471965 -1.0143e-05
7:81900449 T C 0.029962 -8.6327e-07
7:81910629 C A 0.667528 -3.4426e-05
7:81910991 A G 0.147964 -1.0928e-06
7:81922643 C T 0.027527 -1.1839e-04
7:81923441 C T 0.436414 7.1299e-05
7:81926039 G A 0.038134 -1.0523e-04
7:81932667 G A 0.046992 -3.6498e-05
7:81937992 T C 0.411652 1.1785e-04
7:81942847 C T 0.410211 1.0061e-04
7:81944585 G A 0.120628 -1.2433e-04
7:81954849 C G 0.098414 7.1087e-05
7:81972795 C T 0.156043 -7.9018e-05
7:81985187 C T 1.657641 8.7015e-06
7:81987289 C T 0.084490 8.4807e-05
7:81990422 T C 0.175543 -1.2118e-04
7:81997036 T G 0.124166 -4.8665e-05
7:82005593 C A 1.357185 2.3067e-05
7:82011839 A G 0.414015 -3.5312e-05
7:82013521 C T 0.271673 4.8947e-06
7:82014682 G T 0.265392 -5.9362e-05
7:82020414 T C 0.024723 -2.3126e-04
7:82021397 A G 0.302874 -5.2153e-05
7:82023812 T C 1.826621 4.0822e-05
7:82024573 T C 0.374888 -8.2350e-06
7:82025867 G A 0.100115 -1.5546e-06
7:82026165 A C 0.168734 -1.0021e-04
7:82026468 T C 0.079803 9.3551e-05
7:82027234 T G 0.292228 -1.2326e-05
7:82033613 T C 0.041951 4.9384e-05
7:82034153 T C 0.445220 1.6624e-05
7:82034634 C T 0.271796 -5.6770e-05
7:82049337 T C 0.060832 -4.8895e-05
7:82057985 C T 0.038222 -2.0389e-05
7:82066457 C T 1.197546 -6.4860e-06
7:82089219 G A 0.375241 -5.5322e-06
7:82089960 C A 0.020257 -1.0433e-05
7:82091865 G A 0.025979 6.1893e-05
7:82096203 A G 0.108619 -1.6570e-05
7:82103053 T G 0.183096 1.5001e-05
7:82103659 A C 0.043350 9.3062e-05
7:82107052 G A 1.002438 5.4783e-06
7:82115240 T C 0.811311 8.2036e-07
7:82122796 C A 0.496279 1.2662e-05
7:82124323 T C 1.138292 5.4647e-06
7:82125674 T C 0.022113 -5.5701e-05
7:82138216 T C 0.473192 1.9433e-05
7:82143888 G A 0.810451 -1.5025e-05
7:82147302 C T 1.256405 1.0168e-04
7:82149580 C T 1.834866 7.8759e-05
7:82150331 G A 0.286973 -2.7042e-05
7:82156842 T C 0.384550 2.7717e-05
7:82157241 C T 0.097723 3.1395e-05
7:82158933 C T 0.047742 2.9910e-05
7:82170071 G A 0.101014 -1.0260e-04
7:82193993 G T 0.274224 -8.2407e-05
7:82194982 G A 0.284114 2.2808e-06
7:82197454 G C 0.598033 9.3150e-05
7:82197581 T C 1.828468 3.2276e-05
7:82199980 A G 0.054616 3.6151e-05
7:82201371 T G 0.054259 3.7941e-05
7:82202253 C T 0.185686 2.6868e-05
7:82202833 T C 0.783190 7.1731e-05
7:82217495 G A 0.784359 -4.3335e-05
7:82222189 C T 1.838900 1.5669e-05
7:82222288 C T 0.107016 7.1572e-06
7:82224180 T C 1.817738 -1.2881e-05
7:82226314 T C 0.039864 1.5351e-04
7:82227551 T C 0.273143 -3.0850e-05
7:82229179 A G 0.172262 1.7483e-04
7:82229729 C A 0.033759 -9.2414e-05
7:82230417 C G 1.300696 1.8198e-05
7:82233183 T G 0.023593 6.9313e-05
7:82239295 G A 0.037651 1.1143e-04
7:82245990 T C 0.090290 4.2600e-05
7:82247899 G A 1.958964 6.8763e-05
7:82278747 C T 0.086989 -3.1488e-05
7:82279129 T C 0.030409 -1.0151e-04
7:82286510 A G 1.977682 -4.8463e-06
7:82291676 A G 0.159142 1.0265e-05
7:82297110 G A 0.042597 -1.8815e-05
7:82300582 T C 0.980194 -2.5923e-05
7:82305018 G T 0.058316 5.3669e-05
7:82316076 G A 0.263133 9.2900e-05
7:82328200 C T 0.688122 1.1774e-04
7:82330156 A G 0.051695 1.1093e-05
7:82330813 C A 0.181029 2.8725e-04
7:82337859 T G 0.427206 3.6129e-05
7:82344817 A G 0.076275 -5.7623e-05
7:82347290 T C 0.189149 3.8842e-05
7:82348011 C A 0.084237 -3.9736e-05
7:82348731 G A 0.124497 -1.0834e-05
7:82352715 C T 0.156228 7.2069e-05
7:82354474 A G 0.061965 -6.0423e-05
7:82357284 C T 0.218020 1.9285e-05
7:82364168 A G 0.106912 2.7819e-05
7:82370408 G T 0.084886 8.1534e-06
7:82376124 G A 0.276343 -6.1749e-06
7:82376952 G T 0.856535 5.0780e-05
7:82378880 G A 0.070764 6.3657e-06
7:82384766 T C 0.049391 -8.9841e-06
7:82390466 A C 0.063513 -4.9764e-05
7:82395524 C T 0.046609 3.9716e-05
7:82395731 A G 1.065989 6.0846e-05
7:82405531 C T 0.103410 -2.9907e-05
7:82416917 A G 0.041711 -4.0187e-05
7:82424094 G A 0.040604 -3.7677e-05
7:82425722 C T 0.044960 -2.5260e-05
7:82426607 G A 0.705704 -5.7549e-05
7:82428605 A G 0.027576 -1.0073e-04
7:82429731 T C 0.096162 -3.2738e-05
7:82431682 A C 0.221123 2.4997e-05
7:82449574 A T 0.050796 4.6080e-05
7:82450035 C A 1.003032 6.1125e-05
7:82453708 C A 0.879742 6.7795e-05
7:82474373 G T 0.064383 6.9132e-05
7:82478626 A C 0.050030 -1.4202e-05
7:82496242 C T 0.076584 -3.1401e-06
7:82502354 C T 0.033353 3.2586e-05
7:82504145 G A 0.045178 5.7845e-06
7:82516932 C T 0.459637 4.7968e-06
7:82517481 G A 0.035151 -9.0418e-05
7:82524238 C A 0.072679 6.6751e-05
7:82524491 C G 0.146036 1.5517e-04
7:82535131 T C 0.188351 4.0571e-05
7:82552605 C T 0.444480 2.0035e-05
7:82555357 G A 0.044678 -6.4129e-05
7:82556842 G A 0.040754 -6.0238e-05
7:82561324 C T 0.136708 4.3611e-06
7:82568079 C T 1.065428 4.9744e-05
7:82575996 T G 0.035547 -4.3443e-05
7:82582846 T C 0.737620 2.8218e-05
7:82583609 C A 0.306763 3.2316e-05
7:82619682 G A 1.564861 -2.7352e-05
7:82624779 C T 0.050806 2.9635e-05
7:82631626 C T 0.118694 -2.8487e-04
7:82636045 T C 1.080745 3.1002e-05
7:82642748 T C 0.659826 -5.1681e-05
7:82642883 T C 0.024626 1.0972e-05
7:82643613 A G 0.081595 1.8919e-05
7:82653032 A G 0.065120 -4.4360e-06
7:82669344 T C 0.129032 4.8817e-05
7:82688041 A G 0.063529 -2.1699e-05
7:82695951 T C 0.062114 4.2475e-05
7:82699525 C A 0.073088 -6.1067e-05
7:82707375 C T 0.022091 -5.3933e-05
7:82711995 C T 0.392350 1.9849e-05
7:82714451 A G 0.978438 2.0106e-05
7:82715845 T C 0.270731 3.6798e-05
7:82719710 C T 0.048349 2.8403e-05
7:82721150 G T 0.115377 -1.3665e-04
7:82721832 A G 0.814612 2.6660e-04
7:82728482 C T 0.828124 1.8137e-04
7:82732963 G A 0.069693 -2.0771e-05
7:82734584 A C 0.078933 -2.2981e-04
7:82734690 T G 0.121706 -7.1371e-06
7:82738956 A G 0.912657 1.0557e-04
7:82739669 C T 0.087311 -4.6582e-05
7:82744365 C T 0.052471 -7.4400e-07
7:82747147 C T 0.197478 -1.9286e-05
7:82752714 A G 0.084104 1.2470e-05
7:82758076 T C 1.941064 3.9740e-05
7:82760550 T C 0.042734 3.1007e-06
7:82760803 C T 0.463912 9.1788e-05
7:82764425 G C 1.384145 1.3254e-05
7:82766601 T C 1.272643 3.0761e-05
7:82771300 T C 0.095425 -9.1007e-05
7:82771484 T C 0.180805 -2.6122e-05
7:82779355 G T 0.043973 4.3646e-05
7:82779559 G C 0.044713 -3.3175e-05
7:82782043 T C 1.333430 -5.3576e-05
7:82783846 C T 0.531398 7.5338e-06
7:82785097 C T 0.491998 1.9738e-06
7:82785099 G T 0.128950 9.4318e-07
7:82785304 A G 0.030796 4.5730e-05
7:82789419 T C 1.369457 -2.3123e-05
7:82792491 T G 0.074010 -9.7146e-05
7:82793163 C A 0.045707 2.5597e-05
7:82798862 T C 0.097593 2.5821e-05
7:82803269 G A 0.479307 -6.7468e-06
7:82806132 T C 0.037070 -6.4250e-05
7:82821213 G A 0.558318 -3.9620e-06
7:82842997 T C 0.271695 -3.6874e-05
7:82843073 C A 1.841708 -1.2157e-05
7:82847679 G A 0.037946 -1.3109e-05
7:82855039 G T 0.048683 -3.3491e-05
7:82868485 A G 0.042613 -9.1685e-06
7:82870227 C T 0.029841 -2.7244e-06
7:82882859 A C 0.066275 1.0933e-05
7:82887067 A G 0.477934 -9.9036e-06
7:82888826 T C 0.038345 -9.4035e-06
7:82900741 G T 0.110213 2.9976e-05
7:82914448 T C 0.065483 7.2236e-05
7:82915975 A G 0.023986 6.2286e-05
7:82919330 A G 0.572187 1.9793e-06
7:82925374 G C 0.144709 -1.7199e-05
7:82926427 G T 0.309112 -1.5492e-06
7:82930244 T G 0.052808 9.5660e-05
7:82930702 C T 0.047956 3.4411e-05
7:82932149 T C 0.164436 5.4735e-06
7:82932791 G C 0.080904 9.9746e-05
7:82932878 G T 0.163612 1.0199e-05
7:82935859 C T 1.949860 -2.7821e-05
7:82948338 T C 0.796972 1.2555e-05
7:82955516 C T 0.030990 -3.9926e-05
7:82955799 A G 0.063724 -1.9964e-05
7:82959503 T C 0.031549 1.4536e-05
7:82960173 C T 0.052627 -7.8815e-05
7:82964148 C T 0.147948 -1.7378e-05
7:82965322 C T 0.474620 3.7073e-05
7:82965793 A C 0.316438 -8.2852e-06
7:82967869 C T 0.057739 -4.3095e-05
7:82978643 A G 0.918366 2.0630e-05
7:82979218 T C 0.042506 4.4857e-05
7:82986490 A G 0.098586 -2.4739e-05
7:82992311 C T 0.060816 2.9190e-05
7:82992793 T G 0.083023 3.9823e-05
7:82997589 G A 1.751362 1.7140e-05
7:82999141 G A 1.504241 -6.4142e-06
7:82999689 C T 0.050975 -5.0254e-05
7:82999692 C T 0.248543 1.5690e-05
7:83008476 C T 0.051786 3.3505e-06
7:83022451 A G 0.233616 1.7205e-05
7:83029259 T C 0.146250 -4.0370e-05
7:83031171 T C 1.399451 -1.1753e-05
7:83036085 C T 1.213110 8.6274e-06
7:83037731 G C 0.236203 1.6581e-05
7:83038365 T G 0.498914 -5.6045e-06
7:83041467 C T 1.709132 6.6336e-06
7:83053531 G T 0.072435 4.6158e-05
7:83067174 G A 1.473214 6.5986e-05
7:83068426 G A 1.200445 2.3086e-05
7:83077502 T C 0.104406 -9.0609e-06
7:83079642 C T 0.044785 2.2331e-05
7:83085832 T C 1.474344 6.6755e-05
7:83087132 G A 0.274315 3.3969e-05
7:83095326 C T 0.021912 5.5916e-05
7:83097120 G A 0.275129 4.1643e-05
7:83099064 A G 1.585995 -5.7023e-05
7:83102545 C A 0.041387 3.1732e-05
7:83102586 T C 0.048157 -2.8747e-05
7:83108180 C T 0.057236 3.2477e-05
7:83109037 C T 1.068132 -9.5077e-06
7:83113357 A C 0.054224 6.1120e-06
7:83118875 G T 1.088307 3.1217e-05
7:83132441 C T 0.042756 1.9399e-05
7:83134047 T C 0.112108 -3.5702e-06
7:83144567 C T 0.063354 2.9163e-06
7:83147569 G A 0.129814 5.4516e-06
7:83151233 A G 0.059654 -8.7362e-06
7:83155848 A G 0.414213 -3.7406e-05
7:83157767 T G 0.260657 1.2032e-05
7:83159029 T G 1.733706 2.5758e-05
7:83164753 G A 1.291894 -7.0292e-06
7:83166902 T C 0.460115 -6.8157e-05
7:83167261 G T 0.157984 -9.4674e-05
7:83169038 C T 0.385878 -1.9000e-05
7:83176122 G A 0.476470 2.7431e-05
7:83184550 T C 0.219014 -7.6288e-05
7:83184953 C A 0.645677 7.4744e-05
7:83185175 G A 0.044600 -1.0729e-05
7:83191870 G T 0.868440 1.6509e-05
7:83197847 T C 0.159564 6.7845e-05
7:83200803 C A 0.474831 2.5726e-05
7:83228780 T C 0.061994 -2.7095e-06
7:83229565 C A 0.388763 -1.5039e-05
7:83245503 C G 0.094260 -7.1923e-05
7:83267983 C A 1.276457 -7.8541e-06
7:83270015 G A 0.177108 7.0887e-05
7:83271602 G C 0.215794 5.2314e-06
7:83275107 G A 0.984622 1.1499e-05
7:83276868 G T 0.061822 -2.6431e-05
7:83278609 A C 0.026427 -1.6932e-04
7:83288380 A G 0.127175 4.8130e-05
7:83290005 G A 0.098200 -1.2567e-04
7:83299333 T C 0.222779 3.1548e-06
7:83306889 T C 1.192678 2.1277e-05
7:83311410 C T 0.044386 6.8612e-06
7:83311437 A C 0.183492 -2.2683e-05
7:83311931 T C 0.627131 -2.9692e-09
7:83328049 A G 0.294750 1.0590e-05
7:83328088 A G 1.246960 2.3042e-07
7:83328607 T C 0.343014 -2.7645e-05
7:83336854 A G 0.296353 1.0029e-06
7:83337802 T C 0.083445 7.9620e-05
7:83337957 A G 0.295727 2.9950e-06
7:83340089 C T 0.180198 -7.9563e-05
7:83347858 C T 0.241357 1.5666e-05
7:83357077 T C 0.083101 -5.8835e-05
7:83360006 T C 0.115188 6.6524e-05
7:83366234 C T 0.072409 -3.9466e-05
7:83379230 T G 0.031253 2.5597e-05
7:83380703 G T 0.039666 -7.0901e-05
7:83385765 A G 1.547117 1.2240e-05
7:83388975 A G 0.040273 -7.3046e-05
7:83392733 A C 0.065882 -4.6792e-05
7:83393158 C T 0.108301 3.2323e-05
7:83399220 T C 0.992285 1.0127e-05
7:83404277 C A 0.043863 -7.4801e-05
7:83408442 T C 0.028709 8.8557e-05
7:83417178 C T 1.542677 3.5714e-05
7:83417354 A G 0.171720 -1.6015e-05
7:83422921 A G 0.084438 5.1587e-06
7:83423137 A T 1.266434 -2.3987e-05
7:83426786 G A 0.487765 -4.8517e-05
7:83429160 C G 0.386202 6.2574e-05
7:83432409 G T 0.937682 -2.2657e-05
7:83447703 C T 1.192288 -7.3036e-06
7:83470772 C T 0.083786 -1.0503e-04
7:83482162 A G 0.052614 -2.4271e-05
7:83490241 G A 0.311638 -1.9230e-05
7:83494601 T C 0.259758 3.9224e-05
7:83498629 A G 1.237855 6.2881e-05
7:83504414 C A 0.074302 -3.7107e-05
7:83506643 A G 1.703098 -1.0273e-05
7:83515004 C T 0.024690 -3.6141e-05
7:83515095 G A 0.224239 6.2939e-05
7:83526743 C T 0.862831 4.1534e-05
7:83527465 T G 0.032617 -1.4780e-04
7:83533047 C T 0.094716 -2.3140e-05
7:83533954 G A 0.582470 3.9914e-05
7:83542454 G C 0.068790 -1.8068e-04
7:83544312 C A 1.739652 2.2183e-05
7:83545827 G A 0.037784 5.1825e-05
7:83549478 C T 0.959172 7.7177e-05
7:83557579 G A 0.070378 9.6252e-05
7:83561306 C T 0.417787 -2.6685e-05
7:83565421 T C 0.222564 -5.8149e-05
7:83565753 G A 0.061543 -5.1854e-05
7:83566026 A G 1.354488 6.4946e-06
7:83572301 T G 0.666262 1.1655e-06
7:83573004 C T 0.110076 3.3738e-06
7:83575334 G A 1.594281 -1.9998e-05
7:83583060 T C 0.138237 -1.0344e-04
7:83585196 C A 0.032746 -1.0614e-04
7:83586533 G A 0.422097 2.8643e-06
7:83602886 G A 1.577536 -1.3007e-05
7:83603855 T C 0.358441 -1.2548e-04
7:83604060 C T 0.881410 1.9108e-05
7:83616059 A G 1.511521 -4.3719e-05
7:83630431 G A 0.422074 1.9938e-05
7:83630714 C A 0.036313 -2.0467e-04
7:83633000 A G 0.431896 1.4652e-05
7:83634712 T C 0.037862 1.9293e-05
7:83642068 A C 0.025232 -5.1529e-05
7:83646368 T C 0.128996 -1.2949e-04
7:83650759 G A 0.319892 8.2152e-07
7:83652875 C T 1.470232 -3.4106e-05
7:83656800 C T 1.023399 -1.5381e-05
7:83663147 C T 0.121372 -2.6132e-05
7:83673518 T C 0.064769 -1.0091e-05
7:83674280 C T 0.045583 8.6379e-06
7:83678573 T C 0.484010 8.8875e-06
7:83690195 C T 0.256788 2.0031e-05
7:83703301 G A 0.252406 2.0311e-05
7:83720921 T C 0.098100 7.5663e-05
7:83729104 A G 1.047450 1.2398e-05
7:83729841 C A 1.039562 1.1535e-05
7:83734258 C A 0.033986 -2.7990e-05
7:83742266 C T 1.153797 1.6446e-05
7:83743695 A G 0.355601 -1.3028e-07
7:83747231 C G 0.138269 -1.1028e-04
7:83764113 C T 0.024353 3.3449e-05
7:83767155 C T 0.061669 2.2159e-04
7:83776833 G A 0.074256 -1.0297e-04
7:83777061 C A 0.089862 6.8934e-05
7:83779127 A G 0.133478 1.1955e-05
7:83787131 T C 1.459563 -2.4830e-06
7:83789477 C A 0.039160 -1.1303e-04
7:83792154 T C 0.311482 7.3391e-06
7:83801357 A G 0.675863 -3.0578e-05
7:83805737 T C 0.582044 -2.5684e-05
7:83806734 A C 0.105253 -1.6498e-05
7:83807471 C T 0.022457 -4.0468e-06
7:83807609 A G 0.623184 -2.3541e-05
7:83810107 A C 0.147360 -2.1065e-06
7:83813418 G A 0.121781 1.7458e-05
7:83815433 A G 0.048336 -8.7469e-06
7:83831284 G T 1.335757 -3.0805e-05
7:83846373 C T 0.069891 -3.9892e-06
7:83849591 A C 0.033736 1.1130e-04
7:83858356 G A 0.053204 5.5453e-06
7:83859300 A C 0.076061 2.3649e-05
7:83866836 G A 0.588981 -7.5878e-05
7:83869838 T C 0.095055 -3.2424e-05
7:83879302 A G 0.162168 3.7667e-05
7:83883437 C T 0.037135 -4.9096e-06
7:83883935 C T 0.045892 3.8605e-05
7:83887000 A G 0.077544 1.2151e-04
7:83894965 T C 0.034298 1.1328e-04
7:83904502 C A 0.064840 4.1236e-05
7:83906788 T G 1.412766 -3.5906e-05
7:83911271 A G 1.412746 -3.9125e-05
7:83923905 C T 0.048690 3.6466e-05
7:83936357 T C 1.401691 -6.2018e-05
7:83937055 T C 0.950963 -6.7050e-06
7:83940875 G A 0.276071 8.2117e-05
7:83946379 A C 0.092631 -1.7786e-05
7:83952740 A G 1.402363 -7.1001e-05
7:83953603 G A 0.035002 -4.7798e-05
7:83954737 C A 0.290531 -3.1278e-05
7:83959751 A C 0.617102 1.3937e-05
7:83960962 G A 0.047888 3.7151e-05
7:83967782 C A 0.095922 1.1360e-04
7:83968797 C T 0.037420 -4.5041e-05
7:83992421 C T 0.479936 8.6909e-05
7:83992971 A G 0.409176 1.6725e-05
7:83999215 C G 0.053948 1.7554e-05
7:84001415 C T 0.052360 -1.0313e-05
7:84010609 C T 0.241624 5.1973e-06
7:84014877 C A 0.053902 -4.2741e-05
7:84015560 C T 0.078388 2.3737e-04
7:84015638 A G 0.720262 1.4514e-04
7:84019825 T C 0.040588 -3.6500e-05
7:84022098 T C 0.174268 -2.1259e-05
7:84028856 A G 0.032834 -1.1358e-04
7:84030743 A G 0.472416 1.4201e-04
7:84047257 G A 0.051458 -2.9831e-05
7:84047943 G A 0.120343 8.2586e-06
7:84056696 G A 0.166072 -5.6449e-05
7:84066461 A G 0.095419 3.2702e-05
7:84088720 C G 0.051825 -1.7380e-05
7:84096885 T G 0.288904 9.7724e-06
7:84098046 G A 0.051530 -1.4573e-05
7:84105753 G A 0.715571 1.6577e-04
7:84108275 C T 0.093507 6.8085e-05
7:84115029 G T 0.106230 -5.8034e-06
7:84136354 C T 0.276220 7.7508e-06
7:84141077 A G 0.127899 5.1497e-05
7:84143279 C G 0.033077 -1.0470e-05
7:84143862 C T 0.144046 -1.6474e-06
7:84164857 T C 0.143414 -2.9126e-05
7:84166904 C T 0.431932 2.4384e-04
7:84168792 T C 0.038073 -2.0355e-05
7:84178548 T C 0.051767 -9.6333e-05
7:84179118 A C 0.051685 1.9085e-05
7:84200673 A G 0.854727 1.0868e-04
7:84234800 G T 0.132755 -2.7349e-05
7:84265000 A C 0.032785 5.4000e-05
7:84266320 G C 0.121131 1.3349e-05
7:84272504 T C 0.273857 2.0850e-07
7:84299574 C T 0.087697 1.1631e-04
7:84316461 C G 0.049605 2.4780e-05
7:84321637 G A 0.043698 5.9407e-05
7:84326785 C G 0.073328 -6.4885e-06
7:84327815 C T 0.056067 -4.0425e-05
7:84349842 A C 0.087580 7.4832e-05
7:84359284 G A 0.466363 6.6114e-05
7:84387714 G A 0.034317 5.3696e-05
7:84412603 T C 0.059027 -9.8091e-06
7:84413732 G A 0.033327 6.7424e-06
7:84442169 T C 0.098775 6.9897e-06
7:84449942 T C 0.056742 -2.9520e-07
7:84454530 A C 0.460933 1.0693e-04
7:84467407 A G 0.564871 2.0608e-05
7:84469418 A G 0.402249 -8.4716e-05
7:84476756 G A 0.044649 2.0232e-06
7:84490873 C T 0.461958 8.7226e-05
7:84522476 G A 0.038634 -4.6286e-05
7:84546158 T C 0.142316 2.5145e-05
7:84555331 C T 0.048394 3.6771e-05
7:84560926 G T 0.687509 1.1274e-04
7:84575458 G A 0.022980 4.6094e-05
7:84577004 C T 0.183778 -4.4864e-06
7:84588216 T G 0.020030 -4.6913e-05
7:84599829 G A 0.037109 -3.5873e-05
7:84603151 G A 0.090303 -4.7532e-05
7:84614896 T G 0.120849 5.8414e-05
7:84614944 G A 0.062380 1.0449e-05
7:84628989 G T 0.669011 7.0195e-05
7:84632996 C T 0.101128 -8.5593e-07
7:84643942 T G 0.222136 -5.7443e-05
7:84648077 A G 0.027608 -7.1086e-05
7:84653992 C T 0.068093 9.3267e-05
7:84654579 G A 0.033642 2.0291e-05
7:84658047 G T 0.404849 2.0853e-05
7:84691357 T C 1.743141 5.2479e-05
7:84692409 T C 0.283130 1.7166e-05
7:84709070 A G 0.102550 1.4952e-05
7:84709356 T C 0.593327 1.5344e-05
7:84716385 A G 0.058849 3.0364e-05
7:84723626 C T 0.548360 1.0717e-05
7:84724076 T C 0.033434 2.2916e-05
7:84730535 A T 0.034850 1.6860e-04
7:84735283 G A 0.032305 8.5623e-06
7:84735437 C T 0.100015 -5.7852e-05
7:84748888 A C 0.506954 -9.1830e-06
7:84752425 T C 0.999630 3.1967e-05
7:84776088 C T 0.089807 8.7897e-05
7:84778068 A G 1.943527 9.7356e-05
7:84782216 G C 0.254727 -3.5165e-05
7:84803874 C T 0.026888 7.6768e-05
7:84814246 A C 0.337295 2.2547e-06
7:84815052 A G 0.089687 2.0254e-05
7:84817304 C T 0.238563 3.6946e-05
7:84817581 C T 1.879599 7.6402e-05
7:84823902 G A 0.479459 2.7241e-05
7:84827457 T C 0.031607 -9.9751e-06
7:84832897 T C 1.212684 1.2844e-05
7:84836888 T G 0.107012 5.4996e-06
7:84846257 A G 0.093059 -3.4366e-05
7:84850865 T C 0.032159 1.8057e-05
7:84872365 T C 0.751252 4.3183e-05
7:84873886 T C 0.957643 2.0546e-04
7:84875188 T C 0.357714 1.2836e-05
7:84886750 G A 0.124127 -4.0062e-04
7:84892944 G T 0.053529 8.2646e-05
7:84907481 A T 0.079946 -2.8355e-05
7:84910838 G C 0.179818 -2.7766e-05
7:84913449 C T 1.019121 4.5959e-05
7:84918209 A G 0.082205 1.3860e-05
7:84933833 A G 0.032240 -6.9922e-06
7:84945531 C A 0.434986 3.2461e-05
7:84965544 G C 0.063185 -5.6068e-06
7:84967753 A G 0.066015 -3.7168e-07
7:84968103 A G 0.053944 7.2363e-05
7:84973147 C T 0.109989 -1.4353e-04
7:84977966 C T 0.025872 -4.3260e-06
7:84982463 A G 0.063308 -7.6276e-06
7:84987372 G A 0.318749 -2.4259e-04
7:84987757 T C 0.239926 1.8210e-04
7:85001315 T G 0.032380 -8.7234e-06
7:85001357 C A 0.209046 -2.0149e-05
7:85002832 C T 0.749165 -2.5025e-05
7:85004375 G A 1.410360 1.9281e-05
7:85014294 A G 1.475542 1.9287e-05
7:85015987 G T 0.178052 5.2566e-05
7:85017968 C T 1.345215 -5.7336e-06
7:85026606 C A 0.033383 -5.9807e-05
7:85033062 T C 0.500849 -1.3519e-04
7:85045001 G A 0.110492 -9.0448e-05
7:85054440 C T 0.053386 -8.6390e-05
7:85070736 C A 0.830494 -4.5661e-05
7:85076160 G T 0.137146 3.9781e-05
7:85084908 G A 0.056573 4.5937e-05
7:85089261 C T 0.082429 2.8041e-05
7:85090511 A G 0.132927 2.1341e-05
7:85093473 C T 0.037829 -2.2724e-05
7:85096413 C T 0.416060 -4.0016e-06
7:85104564 T G 0.108135 7.5158e-05
7:85112913 A C 0.697058 -1.2037e-04
7:85121064 C T 0.857275 1.0571e-06
7:85122526 G A 0.040082 7.1557e-06
7:85139317 C T 1.490511 -4.0650e-05
7:85145515 T G 0.161366 -2.9292e-05
7:85148662 A G 0.108921 -4.9648e-06
7:85149260 C T 0.053256 -8.2425e-05
7:85157662 G A 0.863620 3.1139e-05
7:85158212 C A 0.133050 1.4526e-05
7:85158259 G T 0.239835 -5.6378e-05
7:85159254 G A 0.049332 -2.4297e-06
7:85159548 A C 0.032922 -7.9332e-05
7:85183016 C T 0.866333 8.4356e-06
7:85192980 A G 0.024220 -4.5595e-05
7:85198558 A G 0.078518 2.4877e-05
7:85221534 T G 1.601461 2.8180e-05
7:85222659 C T 0.048810 -1.0385e-04
7:85236293 G A 0.210351 4.5478e-05
7:85236944 T G 1.221948 1.1751e-05
7:85237015 A C 0.046476 1.3882e-05
7:85249258 C T 0.053419 -1.5424e-04
7:85251191 A G 0.083481 -1.5519e-04
7:85266678 C T 0.318181 2.1310e-05
7:85267174 C T 0.103812 1.9060e-05
7:85270740 C T 1.915520 2.6199e-06
7:85272105 A G 0.022633 -5.0186e-06
7:85291746 C T 1.742651 2.2429e-05
7:85317238 G T 0.155235 7.0349e-05
7:85340664 A G 0.043120 -2.4523e-05
7:85341327 C T 1.227738 1.5313e-06
7:85356747 T C 0.650770 1.2628e-05
7:85357875 T C 0.562421 1.0458e-04
7:85365193 A C 0.118450 -5.5485e-05
7:85365197 T G 0.433769 2.5709e-05
7:85365770 G A 0.021506 -3.7602e-05
7:85370529 C T 0.417647 -2.9237e-05
7:85379887 C A 0.173781 1.3813e-05
7:85381392 T C 0.122440 -4.9521e-06
7:85391661 T C 0.129317 -3.7466e-05
7:85397601 G T 0.035784 -3.0310e-05
7:85397829 A G 0.047089 -1.2088e-06
7:85403269 G A 0.175761 2.1265e-05
7:85410549 G A 0.521686 -1.3153e-05
7:85422297 T C 0.037505 8.4300e-06
7:85423704 C A 0.133533 5.1404e-06
7:85457097 T C 0.047813 -3.8268e-05
7:85483640 G A 0.110466 4.1168e-05
7:85514492 T C 1.468550 4.0121e-05
7:85516783 G T 0.109112 -2.0851e-06
7:85516991 A G 0.291848 1.5877e-05
7:85532629 C T 0.236904 -3.4282e-05
7:85533538 T C 0.823587 -2.1689e-05
7:85555136 C T 0.233973 -3.1930e-04
7:85557497 C T 0.062069 2.2767e-06
7:85566476 C T 0.031948 3.6109e-06
7:85566769 A C 0.291991 -6.1418e-06
7:85571719 A G 0.748269 1.4296e-05
7:85572878 C T 1.417199 -1.8499e-05
7:85579895 T C 0.201831 1.6555e-05
7:85585611 A C 1.213051 5.0891e-05
7:85590238 G T 1.011711 3.3966e-05
7:85593562 A G 0.245729 4.4426e-06
7:85601163 A G 0.765131 3.0564e-05
7:85612546 T G 0.951661 1.9640e-05
7:85612913 T G 0.033412 -1.6730e-05
7:85616869 C T 1.019676 2.9079e-05
7:85627902 A G 0.053247 -8.8994e-06
7:85634656 G T 1.787397 1.1558e-05
7:85638481 C T 0.222328 1.2281e-05
7:85676013 C A 0.223629 4.1456e-05
7:85704889 C G 0.026583 -3.7841e-05
7:85711326 T C 1.009585 1.9194e-05
7:85712077 T C 0.507694 -3.5752e-05
7:85714284 C T 0.080316 -1.1672e-05
7:85717414 T C 0.030487 -7.6371e-06
7:85728302 T C 0.045898 -8.0314e-05
7:85731546 A G 0.042721 -1.8459e-06
7:85731553 G A 0.029348 8.1828e-06
7:85740861 C T 0.224181 1.0246e-05
7:85750240 G C 0.300959 5.2910e-05
7:85758095 A G 0.028660 -1.9491e-05
7:85761325 A G 0.081261 -2.9657e-06
7:85775065 G A 0.253217 -4.0580e-05
7:85810608 G A 1.268459 8.3134e-06
7:85832057 T C 0.220721 1.4787e-05
7:85832721 G A 0.053662 2.4386e-05
7:85841493 A G 0.180685 -1.5641e-05
7:85851878 C T 0.032866 -2.6384e-05
7:85879503 C T 0.179987 -1.0658e-05
7:85881867 C T 0.076347 -3.2043e-06
7:85881876 C T 0.071056 1.5476e-06
7:85882113 G A 0.037488 7.5939e-05
7:85894206 C T 0.507025 7.9254e-08
7:85897738 A G 0.190610 4.8452e-05
7:85899268 C T 1.600081 -6.2988e-06
7:85904465 C T 0.226278 5.8119e-06
7:85910913 A G 0.068300 6.3412e-06
7:85914199 A G 0.027582 -1.2017e-05
7:85914288 T C 0.242403 -7.7078e-06
7:85928712 A G 1.522751 1.2312e-05
7:85934790 T C 0.350713 -1.1038e-05
7:85957918 A G 0.040108 -1.6920e-05
7:85967295 G A 0.070884 6.5876e-05
7:85967680 C G 0.436664 -1.0958e-05
7:85993769 T C 0.071936 6.8515e-06
7:86027395 G C 0.070877 -4.7404e-06
7:86033041 C T 1.078174 -1.7952e-05
7:86036277 A G 0.240303 -2.0939e-06
7:86040061 A G 0.086227 3.2018e-05
7:86050044 A G 0.408014 -3.5702e-05
7:86057725 A G 0.155952 -2.1770e-05
7:86066506 G A 0.037472 -6.3485e-05
7:86081833 A G 0.054444 1.2970e-05
7:86081848 C T 0.628839 -2.6132e-05
7:86091542 G T 0.075597 7.9227e-06
7:86094282 C T 0.206083 6.5458e-05
7:86100128 A G 0.031481 1.9479e-05
7:86103411 A G 0.685779 -6.6772e-05
7:86110693 T G 0.226758 7.8282e-06
7:86111127 T G 1.329684 -5.6689e-05
7:86112596 C A 0.588013 1.2784e-05
7:86115610 C T 0.031588 7.5250e-05
7:86129956 A G 1.753414 -2.8564e-05
7:86141176 C T 0.104380 -1.3287e-05
7:86146388 T C 0.021750 3.9404e-05
7:86151369 G A 0.076256 -1.5281e-05
7:86152595 A C 0.033915 2.0531e-05
7:86172122 C A 0.031137 2.4339e-05
7:86173582 G A 0.036589 -3.3822e-06
7:86174789 C A 0.547325 2.9322e-05
7:86192385 T C 0.281559 -4.7499e-07
7:86208383 T A 0.026962 7.8351e-05
7:86211183 C T 0.633029 -1.6963e-05
7:86222651 G A 0.093536 -1.2314e-05
7:86223562 A G 0.082105 -2.6900e-05
7:86227662 C T 0.621983 -2.8134e-05
7:86228371 A G 0.042211 1.8734e-05
7:86241642 C T 0.620896 1.7903e-05
7:86257939 A G 1.924023 -2.3428e-06
7:86258737 T G 1.303027 1.7482e-06
7:86261743 G A 0.120343 -4.2745e-06
7:86261977 G A 1.301715 3.3678e-06
7:86269212 A G 0.193236 -1.8621e-05
7:86271384 C A 0.126425 4.4026e-05
7:86280099 A G 0.059125 -3.1176e-05
7:86311188 G A 0.657372 1.8946e-05
7:86311410 G A 0.029780 7.9259e-05
7:86320768 A G 0.135270 4.3010e-05
7:86325374 G A 1.262740 4.1488e-06
7:86326428 C G 0.119184 3.5900e-05
7:86341446 C T 0.321229 1.8226e-06
7:86346671 C T 0.919178 1.4711e-05
7:86354886 T C 0.027888 -6.8854e-05
7:86362033 C T 0.043889 -1.8332e-04
7:86378966 A G 0.541197 -8.2030e-05
7:86386037 C T 0.042844 -1.0743e-04
7:86386679 G T 0.153641 -3.6896e-05
7:86394223 C T 0.041292 3.7056e-05
7:86399552 C T 0.024070 -1.1801e-04
7:86409200 A G 0.543190 -1.1692e-04
7:86433126 T G 0.042084 4.4594e-05
7:86433653 A C 0.342800 -8.3700e-05
7:86443168 C T 0.447784 -4.5750e-06
7:86447403 C T 0.062331 3.5445e-06
7:86450987 T C 0.111544 -1.4901e-05
7:86451972 A G 0.108054 -1.7981e-05
7:86452286 G A 0.027018 2.4991e-05
7:86468254 A G 0.025979 1.0242e-05
7:86470554 G T 0.516224 -5.8273e-05
7:86479928 T C 0.025667 1.8654e-05
7:86483503 A G 0.184420 -4.5115e-05
7:86491394 A C 0.104445 1.6005e-05
7:86496042 C T 0.125981 5.6268e-06
7:86496994 T C 0.061757 5.4272e-05
7:86535309 C G 0.020372 7.2643e-05
7:86542136 C A 0.051861 -5.0837e-05
7:86544667 T G 1.119934 -3.2315e-05
7:86563638 T C 0.210445 -4.7987e-05
7:86572477 C A 0.091874 2.0106e-05
7:86604252 G A 0.052318 4.6988e-05
7:86606507 C T 0.054490 -3.3507e-05
7:86618882 T G 0.322417 1.4358e-06
7:86623334 G C 0.110700 4.3900e-05
7:86625044 T C 0.330035 3.9592e-05
7:86625854 G T 0.651948 -2.6844e-06
7:86626106 T C 0.072283 9.0633e-06
7:86626292 T C 0.066963 8.7404e-06
7:86631980 T G 0.141294 1.2844e-05
7:86634828 A G 0.119862 -5.2844e-05
7:86640681 A C 0.096986 -6.0333e-05
7:86657447 G C 0.394713 1.4221e-06
7:86667432 T C 0.115714 -1.7437e-05
7:86668505 C T 0.037073 -2.5608e-05
7:86680421 G A 1.155124 -2.5286e-05
7:86700336 T C 0.021808 -1.8819e-05
7:86701777 A G 0.054597 7.1775e-05
7:86713880 C A 0.066135 1.2479e-05
7:86713963 T C 0.418553 2.1769e-05
7:86714024 G T 0.231769 4.5518e-05
7:86723157 T C 0.155108 5.3286e-05
7:86729601 T C 0.230637 -2.3301e-06
7:86737704 G A 0.063876 1.0925e-05
7:86740663 T C 0.209588 -9.0031e-06
7:86752134 A C 1.664490 -2.5463e-05
7:86761122 G T 0.035447 -8.1479e-05
7:86773748 A G 0.027040 5.2930e-05
7:86776955 T C 0.022162 6.0516e-05
7:86777591 T C 0.061802 4.9092e-05
7:86798361 T C 0.023756 -6.8931e-05
7:86800351 G A 1.735163 -1.9730e-05
7:86800364 C G 0.030335 8.2312e-05
7:86820530 C T 0.088200 1.2150e-05
7:86827147 A G 0.116383 2.2418e-04
7:86828123 G A 0.035434 1.3235e-05
7:86831249 A G 0.078343 1.7080e-05
7:86831892 C T 0.074649 -2.2567e-06
7:86837154 A C 0.045606 -1.0347e-05
7:86841246 T C 0.030591 -5.8702e-05
7:86843656 C T 0.206352 6.7027e-06
7:86850543 G A 1.548162 -2.1337e-05
7:86852656 G T 0.223415 -3.3303e-05
7:86876605 C T 0.158818 9.4772e-06
7:86878229 T C 0.143735 -3.4865e-05
7:86879171 A G 0.044713 -7.6354e-06
7:86880460 T C 1.093880 5.9325e-07
7:86896862 C T 0.205596 -3.3557e-06
7:86897142 C T 0.050647 3.7228e-05
7:86923179 C T 1.734644 9.0812e-06
7:86933276 A G 0.043977 -3.2749e-05
7:86969438 T C 0.089794 1.8935e-05
7:86969559 T C 1.440299 7.8040e-06
7:86974654 T C 0.028082 5.4132e-05
7:86983715 G A 1.323257 3.3699e-05
7:86997806 T C 0.076772 -1.2419e-04
7:87003066 T C 1.660631 2.5733e-05
7:87020787 T C 0.020445 8.6757e-05
7:87021023 C G 0.139980 -9.2904e-05
7:87029287 G A 1.782233 -6.1383e-05
7:87029687 A G 1.720145 -1.3212e-05
7:87030903 A G 1.633668 -2.8089e-06
7:87045317 A G 0.174011 1.7781e-05
7:87045837 A G 1.957698 -4.0332e-05
7:87055681 T C 0.125237 1.4119e-04
7:87056176 C T 0.139535 -9.5558e-05
7:87059164 A G 1.589662 3.5864e-05
7:87073775 T G 1.602188 4.7416e-05
7:87078458 C T 0.049413 3.3309e-05
7:87078547 T G 0.275207 -8.2705e-05
7:87079406 A T 0.358162 -1.5936e-04
7:87082292 A G 1.128590 9.9354e-05
7:87087135 C T 0.050650 6.5254e-05
7:87089058 G A 0.027810 -4.1885e-05
7:87091592 T C 0.049462 -3.4471e-05
7:87092185 A G 0.279258 -9.9410e-05
7:87101407 G C 0.512686 -4.4858e-08
7:87102251 T C 0.360139 -1.6464e-04
7:87102772 A G 0.068034 3.8783e-05
7:87106365 A G 0.277560 -8.3574e-05
7:87106702 G A 0.081459 -7.0472e-05
7:87113133 G A 0.059475 -7.3919e-06
7:87124268 C T 0.278826 -8.3968e-05
7:87125565 T C 0.044863 -3.6040e-06
7:87125643 A C 0.138263 3.1603e-05
7:87129538 A G 0.080050 -5.9309e-05
7:87133366 C T 0.279281 -1.0412e-04
7:87133470 A T 0.138814 -4.7865e-04
7:87138186 G A 1.924887 2.8333e-05
7:87138532 C A 0.029426 -3.9330e-05
7:87138645 G A 0.913754 -8.4256e-05
7:87158115 A G 0.023275 -6.9883e-05
7:87165750 T C 0.264957 -3.8967e-06
7:87169356 T C 0.264415 -3.7269e-06
7:87169702 C A 0.123524 1.8863e-04
7:87172053 G A 1.905721 1.7968e-05
7:87179143 G A 0.976085 2.1189e-05
7:87179443 A G 0.120817 -2.0314e-04
7:87179809 T C 0.071306 2.9215e-05
7:87180198 T C 1.125796 -1.7713e-05
7:87183354 C T 0.630900 5.9830e-05
7:87186748 G A 0.077515 -5.3662e-05
7:87198367 A G 0.041393 -2.4142e-05
7:87210259 G A 1.306779 3.0982e-06
7:87215114 C A 1.839511 -3.3438e-05
7:87220886 G A 0.995297 9.0157e-06
7:87224251 T C 0.048345 2.0951e-05
7:87229440 C T 0.218374 -1.2509e-05
7:87229501 C T 1.821412 -6.7630e-06
7:87230193 G A 0.080777 -1.7358e-05
7:87244960 T C 0.966900 -3.1736e-06
7:87259385 A G 1.955001 -1.4823e-05
7:87275641 G A 1.501647 -8.9274e-06
7:87284098 A G 0.109729 -3.1748e-06
7:87289252 T C 0.048556 -4.5247e-06
7:87353076 T C 0.034334 -3.9251e-06
7:87363218 A G 0.072409 2.3953e-05
7:87375209 A G 0.062260 7.0023e-06
7:87378436 C T 0.047820 2.5588e-05
7:87395755 T C 0.021688 -1.8640e-06
7:87397345 C T 0.128483 4.9729e-06
7:87398020 T C 0.179854 2.7187e-06
7:87413909 C T 0.231656 -1.5406e-05
7:87424125 G A 0.073773 -4.4227e-05
7:87430669 A G 1.039439 -4.0339e-06
7:87446929 T C 0.050131 -3.1417e-05
7:87461550 A G 0.043045 2.0959e-05
7:87485762 T C 0.043672 5.8622e-05
7:87497188 A G 0.026758 6.9680e-06
7:87503207 C T 0.053237 7.5306e-06
7:87504411 G C 0.115026 -4.7814e-05
7:87510419 A G 0.130859 -1.9834e-06
7:87555794 G A 0.292066 -1.4194e-05
7:87564497 G C 1.014314 2.7657e-06
7:87565073 C T 0.099684 -1.9656e-06
7:87570710 A G 1.960217 2.7426e-05
7:87573871 G A 0.907181 -3.3675e-05
7:87576971 C T 0.085175 -4.6211e-05
7:87592898 C T 0.113754 2.1326e-05
7:87594561 A C 0.119658 2.0585e-05
7:87599239 C G 0.112118 5.8555e-05
7:87604962 A G 0.052841 -8.7396e-05
7:87610215 G C 0.777611 -8.2302e-05
7:87631526 C T 0.095753 -1.6201e-05
7:87633251 C T 0.948876 7.3683e-05
7:87634867 C T 0.155955 1.6450e-05
7:87639296 A G 0.035038 1.9826e-05
7:87642323 A C 0.042529 7.4019e-05
7:87667071 T C 0.088233 -1.0955e-04
7:87672954 A T 0.024720 1.1371e-04
7:87688375 G C 1.003619 1.4549e-04
7:87695952 T C 0.037638 1.5572e-05
7:87697668 T C 0.055626 -1.1691e-04
7:87699849 A C 0.854288 1.1237e-04
7:87700610 G T 0.221467 -1.0429e-05
7:87704999 A G 0.039059 -2.8128e-05
7:87705821 T C 0.081923 -1.6855e-04
7:87713579 G C 0.097921 8.9112e-06
7:87717927 G A 0.953797 1.1480e-04
7:87717970 T C 0.066187 6.7327e-05
7:87724265 A G 0.063610 -5.4473e-05
7:87731245 C T 0.039303 -1.1910e-07
7:87735981 A G 0.988789 1.4147e-04
7:87738297 C T 1.501313 -2.2602e-05
7:87745615 G A 0.113413 1.2218e-06
7:87749316 G A 0.055765 6.7258e-05
7:87754915 A G 0.075503 -1.0368e-06
7:87763113 G A 0.195456 3.0666e-05
7:87774727 C T 0.165283 5.6387e-05
7:87775157 T C 0.076931 -2.9019e-06
7:87775172 T G 0.086895 -1.2071e-05
7:87782424 A G 0.087733 1.7325e-04
7:87795968 C T 0.039131 3.4924e-05
7:87796087 C T 0.072893 2.8305e-05
7:87799078 C T 0.040023 -6.3659e-05
7:87800082 T C 0.057979 6.0531e-07
7:87815561 G A 0.059258 5.1428e-05
7:87820419 C T 0.134095 9.5386e-05
7:87826957 T G 0.631003 1.7339e-07
7:87828387 C T 0.029621 -4.4017e-05
7:87831306 G A 0.105214 3.6374e-05
7:87835469 A G 0.644924 -2.3276e-05
7:87842227 T G 0.039280 -1.5429e-04
7:87850979 T C 1.636064 -5.8508e-05
7:87856985 A G 0.071299 -5.3107e-05
7:87873501 T G 0.070170 1.6093e-05
7:87909464 C T 0.143732 -2.2958e-05
7:87911987 A C 0.020630 5.8590e-06
7:87913221 T C 0.398653 1.3012e-05
7:87913361 T C 1.481176 1.3481e-05
7:87913821 G T 0.037586 5.5229e-07
7:87934507 C T 1.978533 -6.7974e-05
7:87949346 T C 0.020237 2.6653e-05
7:87952094 C T 1.168909 1.2486e-04
7:87964494 T C 0.029468 -4.8031e-05
7:87966232 C T 0.037849 6.9202e-06
7:87970303 T C 1.567172 2.3685e-06
7:87972352 A G 0.040387 -3.6106e-05
7:87977616 T C 0.075473 2.0659e-05
7:87978252 A G 0.032643 1.4031e-05
7:87983130 T C 0.064555 8.6336e-05
7:87986355 G A 0.793541 1.0398e-04
7:87996168 T C 0.034100 -4.5151e-05
7:88004110 G A 0.212146 7.7699e-05
7:88021530 A G 0.583242 3.5687e-05
7:88030263 T G 0.281760 -1.4529e-05
7:88033646 C T 0.054671 -2.7172e-05
7:88041674 A G 0.045197 -2.9606e-05
7:88044791 G C 0.689054 4.6506e-05
7:88045823 A C 0.197809 2.1494e-04
7:88049009 C A 0.115601 1.4372e-04
7:88050398 A G 1.262461 1.8324e-05
7:88055441 A G 1.156692 4.0311e-07
7:88055619 A G 0.072718 8.6085e-05
7:88059947 C A 0.121661 5.3804e-05
7:88060090 T C 1.628517 6.3559e-05
7:88061967 G A 0.968958 2.7507e-06
7:88066857 G A 0.519823 1.9583e-05
7:88073088 C T 0.160431 4.2128e-05
7:88077416 C T 0.054376 7.6492e-05
7:88080423 C G 0.141005 -5.7799e-06
7:88080568 C T 0.092228 -3.2953e-05
7:88086351 T G 0.024330 5.5460e-05
7:88088932 A C 1.955864 9.9572e-05
7:88092577 G T 0.041533 -2.2552e-05
7:88100172 T G 0.057982 1.0689e-04
7:88109223 C T 0.705315 -2.5093e-05
7:88117619 G T 0.354598 -6.3650e-05
7:88124262 C T 0.353475 1.1035e-05
7:88136789 G A 0.098009 -2.0055e-05
7:88137850 T G 0.096899 4.9968e-05
7:88142843 A G 0.033253 -2.3213e-06
7:88143659 G A 0.034863 6.9548e-05
7:88147117 A G 0.060738 -1.0618e-04
7:88150940 A G 0.152716 3.0487e-05
7:88152720 T C 0.655778 1.3062e-05
7:88158272 T C 0.083987 -2.4969e-05
7:88174503 G T 0.040410 3.5462e-05
7:88179419 T C 0.621743 -9.8674e-07
7:88186898 T C 0.111884 -4.9294e-06
7:88190053 G A 0.598945 2.0433e-05
7:88194763 A C 0.045746 -4.4841e-05
7:88199258 T C 1.764332 1.0412e-04
7:88207951 T C 1.767322 4.3881e-05
7:88208218 C T 0.149090 -7.6688e-05
7:88220464 A G 1.434090 -3.9950e-06
7:88230089 T C 0.067703 4.5808e-05
7:88231767 A G 0.038219 5.7858e-05
7:88239933 A G 0.083270 -4.0560e-05
7:88245256 A G 0.025502 5.8111e-05
7:88246681 T C 0.155705 -5.7639e-05
7:88248135 G A 0.318489 -2.3195e-05
7:88248288 G A 0.023145 6.4519e-05
7:88271057 G A 1.230098 2.4753e-06
7:88271780 C T 0.048225 -1.1117e-04
7:88276397 A G 0.043912 -3.6037e-05
7:88277946 T C 0.030734 1.8057e-04
7:88294309 G A 0.078859 -3.4634e-05
7:88294926 T G 0.044898 4.4572e-05
7:88295001 C T 1.270443 3.0654e-05
7:88340440 C T 0.030971 3.2002e-05
7:88343045 C T 0.060884 -6.7064e-06
7:88353951 G T 0.063487 -1.6352e-05
7:88368906 G A 0.265944 1.1180e-04
7:88372507 T C 0.020565 5.1736e-05
7:88385421 G A 0.483312 -2.0066e-05
7:88394188 G T 0.044074 -4.3479e-05
7:88400478 C T 0.059910 2.6143e-05
7:88418113 T G 0.136503 5.6006e-05
7:88423881 C T 0.145192 4.3372e-05
7:88424115 G C 0.300310 -8.3472e-05
7:88428253 A G 0.048157 -1.9659e-05
7:88429210 A G 1.702767 4.7270e-06
7:88433125 C T 0.101079 -1.5252e-04
7:88439373 T C 0.205758 4.7055e-05
7:88439448 C T 0.042396 8.8239e-06
7:88447187 A G 0.694335 -4.3644e-05
7:88448121 C T 0.311066 -1.1099e-04
7:88474678 T C 0.046956 1.6995e-06
7:88480995 A G 0.053954 -1.7250e-05
7:88500418 T C 0.314254 -7.5835e-05
7:88505961 C T 0.044749 -2.7895e-05
7:88518146 T C 0.305289 -4.7885e-05
7:88522615 G A 0.060605 -4.6972e-05
7:88531403 A G 0.042834 -1.2986e-06
7:88543217 G T 0.616771 -1.1565e-04
7:88546720 A G 0.108437 3.2698e-05
7:88546798 A G 0.046989 -2.3971e-05
7:88554375 G T 0.761772 -4.8418e-05
7:88558483 C T 0.133916 1.4535e-05
7:88558769 A G 0.805232 1.0040e-05
7:88558861 G A 0.302514 2.3751e-05
7:88560878 C G 0.074672 2.0657e-05
7:88566318 A G 0.056784 -3.3657e-06
7:88571232 T C 0.079768 -3.4499e-05
7:88571428 G A 0.220007 -1.4217e-05
7:88573567 G T 0.053905 -7.7884e-06
7:88577723 G A 0.206741 -4.1177e-05
7:88582272 A G 1.535569 -7.6550e-05
7:88582371 G A 0.111501 2.6766e-05
7:88588037 T C 0.902894 -5.9602e-05
7:88588360 G C 0.268920 9.7986e-06
7:88596385 G A 0.237748 3.9994e-05
7:88596917 G A 0.050559 -4.9431e-05
7:88598670 C T 1.263140 1.9702e-05
7:88603347 G A 0.146117 2.8826e-05
7:88614162 G A 1.959512 -1.7103e-05
7:88615862 G A 0.406978 -1.2838e-05
7:88621457 G A 0.091102 2.6149e-05
7:88628302 G A 0.053743 -8.9158e-05
7:88632423 G A 0.161181 -2.8137e-06
7:88639197 A G 1.191772 5.9839e-05
7:88651892 C G 0.038381 -4.2386e-06
7:88658036 G A 0.206456 -7.5585e-06
7:88660993 G A 0.048248 1.7510e-06
7:88684018 T G 1.522069 2.6331e-05
7:88685494 T G 1.048433 5.6636e-05
7:88695535 A G 0.051049 6.6284e-05
7:88700594 A G 0.200691 3.7897e-05
7:88710690 T C 0.020721 -4.0559e-05
7:88720344 G A 0.028404 2.4221e-05
7:88722433 C A 1.527545 2.7665e-05
7:88736883 G C 0.246164 1.6100e-05
7:88737192 G A 1.092770 -1.0393e-04
7:88737228 A G 0.395505 -3.5532e-05
7:88750340 T C 0.023613 3.0414e-05
7:88752793 A G 0.041834 2.1503e-05
7:88754257 T C 0.441205 1.9121e-05
7:88756061 A C 0.662241 7.7417e-06
7:88759354 T C 0.574462 4.2358e-05
7:88761229 C T 0.273127 1.1296e-05
7:88781219 G T 0.313277 -1.1790e-05
7:88784820 G C 0.071533 8.0865e-05
7:88787804 T C 0.457606 5.8106e-05
7:88788607 T C 0.498444 -5.7480e-06
7:88791297 A G 0.957490 3.0704e-05
7:88794652 A G 0.021328 1.4283e-06
7:88798081 T C 0.243311 -4.0196e-05
7:88816653 A G 0.396154 2.4519e-05
7:88817802 A C 0.543005 2.4344e-05
7:88826658 A G 1.465340 9.7946e-05
7:88831424 C T 0.041289 -1.2337e-05
7:88850732 A G 0.139489 9.7861e-07
7:88854200 C T 0.549314 1.5546e-05
7:88863665 T C 0.022048 -4.5401e-05
7:88868972 A G 0.043665 -7.7347e-05
7:88883449 A G 0.033087 -2.0246e-05
7:88893989 C T 0.231062 1.9759e-05
7:88895231 A T 0.049089 -5.9636e-06
7:88897992 T C 0.034830 5.9631e-06
7:88918394 G C 0.542768 4.6134e-06
7:88918617 G C 0.100829 3.0293e-05
7:88932469 C A 0.026170 6.4475e-06
7:88932869 G A 0.019948 4.2008e-05
7:88937688 T C 0.548074 -2.2830e-05
7:88939988 A G 0.041698 -1.2571e-05
7:88941165 G A 0.088405 1.0366e-05
7:88945216 A G 0.252594 -9.2472e-05
7:88946289 A G 0.079277 4.2211e-06
7:88951484 A G 0.164521 4.2485e-05
7:88953461 G T 0.030656 -2.6159e-05
7:88955550 C T 0.123131 2.7235e-05
7:88964061 C A 0.021828 7.6198e-05
7:88964196 A T 0.442584 3.3668e-05
7:88964226 A C 0.097298 5.1183e-05
7:88965021 A G 0.215102 -3.4210e-05
7:88965141 G A 0.097678 5.3298e-05
7:88965150 G A 0.022042 7.1336e-05
7:88969181 A G 0.346585 1.3053e-05
7:88972131 A C 0.159198 1.1523e-05
7:88973174 G A 0.434291 3.8775e-05
7:88974700 T C 0.029267 1.0524e-05
7:88980485 T C 0.094464 -1.2772e-05
7:88988717 A G 0.111011 1.4983e-05
7:88992684 A G 0.097713 5.8747e-05
7:88994638 A C 1.964978 7.0547e-05
7:88998989 T C 1.964758 4.0439e-05
7:88999120 C T 0.357153 2.1192e-05
7:89009545 A G 0.037820 1.9089e-05
7:89031107 C T 1.528697 -3.9657e-05
7:89034943 A G 1.577273 -6.7696e-05
7:89038148 A G 0.126961 -3.3317e-05
7:89045670 G T 0.387741 7.4648e-05
7:89049596 G A 1.727139 -5.6514e-05
7:89052480 G T 1.521742 -2.9822e-05
7:89056144 T C 0.885801 1.3154e-06
7:89056401 T G 0.151706 1.1295e-04
7:89058330 G A 0.046284 -1.0378e-04
7:89061536 G C 0.032438 -2.1945e-05
7:89064965 C A 0.133423 -2.0528e-05
7:89073146 C T 0.039696 3.9089e-05
7:89084216 A C 0.031370 3.0062e-05
7:89086552 A G 0.529275 1.1818e-04
7:89096541 A G 0.974359 -1.4973e-04
7:89097103 A C 0.136490 2.6272e-05
7:89098756 C T 0.916279 -5.5020e-05
7:89098933 T C 0.063094 -1.4222e-04
7:89099124 G A 0.134312 1.4288e-05
7:89104338 T G 0.061030 1.0122e-04
7:89107727 T G 1.506444 -1.1338e-05
7:89115220 C T 0.931855 -2.9280e-05
7:89116491 T C 0.749071 5.7970e-05
7:89121634 G A 0.160642 -2.9253e-05
7:89121684 C T 0.026115 1.6184e-05
7:89121745 C G 0.023551 -5.1239e-05
7:89126192 C T 0.118801 3.7244e-05
7:89137422 C A 1.380999 3.2752e-06
7:89162309 A G 0.276902 -2.9360e-05
7:89178275 T C 0.044204 8.0789e-05
7:89183713 T A 0.045551 -2.8270e-05
7:89188788 A G 0.280196 -4.5726e-05
7:89190522 C T 0.200909 -3.3349e-05
7:89198032 A G 1.029209 1.4643e-05
7:89202067 T C 0.032052 1.2453e-05
7:89202570 T C 0.279083 -2.9289e-05
7:89213230 A G 0.752820 7.9984e-05
7:89226825 C T 0.043100 3.8060e-05
7:89228812 C T 0.113754 -4.4660e-05
7:89236226 A G 0.035557 2.3815e-05
7:89255011 G A 0.290930 -2.5493e-05
7:89272421 G C 1.615583 3.9711e-06
7:89274705 C A 0.069595 -2.2082e-06
7:89287056 T C 0.084568 5.6007e-05
7:89291086 C T 0.181944 1.8411e-06
7:89291580 A G 0.396086 -6.6489e-06
7:89310700 C G 0.046593 -5.7418e-06
7:89310910 C T 0.061033 -2.1118e-06
7:89316348 T C 0.049790 3.2653e-05
7:89332304 G A 1.521807 -7.4042e-06
7:89338128 T C 0.822934 7.5048e-07
7:89341720 G A 1.045100 1.8079e-05
7:89345351 G A 1.120658 -3.8289e-06
7:89345461 C T 0.097558 -1.7449e-05
7:89345537 A G 0.381201 2.2006e-05
7:89359063 T C 0.461724 6.1271e-05
7:89361825 C T 0.930917 5.6181e-05
7:89367904 A C 0.036528 5.3672e-05
7:89369365 G A 0.175647 -8.8596e-05
7:89371858 G A 0.090784 2.6927e-05
7:89373999 G A 1.969591 -7.7700e-05
7:89379803 C T 0.079988 -7.0509e-05
7:89401565 A G 1.695704 6.7472e-05
7:89408150 G C 0.039342 -1.7979e-06
7:89408947 C G 0.179808 -5.1308e-06
7:89416383 G A 0.118801 -7.3146e-05
7:89438577 T C 0.214924 3.1491e-05
7:89445928 A G 0.058450 1.6896e-06
7:89459858 A G 0.966355 2.0162e-05
7:89488842 C T 0.054597 -2.4187e-05
7:89497406 G A 0.082747 -3.1602e-04
7:89498463 A G 1.308317 -2.8623e-06
7:89509690 C T 0.318379 1.2242e-04
7:89518210 T G 0.034223 -7.7750e-08
7:89534287 A G 1.365085 1.7520e-05
7:89537755 C T 0.758052 2.1208e-05
7:89539112 G A 0.105669 1.1461e-04
7:89543372 G T 0.093582 2.1296e-06
7:89548432 T C 0.062503 -2.7497e-05
7:89555562 T C 0.149483 8.1092e-06
7:89561487 T C 0.080907 -8.7463e-06
7:89563586 A G 0.039770 8.3806e-05
7:89564164 A C 0.039108 -1.2560e-04
7:89570624 T C 0.055243 -2.8111e-06
7:89572262 A G 0.055671 4.6821e-05
7:89577509 T C 0.062416 -1.4253e-05
7:89577617 A C 0.081601 4.2781e-06
7:89580442 C T 0.405102 1.7261e-05
7:89583269 T C 1.235356 2.7477e-05
7:89602672 C T 1.408098 1.5988e-05
7:89608002 C T 0.122582 3.0701e-05
7:89609099 T C 0.049079 -7.7334e-05
7:89621860 A G 0.066457 -4.8722e-05
7:89623053 A C 0.097132 1.4637e-05
7:89623271 G A 0.030984 -1.3784e-04
7:89626611 A G 0.470962 2.3322e-05
7:89629174 G A 0.268174 2.7025e-05
7:89636556 G A 0.388270 -8.8534e-05
7:89643435 G A 0.073831 6.1253e-05
7:89648301 T C 0.426576 2.8499e-05
7:89658010 G A 0.230332 3.6971e-05
7:89661805 A G 0.086730 -8.1649e-05
7:89662039 A C 0.043785 2.0032e-05
7:89665199 C T 0.056002 2.6179e-05
7:89667246 G A 0.363599 -9.5766e-05
7:89670458 A C 0.275227 3.1526e-05
7:89687313 A G 0.074808 1.2007e-04
7:89690199 C T 0.034691 -1.4233e-05
7:89690275 A G 0.512488 3.9301e-05
7:89690803 G A 0.387517 -9.7390e-06
7:89698924 C T 0.034025 5.6065e-05
7:89700169 A G 0.066775 -3.2581e-05
7:89706978 C T 0.143670 2.0816e-04
7:89714496 C T 0.092981 -5.9410e-05
7:89717258 C G 0.038657 -4.7333e-05
7:89722747 C T 0.520492 1.8768e-05
7:89727944 T C 0.054720 -2.8741e-05
7:89728252 A G 0.079888 1.6030e-04
7:89730971 C T 0.296275 -3.4144e-05
7:89733885 G A 1.885104 6.6715e-06
7:89734282 A G 1.684221 -1.9298e-04
7:89749610 G A 1.883935 2.3346e-05
7:89757134 G A 0.021243 5.1749e-05
7:89795852 A G 1.064834 1.9640e-05
7:89801861 T C 0.028628 -9.1771e-05
7:89808000 T C 0.084708 -7.6161e-05
7:89816334 G A 0.537915 2.6231e-05
7:89818334 G A 0.030500 -4.2010e-05
7:89820804 C T 0.295795 -4.4782e-05
7:89824361 T C 1.884932 -1.0545e-06
7:89824808 G A 1.534329 5.6200e-05
7:89849699 G C 0.026235 -4.4446e-05
7:89853425 G A 1.515104 -1.4408e-05
7:89856433 A G 0.069537 1.0789e-05
7:89856644 T C 0.484734 4.6244e-05
7:89861832 A G 1.093530 6.5060e-06
7:89861890 T G 1.685977 3.6132e-05
7:89871543 A G 0.045434 -2.5755e-05
7:89874566 A C 0.038553 3.4209e-05
7:89897703 C A 0.061673 5.2313e-05
7:89902533 G A 1.110933 2.8441e-05
7:89904684 C G 0.030065 -7.5802e-06
7:89912301 A G 1.525646 7.9600e-06
7:89932032 C T 0.030640 4.2559e-04
7:89938588 G C 1.677148 4.2139e-05
7:89938680 T C 1.171801 4.3376e-05
7:89943260 A G 0.130122 1.0140e-04
7:89943494 A G 1.680264 4.7722e-05
7:89973195 A G 0.155140 1.1291e-04
7:89975300 A G 0.056031 -1.8906e-05
7:89975587 A G 0.021714 -4.7079e-06
7:89977270 T G 0.043730 6.2638e-05
7:89978418 A C 0.092231 -4.0905e-05
7:89980432 C A 0.027621 6.2959e-06
7:89984409 G A 1.164339 6.5089e-05
7:89985775 C T 0.079888 3.0562e-05
7:90001496 C G 0.309499 -7.5187e-05
7:90003067 G A 0.054827 -1.5584e-04
7:90014408 A G 0.418994 -2.1666e-05
7:90025405 T G 0.037966 -8.9230e-05
7:90031196 A C 0.100995 -2.4463e-05
7:90032932 A G 0.406728 -4.4120e-05
7:90044323 C T 0.080994 8.8472e-05
7:90051919 T C 0.109275 5.2980e-05
7:90076713 G A 0.107061 6.4204e-05
7:90083298 T C 1.898561 -1.1408e-04
7:90084655 G A 0.246781 -1.0235e-04
7:90084742 G A 0.411905 1.5563e-05
7:90101288 A C 0.025872 2.6562e-05
7:90101720 A C 0.076136 -9.8459e-05
7:90110480 C T 0.066285 2.7486e-05
7:90111371 G A 0.064259 -1.1781e-04
7:90115276 A C 1.047781 -3.3926e-05
7:90115537 T G 0.274191 -4.8729e-05
7:90128559 A G 0.058852 1.6727e-05
7:90147229 T A 0.038043 -5.6653e-05
7:90153338 G A 0.343342 -2.6684e-05
7:90157816 A G 0.021250 1.2362e-05
7:90187804 T C 0.368432 6.0914e-05
7:90190511 C A 0.107759 5.5285e-05
7:90197700 A T 1.640686 3.5452e-05
7:90201413 C G 0.044220 -5.5730e-05
7:90205036 C A 0.045428 -2.6903e-05
7:90234807 G T 0.090602 -1.1305e-05
7:90236229 G A 0.427680 5.8595e-07
7:90249524 C A 0.029971 1.0990e-04
7:90251607 G A 0.378623 7.5436e-05
7:90252716 A G 0.098671 1.4954e-05
7:90253613 T C 0.049309 -1.4002e-06
7:90261036 G C 0.110696 1.4085e-04
7:90269775 T C 0.079654 -2.4023e-05
7:90272877 T C 0.788890 -1.2183e-04
7:90273679 A G 0.434178 -2.3916e-07
7:90273703 A G 1.828150 -1.4474e-05
7:90277442 A C 0.076087 -6.5453e-05
7:90285474 C T 1.386108 -6.6053e-05
7:90288187 A G 0.443642 -9.9533e-06
7:90288761 C T 0.076535 -3.7147e-05
7:90298329 T C 0.068203 8.0157e-06
7:90299420 G A 0.029280 -2.9817e-07
7:90301467 A G 0.245580 -7.6967e-06
7:90310537 T C 0.437531 -1.3702e-04
7:90324063 G T 0.536422 -5.1717e-05
7:90338324 G A 0.054691 -8.6236e-05
7:90351304 G A 0.029157 3.6464e-04
7:90358168 A C 0.043074 -1.4291e-04
7:90391752 T G 0.043899 -4.6702e-05
7:90394663 A G 0.440621 -1.4805e-04
7:90399892 G A 1.199877 -1.0227e-04
7:90403083 A G 0.058810 1.5467e-04
7:90404572 A G 0.208176 -3.5324e-05
7:90407909 T G 0.718752 -4.6667e-06
7:90417941 A G 0.378851 9.1612e-05
7:90427420 A G 1.787144 -9.7079e-05
7:90449998 T C 0.480822 -1.2439e-04
7:90452455 A G 0.027122 -1.7458e-05
7:90453238 G T 1.925516 -1.3249e-04
7:90479108 T C 0.108308 -6.7976e-06
7:90479966 A G 0.024729 3.3919e-05
7:90484242 T C 0.062695 7.4377e-05
7:90487214 T C 0.159902 -8.2627e-05
7:90494005 G A 0.028767 -7.2659e-05
7:90505900 T C 0.111427 6.4188e-05
7:90521498 G A 0.043970 -4.6819e-05
7:90523079 T G 0.038186 -4.4990e-06
7:90539427 G A 0.091089 4.2232e-07
7:90551226 A T 0.239024 8.1647e-05
7:90568304 T C 0.175277 -9.2922e-05
7:90571808 A C 1.588753 -7.4893e-05
7:90582626 A G 0.098178 3.1299e-05
7:90588435 C G 0.090485 -6.5117e-06
7:90593685 T G 1.471614 -9.0541e-05
7:90594055 A G 0.092238 4.4662e-05
7:90595982 T G 0.039796 3.2293e-05
7:90606411 A G 0.085123 -3.3159e-05
7:90606899 G A 0.055554 3.2870e-05
7:90610105 A G 0.645304 -5.0560e-05
7:90623011 G A 0.022993 1.1940e-05
7:90626515 T C 0.031581 -1.8975e-05
7:90629203 C T 0.072669 3.2459e-06
7:90633261 C A 1.901634 -3.5040e-05
7:90636346 G A 0.031227 -6.1131e-06
7:90649061 C A 0.152683 -4.8296e-04
7:90652156 A G 0.383327 1.2632e-04
7:90654715 G A 0.123936 5.5036e-05
7:90655743 C A 0.026154 2.1218e-05
7:90656052 T C 0.195459 -9.8807e-05
7:90657328 G A 0.384151 -2.7883e-05
7:90660684 A C 0.651224 2.0131e-05
7:90661443 T G 0.580379 -2.3229e-05
7:90666824 A G 0.032370 1.3169e-04
7:90670558 G A 0.155572 6.8795e-05
7:90670896 C A 0.030825 7.5129e-05
7:90671497 A G 0.088476 2.6371e-05
7:90679137 G A 0.127185 -1.9811e-05
7:90681443 C G 0.924812 2.6039e-05
7:90684619 G A 0.065162 1.9484e-05
7:90692485 G A 0.041477 -2.3072e-04
7:90693787 G A 0.049173 -2.2771e-05
7:90693817 C T 0.329723 -3.4587e-04
7:90694044 A G 0.106204 -1.7078e-04
7:90713726 T C 0.103478 7.9034e-05
7:90714665 T C 1.237839 -5.2738e-05
7:90718286 T C 0.841662 2.3415e-05
7:90722484 A G 0.085681 -6.8581e-05
7:90731821 G A 0.049228 -1.0056e-04
7:90733878 G C 0.154154 -3.0784e-04
7:90736456 C T 1.095954 8.1014e-05
7:90738831 T C 0.040419 -1.3261e-05
7:90740437 T C 0.064672 2.8053e-05
7:90741050 G C 1.330002 -1.2804e-05
7:90743707 T C 0.035849 -3.8031e-05
7:90744151 C T 0.107736 -1.0433e-04
7:90744270 C G 1.934186 -1.4158e-05
7:90746617 T C 1.088168 3.9620e-05
7:90747257 G A 0.125835 -1.5992e-05
7:90747371 C T 0.087476 -6.1397e-05
7:90748171 C G 1.706831 -4.3537e-05
7:90755288 C T 0.026751 6.6449e-05
7:90755625 A G 0.036219 -5.3264e-05
7:90756548 A G 1.632685 2.4572e-05
7:90756721 A G 0.099440 -1.0581e-04
7:90758236 G A 1.492884 1.2061e-05
7:90759723 C A 0.109148 -1.7790e-05
7:90764290 G A 0.021571 -1.3453e-05
7:90764892 G A 0.394213 1.1300e-05
7:90765598 T C 0.840020 1.1877e-05
7:90767222 A G 0.044853 -6.1953e-06
7:90771789 A C 1.890044 1.7816e-04
7:90772255 C G 0.184031 -6.4521e-05
7:90773360 T C 0.738204 2.0757e-05
7:90773939 G A 0.156831 -3.5338e-05
7:90779095 A G 0.028689 4.6331e-05
7:90786565 A G 0.060199 5.5570e-05
7:90789353 A G 1.027183 8.8281e-06
7:90791959 A C 1.886593 1.2420e-04
7:90793245 G A 0.673893 2.5145e-05
7:90811124 C T 0.057570 8.0785e-06
7:90819050 G C 0.062792 -5.8970e-05
7:90820961 A G 0.096542 1.5626e-05
7:90821138 G A 0.223967 5.4022e-07
7:90827630 A G 0.109927 -4.7298e-05
7:90830611 G T 1.197605 -3.9715e-05
7:90831533 T C 0.467924 1.3100e-06
7:90831537 T C 0.133498 4.4558e-06
7:90833184 G A 0.385001 -4.9861e-06
7:90833383 C T 0.111109 -3.5712e-06
7:90833675 C G 0.039796 4.2871e-05
7:90835404 T C 0.059956 -3.0469e-05
7:90835803 A C 0.076301 -1.4321e-05
7:90836775 A G 0.076996 2.8884e-05
7:90837855 A C 0.045045 4.2276e-05
7:90840353 A G 0.149986 2.1783e-05
7:90848724 A C 1.736500 2.6507e-05
7:90860351 T C 0.366780 -1.6851e-05
7:90867295 C A 0.082468 -7.0797e-06
7:90868509 G C 0.899495 -4.5787e-05
7:90877611 G A 0.395612 9.0946e-05
7:90880142 T C 0.306944 3.5715e-05
7:90892588 T C 0.078907 6.8375e-05
7:90899543 C T 0.085334 -6.2762e-05
7:90902839 G A 0.092991 -3.9111e-05
7:90905531 T C 0.302683 2.7808e-05
7:90913400 T C 0.114043 -2.9455e-05
7:90916171 G T 0.535919 4.0602e-06
7:90922363 G C 0.099550 3.5188e-05
7:90922544 T C 0.588000 2.2276e-05
7:90922691 A C 0.045580 -4.2096e-06
7:90933528 A G 0.035181 4.8117e-05
7:90940897 T C 0.603437 4.9363e-06
7:90948746 T C 0.046736 -2.4462e-05
7:90950223 T C 0.156877 2.3474e-05
7:90952035 G A 0.777530 -2.1517e-05
7:90955960 T G 1.546510 8.7834e-05
7:90973079 G C 0.049615 -1.5550e-05
7:90979906 G A 1.549318 6.2592e-05
7:90981869 G A 0.183034 1.8468e-05
7:90987058 A G 0.202308 2.4828e-05
7:90992321 T C 1.484016 5.1767e-05
7:90996488 T C 0.040053 -3.5391e-05
7:91007723 G A 0.035161 -2.3913e-05
7:91013489 G A 1.126013 -9.2240e-07
7:91015499 G A 0.128003 -1.3186e-04
7:91017337 G A 0.197179 1.1701e-04
7:91027924 C T 0.051173 -7.1373e-06
7:91029468 G A 1.818751 4.7284e-05
7:91039086 C T 0.065266 -2.3026e-04
7:91047120 G A 1.355556 -1.9397e-05
7:91048548 A G 0.357597 -1.6751e-05
7:91053605 T C 0.099645 -2.9179e-05
7:91075568 C A 0.143946 -2.3433e-05
7:91097689 C T 1.362703 9.6872e-06
7:91101333 T C 0.276214 2.1746e-05
7:91114281 G A 1.380107 -4.7364e-05
7:91116723 C T 1.413489 -2.8826e-05
7:91134689 T C 0.356056 5.2216e-06
7:91142400 T C 0.732501 -2.0747e-05
7:91147764 A G 0.612058 1.9231e-05
7:91151588 T C 0.075571 7.6534e-06
7:91151632 C T 0.075045 -3.6690e-05
7:91165735 G T 0.470180 -4.4180e-05
7:91168595 C T 0.503627 1.9244e-06
7:91169081 T C 0.205891 -2.1477e-08
7:91178624 T C 0.618007 -2.4889e-06
7:91181056 C T 0.406160 1.5136e-05
7:91181705 T C 1.024327 5.4815e-06
7:91182927 C A 0.247924 2.3182e-05
7:91183201 T C 0.244905 1.0976e-04
7:91183349 T C 0.104159 5.6999e-05
7:91184277 A G 0.653883 -3.1655e-06
7:91185617 A G 1.682578 5.0593e-05
7:91187760 C A 0.184271 -8.3523e-05
7:91189390 C T 0.020753 4.8144e-05
7:91189487 T C 0.418926 -3.7602e-06
7:91190424 A G 1.099258 1.4199e-05
7:91190873 C T 0.050484 4.8908e-05
7:91194817 G A 0.091011 -1.8611e-05
7:91240297 T C 0.786365 3.8599e-05
7:91246567 A G 0.024197 1.3329e-04
7:91250504 C T 0.347468 7.0239e-05
7:91258859 A G 0.165511 -1.4327e-04
7:91268012 G T 0.052013 1.2122e-04
7:91274029 G A 0.410016 -2.6368e-04
7:91282288 A G 0.214164 -4.2926e-05
7:91287769 G A 0.344822 -9.8808e-05
7:91292457 A G 0.023571 1.5424e-04
7:91302894 A G 0.184479 1.5417e-04
7:91312958 C A 0.022795 -3.7954e-06
7:91315126 T C 0.020831 -7.0034e-05
7:91316050 A G 0.171947 -8.1767e-06
7:91320854 T C 1.468872 -1.9711e-05
7:91321615 C T 1.451435 -3.6340e-05
7:91328691 C A 0.133942 7.2363e-05
7:91329311 A G 0.208312 1.7646e-05
7:91339677 A G 0.048472 -1.9459e-05
7:91355279 T C 0.212201 -2.9701e-06
7:91361712 C T 0.202645 -1.1243e-05
7:91361756 A G 0.104679 1.7742e-04
7:91377244 G A 0.088174 -9.8956e-05
7:91396847 A G 0.023379 -4.5213e-05
7:91400387 C G 0.176394 -1.9323e-05
7:91406778 C T 0.083929 1.8759e-04
7:91416690 A C 0.035486 -1.6453e-05
7:91443117 T C 0.064844 2.1062e-05
7:91457858 A G 0.171704 -3.4219e-05
7:91464218 T G 0.935098 -9.1226e-05
7:91470573 G A 0.042013 2.2831e-04
7:91486751 A G 1.212970 3.1334e-05
7:91510993 T C 0.087690 -1.0258e-04
7:91519682 C T 0.062828 5.6605e-05
7:91526894 A G 0.106315 1.4848e-04
7:91531024 C T 1.028517 7.1576e-05
7:91540982 C T 0.186881 -3.7905e-05
7:91561709 T C 0.044509 1.5040e-04
7:91584356 G A 0.767912 -4.8338e-05
7:91606944 A G 1.813460 7.2228e-05
7:91627234 C T 1.850790 3.4290e-05
7:91655131 A G 0.025833 -3.3932e-05
7:91662029 G A 0.159827 8.5043e-06
7:91667577 T C 0.044746 1.3186e-04
7:91702274 A G 0.262792 -1.6302e-04
7:91708898 G A 0.281095 -7.4407e-05
7:91715662 T C 0.773544 -3.6200e-05
7:91718874 G A 0.041286 -5.3217e-05
7:91726927 C A 0.774531 -3.5970e-05
7:91729127 G A 0.022574 -1.1807e-05
7:91735996 G A 0.149025 -3.3161e-05
7:91738788 G C 0.174394 -4.4355e-05
7:91742728 G C 0.771544 -3.4694e-05
7:91758970 A G 0.076967 1.3164e-04
7:91779971 G T 0.785138 -5.5748e-05
7:91793212 A G 0.071127 -1.0793e-04
7:91794308 A G 0.050504 1.3759e-04
7:91824234 G C 0.042201 -6.7917e-05
7:91825168 C A 0.635580 6.7626e-05
7:91863363 G A 0.053295 -8.5828e-05
7:91917786 A G 0.067002 2.5540e-05
7:91925367 A G 0.174914 1.0741e-05
7:91934701 T C 0.044733 1.1811e-04
7:91946016 A G 1.860965 -4.7508e-04
7:91946678 A G 0.032305 -2.0305e-04
7:91983446 A G 0.027261 4.1100e-05
7:92027537 G C 0.171561 -5.7552e-05
7:92028039 A C 1.100144 1.2822e-04
7:92029156 A G 0.062286 -6.3503e-05
7:92045139 T C 1.170363 8.5380e-05
7:92045281 T G 0.036612 -4.3201e-05
7:92045518 G A 0.022947 -7.1385e-05
7:92049537 A G 0.051562 1.5191e-05
7:92051544 G A 0.036294 3.3817e-05
7:92051773 T C 0.022866 -5.6705e-05
7:92056778 A G 0.153320 3.2682e-05
7:92056974 C T 0.059326 -3.6242e-06
7:92057299 G A 0.376355 1.6316e-05
7:92057320 C T 0.269368 -8.5695e-06
7:92058506 T C 0.435405 -1.4287e-04
7:92059842 T C 0.252675 -7.0762e-05
7:92061105 A G 0.034616 1.7942e-05
7:92062621 T G 0.073442 9.1524e-06
7:92085763 T C 0.037495 -3.1759e-05
7:92090541 C A 0.145806 6.9417e-05
7:92114873 T C 0.024080 1.7102e-04
7:92115316 G A 0.043577 -3.0100e-05
7:92116240 C G 0.157124 -1.0975e-04
7:92132493 C T 0.079414 -1.0668e-05
7:92136447 G A 0.038605 -1.0076e-04
7:92147374 T C 0.033960 2.5068e-05
7:92158154 A G 0.032526 7.0961e-05
7:92158475 A G 0.034807 1.3381e-05
7:92162042 C T 0.147198 -1.5695e-05
7:92164318 T C 0.054081 2.2498e-05
7:92169872 T C 0.269475 -1.3757e-04
7:92176640 A G 0.946150 1.2444e-04
7:92176734 A G 0.045343 -3.8856e-05
7:92196737 T C 0.035609 -3.0527e-05
7:92198825 G A 0.154855 3.6666e-05
7:92199548 C T 0.089716 -1.0861e-05
7:92203716 C T 0.352748 -1.4107e-04
7:92205762 C T 0.160087 -1.0993e-04
7:92228400 C T 1.604992 3.8365e-04
7:92236421 A G 0.153251 -3.4591e-05
7:92246744 G C 0.492540 -7.2366e-05
7:92247112 T C 0.984534 -4.2926e-05
7:92247539 G A 0.108457 -1.3542e-04
7:92250374 A T 1.032922 -2.5098e-05
7:92264410 C T 0.644720 -1.1307e-04
7:92301556 T C 0.138091 -6.7154e-05
7:92301890 C T 0.341645 8.9766e-06
7:92318188 G C 0.027959 1.5877e-06
7:92326346 T C 0.035275 -4.6404e-05
7:92326468 T C 0.141836 -9.2323e-05
7:92345081 A T 1.808841 1.6398e-06
7:92345357 A G 0.107684 1.0544e-05
7:92353017 T C 0.107908 8.4034e-05
7:92360397 C T 0.142654 -8.0377e-05
7:92374952 T G 0.020598 4.6338e-05
7:92376884 T C 0.057362 8.6130e-05
7:92380248 T C 0.020997 -1.4923e-04
7:92389303 C T 0.068385 1.1700e-05
7:92389962 A G 0.056901 5.3180e-07
7:92391481 G A 0.181395 1.8333e-05
7:92408370 T C 0.187780 -1.8224e-05
7:92429310 T C 0.162310 -3.8994e-06
7:92446269 T C 0.176900 2.9604e-05
7:92461652 T C 0.041873 5.4082e-05
7:92464056 T C 0.035908 -1.0890e-04
7:92471221 C T 0.319178 -2.1868e-05
7:92474495 C T 0.042747 -8.1029e-04
7:92474811 T C 0.028296 -1.7787e-05
7:92484093 G A 0.294893 -1.9334e-05
7:92486617 G A 0.033571 -4.7062e-05
7:92497783 G C 0.063896 -3.9721e-06
7:92498414 G A 1.946286 -6.0338e-05
7:92500845 A G 0.077924 -4.7596e-05
7:92501332 T C 0.036067 -6.7472e-06
7:92512226 G A 0.051900 1.3006e-05
7:92529900 T G 0.084747 -1.9177e-05
7:92534024 A G 0.054834 -1.1217e-05
7:92543492 C T 0.380233 -5.8616e-08
7:92545319 G A 1.923361 -9.4729e-05
7:92547875 T G 0.387624 -3.8514e-06
7:92548453 C T 0.044249 -7.1347e-05
7:92556911 A G 0.320482 -2.0424e-06
7:92561791 A C 0.241192 2.7276e-05
7:92563344 T C 0.161255 -2.1763e-05
7:92565748 A G 0.068716 -5.8934e-07
7:92567447 G T 0.172288 3.8462e-05
7:92576833 G A 0.243980 -7.7756e-06
7:92577760 T C 0.155579 2.1863e-05
7:92590745 T G 0.159925 1.8316e-05
7:92595392 T C 0.086921 1.3076e-05
7:92595863 A G 0.217310 -5.5584e-05
7:92597346 C T 0.326640 -6.8306e-05
7:92600667 T C 0.054538 5.5348e-05
7:92604532 T C 0.686032 -2.9651e-05
7:92609879 A G 0.075986 5.1647e-05
7:92610094 T G 0.060423 -3.4442e-05
7:92613009 A G 0.048488 1.7347e-05
7:92615875 T C 0.129366 7.2476e-05
7:92616315 G A 0.084133 -6.9489e-06
7:92621221 A C 0.115234 2.0724e-05
7:92629201 T C 0.045814 6.0565e-05
7:92635659 T C 0.779302 -1.5419e-05
7:92635973 C A 0.300044 2.0409e-05
7:92637642 C T 0.436242 -5.5647e-05
7:92639612 C T 0.032393 -5.6474e-05
7:92646881 A G 0.928950 -4.6429e-05
7:92648340 T C 0.192259 6.2483e-06
7:92650743 G T 0.144261 -1.4575e-05
7:92653680 A G 0.298363 -1.2061e-05
7:92653806 A G 0.061825 1.3023e-05
7:92653884 A G 0.771308 -7.7256e-05
7:92655863 C T 0.130252 -1.6349e-05
7:92656221 T C 0.175842 -1.0433e-04
7:92657985 G A 1.058738 -1.5369e-04
7:92658364 T G 0.042003 3.7438e-05
7:92659226 G A 0.230698 -1.2815e-05
7:92676344 G A 0.081167 -2.6960e-06
7:92676898 C A 0.466067 -9.4918e-05
7:92680785 T C 0.033769 2.1210e-05
7:92681820 G A 0.331171 3.6284e-05
7:92683554 C A 0.103176 -2.0010e-06
7:92686834 A G 0.027907 -4.9356e-05
7:92692473 C T 0.081991 -5.4258e-05
7:92704436 A G 0.380558 -3.0512e-05
7:92704795 A G 0.129181 5.0167e-05
7:92707215 A G 0.173752 2.5726e-05
7:92715803 C G 0.064100 1.0390e-04
7:92722151 A G 0.121768 -1.0774e-04
7:92730678 G A 0.022360 -3.4322e-05
7:92733766 A C 0.184729 3.9543e-06
7:92733975 A G 0.088268 -5.7200e-05
7:92734051 T C 0.088190 -5.9315e-05
7:92734451 G A 0.582817 -1.1802e-05
7:92734983 G A 0.237544 2.6448e-06
7:92735188 A G 0.044483 2.2476e-05
7:92737088 T C 0.236820 1.4107e-05
7:92746421 A G 1.918645 1.9658e-05
7:92759462 G A 0.177053 6.8812e-05
7:92760738 G T 0.106694 4.7783e-05
7:92761875 G C 0.060770 8.2210e-06
7:92764419 G A 0.021185 -3.8904e-05
7:92764489 T C 0.216161 -8.1280e-05
7:92764982 T C 0.261896 2.9476e-05
7:92769129 G A 1.654587 1.0860e-04
7:92774815 T C 0.023016 -1.0407e-05
7:92775741 G A 0.122264 3.9287e-05
7:92776185 A C 1.646388 1.1570e-04
7:92776555 G A 0.087447 -8.0087e-05
7:92780610 T C 0.054451 1.1971e-04
7:92808957 C G 0.053571 -9.5562e-05
7:92810213 T C 0.025476 -3.6534e-05
7:92816326 T A 0.020451 -5.5121e-05
7:92818647 T G 0.112602 9.2860e-05
7:92824422 T G 0.042980 -3.1035e-05
7:92827239 A C 1.265470 5.0957e-05
7:92830491 T G 1.077707 8.7268e-05
7:92837069 G A 1.843539 -6.4761e-05
7:92839113 T C 0.045093 1.7213e-05
7:92844396 T C 0.044545 3.0662e-04
7:92859533 A G 0.023499 -4.9245e-05
7:92859918 G T 0.047489 4.9764e-05
7:92874304 C T 0.185891 1.1673e-04
7:92906637 T C 1.073513 -7.2559e-05
7:92915647 C T 0.089537 -1.3464e-05
7:92936538 T C 0.054428 4.0319e-05
7:92938116 G A 0.120963 -4.0637e-05
7:92940965 G A 0.027070 -2.2836e-05
7:92943760 C T 0.588568 -3.4035e-05
7:92957554 G A 0.024067 -3.6040e-05
7:92959431 T C 0.182613 1.6507e-05
7:92963242 G A 0.752593 -4.5174e-05
7:92967663 G A 1.234515 -7.3770e-05
7:92985252 C T 0.590808 -3.2828e-05
7:92988398 G T 0.888492 -2.9451e-05
7:92988726 G A 0.177780 5.7893e-06
7:92989084 A G 0.058589 1.0729e-04
7:92990605 C T 0.046054 6.0648e-05
7:92991949 G C 1.088216 -2.4430e-05
7:92992071 A G 1.348441 -6.7125e-05
7:92992989 C T 0.515656 -1.9465e-05
7:93004981 C T 0.301368 4.7234e-05
7:93017391 G A 0.024476 -5.6789e-06
7:93020108 C T 0.108110 -3.4866e-05
7:93023568 C T 0.610007 2.5960e-06
7:93024221 G A 0.069969 -9.3129e-05
7:93029233 A G 0.076902 6.7325e-05
7:93029551 G T 0.036969 1.5263e-05
7:93050613 G A 0.066363 2.8417e-05
7:93055753 G A 0.508645 1.4200e-05
7:93059879 T C 0.361194 -6.0532e-06
7:93062090 G A 0.441786 -1.0716e-05
7:93065753 A C 0.186504 1.0146e-04
7:93068897 A G 0.048615 5.6685e-05
7:93069426 G A 0.597387 -3.2770e-05
7:93070309 T G 0.207280 -8.9395e-06
7:93072324 A G 1.245090 -3.7868e-05
7:93079090 T C 0.124416 -1.4405e-05
7:93079738 C T 0.411211 8.7601e-06
7:93081445 C T 0.258368 3.6293e-05
7:93087152 C T 0.077960 9.7038e-05
7:93087768 C T 0.036680 -2.1725e-05
7:93106237 T C 0.953524 5.9162e-05
7:93109340 C T 0.074928 -1.3721e-04
7:93114124 C T 0.033473 -2.2574e-05
7:93116299 G A 0.991743 3.9126e-05
7:93125323 G A 0.066496 -4.1944e-07
7:93128417 C A 0.070556 8.4891e-05
7:93131392 G C 0.043727 -6.9090e-05
7:93139813 A G 0.676054 -7.3405e-05
7:93141901 A G 0.208221 -6.2942e-07
7:93142186 G A 0.045041 1.9697e-05
7:93147883 A G 1.632870 -8.5812e-06
7:93147901 A G 0.106470 -2.8574e-05
7:93160775 T C 0.310469 1.7960e-05
7:93163467 G A 0.053571 3.2909e-05
7:93168579 C T 0.035570 -8.5243e-05
7:93179990 C A 0.970090 4.8259e-05
7:93184505 A G 0.202171 -1.9709e-06
7:93186318 T C 0.187997 4.7851e-06
7:93192142 A G 0.065110 -1.9719e-05
7:93192710 C T 0.784057 3.4211e-05
7:93194131 T C 0.423662 8.1509e-06
7:93195533 G C 0.074136 -9.8092e-05
7:93197941 C T 0.198870 2.2732e-05
7:93202612 C T 1.814492 3.5889e-05
7:93205690 C T 0.049894 1.2776e-04
7:93206088 G A 0.175693 -1.2342e-05
7:93208879 A G 0.112391 -8.1287e-06
7:93224072 C T 0.079505 -8.7114e-05
7:93227150 C A 0.066665 -1.9806e-04
7:93231421 G A 0.122887 1.8211e-05
7:93231523 T G 0.040728 3.3891e-05
7:93239079 C T 0.181700 4.7582e-05
7:93248951 A G 0.880401 4.8183e-05
7:93249548 C T 0.033671 -3.7956e-05
7:93250039 C A 0.065483 1.1447e-05
7:93256111 G T 0.059793 1.9994e-05
7:93256683 T C 0.174579 -2.6875e-05
7:93262702 A C 0.033613 -3.3944e-05
7:93264313 T C 0.039715 1.6949e-05
7:93297506 G T 1.021331 5.5158e-05
7:93306512 G A 0.226622 9.1957e-06
7:93314127 G T 0.877129 5.3547e-05
7:93321424 T C 0.990324 8.7328e-05
7:93321682 A C 0.020159 -4.1418e-05
7:93322340 T C 0.037070 1.5898e-05
7:93324743 G A 0.084782 1.5058e-04
7:93326060 C T 0.592155 -3.0354e-05
7:93334446 C T 0.483341 -5.2134e-05
7:93340553 A C 0.522579 2.4717e-05
7:93340580 T C 0.945942 -9.7906e-06
7:93342846 T C 0.062994 -2.9295e-05
7:93350296 T C 0.056077 -1.4977e-05
7:93351671 G A 0.535978 2.5306e-05
7:93352716 G A 0.727259 1.8595e-05
7:93353978 T C 1.825135 -1.6857e-05
7:93357119 C T 0.076278 4.7015e-05
7:93360467 A G 0.055979 4.7253e-05
7:93366262 T C 0.070884 2.5492e-05
7:93385802 A G 0.044892 4.1996e-05
7:93386294 T G 1.555309 1.1926e-05
7:93387032 A G 0.435005 3.9895e-05
7:93389997 G A 0.033383 8.0788e-05
7:93394122 A G 0.111109 1.0513e-05
7:93400734 T G 0.230919 -7.4266e-05
7:93403063 A G 0.362563 4.6606e-05
7:93403501 C T 0.179445 -1.7654e-05
7:93404813 C G 0.182645 1.0412e-04
7:93407675 C A 0.461783 -8.2655e-05
7:93408605 T C 1.001996 1.2233e-05
7:93414680 T G 1.362203 6.0449e-05
7:93428979 T C 0.111527 -2.0674e-05
7:93454125 G A 0.034204 -4.2374e-05
7:93455796 A G 0.181064 -4.3784e-05
7:93460205 C T 0.239397 2.4428e-05
7:93461176 G A 1.829179 -5.1658e-05
7:93477437 G C 0.172330 1.8776e-04
7:93484426 T C 0.589984 -2.0415e-06
7:93485238 T C 0.037696 7.8644e-05
7:93489344 A G 0.109937 1.4207e-04
7:93493856 A G 0.060605 4.5565e-05
7:93493938 T C 0.024720 9.0374e-05
7:93496891 C T 0.034181 7.3119e-05
7:93521261 C G 0.486941 -1.0178e-05
7:93523068 C G 0.041075 -2.3066e-05
7:93526346 T C 0.079073 -7.8562e-05
7:93528213 G A 0.059589 -4.0418e-05
7:93528958 A C 0.061267 7.9581e-05
7:93529615 G C 0.810120 1.3629e-05
7:93533816 G T 0.204541 4.1485e-05
7:93533839 C T 1.582395 3.4958e-06
7:93535185 A C 0.905575 1.7814e-07
7:93535234 A G 0.043698 2.8731e-05
7:93535408 G A 0.044431 2.3219e-05
7:93538295 G A 1.597777 1.2838e-05
7:93541815 C T 0.034983 -2.5546e-05
7:93544356 C T 0.112371 -4.4804e-05
7:93550447 T C 1.311388 3.6262e-05
7:93553341 G A 1.234876 3.3058e-05
7:93553357 G A 0.038783 -4.3204e-05
7:93553527 T C 0.135981 9.8757e-05
7:93555936 A G 0.044554 -3.3352e-05
7:93560913 A C 0.961483 1.4206e-05
7:93565308 G A 0.072082 -6.1766e-05
7:93572185 T C 0.061929 2.2891e-05
7:93574469 A G 1.848803 -4.7074e-05
7:93574500 A G 0.117951 8.7249e-06
7:93574709 T C 0.595998 -3.6931e-05
7:93575810 A C 0.397459 7.9488e-05
7:93576723 T C 0.094094 2.6532e-05
7:93578679 G A 1.839566 -8.4472e-06
7:93583607 T C 0.106866 7.2984e-05
7:93583867 G A 0.182577 6.5122e-06
7:93585293 C G 0.553829 -4.9529e-05
7:93585663 C T 0.119496 1.0455e-05
7:93587786 T C 0.046528 7.3473e-06
7:93592021 A C 0.045067 -2.2800e-05
7:93598963 A C 0.083987 -7.0125e-05
7:93601225 A G 0.032701 2.7777e-06
7:93601541 A G 0.112686 2.6877e-05
7:93607010 C T 0.623408 -3.7438e-05
7:93609116 A T 0.150012 -4.5049e-05
7:93611910 A G 0.252776 -6.6111e-05
7:93612594 T C 0.042795 -2.4164e-05
7:93614376 G C 0.020994 -4.0874e-05
7:93629767 G A 0.047661 -1.0850e-05
7:93633010 A C 0.778513 1.4346e-05
7:93635018 C T 0.743508 1.3588e-05
7:93653661 T C 0.035100 -7.0563e-05
7:93654999 G A 0.024252 2.3827e-05
7:93662801 G A 1.171733 2.0630e-05
7:93668913 C T 0.849053 2.2128e-05
7:93677303 T C 0.052584 8.8626e-05
7:93682230 C T 0.291608 -2.9295e-06
7:93682431 T C 0.037417 7.1969e-05
7:93683616 A G 1.476201 -2.7594e-05
7:93688583 T C 0.645710 -2.7129e-05
7:93688923 G A 0.054837 3.7681e-05
7:93691744 A G 0.787725 -9.6687e-05
7:93691807 A G 0.117594 4.8858e-06
7:93694900 T C 0.341930 2.0092e-05
7:93697251 T C 0.074149 -2.9990e-05
7:93699151 G A 0.045746 2.1559e-05
7:93707220 G T 0.651351 -7.4993e-05
7:93718221 T C 0.174573 -1.1242e-04
7:93723798 G C 0.992856 1.4391e-05
7:93731849 C T 0.020718 1.2718e-04
7:93737526 T C 0.202051 -8.9557e-06
7:93739638 T G 0.044382 9.2543e-05
7:93741234 C A 1.829342 -1.7034e-05
7:93750657 G A 0.041218 5.8506e-05
7:93751148 A G 0.090560 -1.8017e-05
7:93752759 T C 0.078891 -5.5566e-05
7:93760674 G T 0.065649 1.6882e-05
7:93764389 C T 0.059245 7.6015e-06
7:93768358 C G 0.106526 5.5801e-05
7:93768956 T G 0.023292 6.6701e-05
7:93779420 G A 0.045937 3.3353e-05
7:93781222 C T 0.039218 5.6291e-05
7:93784775 T C 0.063386 1.3831e-06
7:93795068 C T 0.075795 -3.4106e-05
7:93798957 A G 0.040176 3.3152e-05
7:93803639 C T 0.326935 -4.1995e-05
7:93806506 A G 0.126432 -1.8289e-05
7:93812586 C A 0.108564 -1.8059e-05
7:93834663 A G 0.077616 -2.5231e-05
7:93835631 A G 0.079154 -1.4871e-05
7:93840697 T C 0.024077 6.0545e-05
7:93847704 T C 0.025719 7.7688e-06
7:93861725 C T 0.469579 -3.0460e-05
7:93867711 G A 0.045431 -4.4017e-06
7:93883048 G A 1.967974 3.3301e-06
7:93885667 G C 0.070378 -9.7443e-06
7:93892225 G C 0.089972 7.4979e-05
7:93892580 T C 0.128431 -1.3041e-04
7:93897047 T C 0.092955 -2.8800e-04
7:93913205 A G 0.039644 -2.1224e-05
7:93915961 A G 0.116931 -2.5653e-05
7:93923378 A G 0.424382 -4.4899e-06
7:93924018 T C 0.023885 -9.5585e-06
7:93927711 C T 0.055947 6.3150e-05
7:93927805 C T 0.025369 -4.8820e-05
7:93928720 C G 0.581405 -4.9682e-05
7:93930713 T C 0.849705 1.4102e-05
7:93933869 A G 0.025301 8.8206e-06
7:93935549 A G 0.059261 1.2063e-05
7:93935994 A C 0.056405 -3.2707e-05
7:93939277 T C 0.591655 2.2694e-05
7:93943820 G A 0.161298 -1.4606e-05
7:93944355 A G 0.038115 4.0637e-05
7:93956047 C T 0.030354 2.6258e-05
7:93956536 T C 0.049507 1.9954e-06
7:93959918 A C 0.731791 1.9267e-05
7:93960064 A G 0.035466 1.2231e-05
7:93963296 C T 0.173271 -1.7558e-05
7:93964934 C T 0.065866 -2.1401e-05
7:93966269 T C 0.078404 1.2617e-04
7:93966943 G A 0.020598 -6.6719e-05
7:93970453 G A 0.024259 -3.1438e-05
7:93972820 G A 0.219208 3.1618e-05
7:93975630 G C 0.117405 1.6509e-05
7:93984077 T G 0.093143 6.2307e-05
7:93997824 T C 0.037563 -3.3480e-05
7:94002286 T C 0.194252 -3.6592e-04
7:94006668 C A 0.220799 -3.6448e-05
7:94008366 G A 0.082033 -1.1167e-04
7:94008398 C A 0.095561 -6.3726e-05
7:94008535 G A 0.221815 -3.7067e-05
7:94009634 C T 0.628806 -1.0130e-05
7:94010623 T C 0.311560 4.9684e-05
7:94013702 C T 0.019889 8.8959e-05
7:94016769 C A 0.038352 1.0478e-04
7:94028924 G A 0.728113 -2.9981e-06
7:94034848 G A 0.407826 2.0866e-05
7:94039187 G A 0.412162 2.8693e-05
7:94043239 G C 1.516428 6.4994e-05
7:94043274 G A 0.622551 -3.0073e-05
7:94045154 C T 0.396611 4.3173e-05
7:94046541 T G 1.017563 4.8710e-06
7:94051795 A C 0.252120 -6.2286e-05
7:94054000 C T 1.540382 1.1140e-04
7:94056216 A G 0.254282 3.1315e-06
7:94061077 A G 0.044691 1.7028e-05
7:94067429 C T 0.024619 -6.1558e-06
7:94080342 G T 1.794421 -9.8781e-06
7:94081166 A G 0.024606 6.9576e-05
7:94085859 C T 0.088901 1.1875e-04
7:94089179 T C 0.133446 1.5017e-04
7:94090226 A G 0.220400 -4.6985e-05
7:94093100 T C 0.022250 -7.4580e-05
7:94098600 T C 0.024343 9.2686e-06
7:94103352 C T 0.599565 2.6531e-04
7:94104967 A G 0.085373 3.3209e-06
7:94105117 C T 0.042071 1.3007e-05
7:94113327 A G 0.032152 8.7001e-05
7:94114923 G A 0.210964 -1.8065e-04
7:94141226 G A 1.166527 -3.5298e-05
7:94145318 A G 1.645759 -9.7866e-06
7:94146791 G A 0.141064 -2.8111e-04
7:94178761 T C 1.450751 -2.0213e-05
7:94182823 A C 0.034811 -5.1857e-06
7:94196529 T A 1.961911 1.1896e-04
7:94254767 C T 0.033201 -6.4282e-05
7:94260714 T C 0.026404 -4.5891e-05
7:94262072 A G 1.410234 -3.6478e-04
7:94264912 T C 0.026898 1.6096e-05
7:94289893 T C 0.035512 4.2222e-05
7:94290058 T A 0.135500 -7.0911e-05
7:94294682 A C 0.246921 -6.6748e-04
7:94294982 T C 0.071952 -8.2363e-07
7:94295183 A T 0.302848 8.6802e-05
7:94314873 A G 1.425405 8.8320e-05
7:94316153 C A 0.070465 1.7237e-05
7:94316261 G T 0.053286 9.6119e-05
7:94326425 A G 0.157838 3.1448e-05
7:94332223 G T 0.171639 -4.0359e-05
7:94333346 C T 0.029095 -2.4418e-06
7:94337152 G A 0.171885 -2.1917e-04
7:94368896 G A 0.832062 1.2152e-05
7:94371679 G A 0.029929 -1.1241e-04
7:94373747 T C 0.097658 3.7990e-05
7:94375808 T C 0.953703 -1.2732e-06
7:94375861 G A 1.769730 -1.8429e-05
7:94397027 A C 0.028287 5.8061e-05
7:94407605 T C 0.041114 8.8173e-05
7:94410184 G T 0.459624 3.3721e-05
7:94430452 T C 0.028605 1.9778e-04
7:94430542 A G 0.048281 8.2807e-05
7:94443110 C T 0.020195 2.0381e-05
7:94444750 G A 0.880293 -1.4754e-05
7:94453131 C A 0.099151 2.8629e-06
7:94457581 A G 0.172440 3.3127e-05
7:94463740 G A 0.039971 -3.5190e-06
7:94481182 T C 1.078278 -4.2033e-06
7:94484052 C T 0.053422 2.6787e-05
7:94529872 T C 0.173823 1.1067e-05
7:94531268 G A 0.052672 -9.2375e-07
7:94532245 A G 0.090264 3.3681e-05
7:94536054 C A 0.048320 8.4498e-05
7:94539275 C A 0.029043 1.3117e-04
7:94540416 G A 0.078959 2.7931e-05
7:94540527 A G 0.165563 1.5263e-04
7:94552174 G A 0.032370 1.9521e-04
7:94554975 C A 0.126344 3.4456e-05
7:94555425 T C 0.055278 -6.8581e-05
7:94561983 A C 0.166176 1.5990e-04
7:94600834 A G 0.389653 2.6108e-05
7:94607015 C T 0.044084 2.1036e-06
7:94618043 C T 0.911183 -5.7490e-05
7:94623204 G A 0.072750 -7.3318e-06
7:94632949 G A 1.129405 -1.3670e-05
7:94665993 T C 0.132511 7.4273e-05
7:94669145 G A 0.095130 -4.7175e-05
7:94682008 G C 0.038043 9.6941e-06
7:94683775 T G 0.035327 -5.0822e-05
7:94684779 G A 0.055444 -2.3709e-05
7:94689445 G A 0.070267 2.8873e-05
7:94695042 T C 0.175446 7.8129e-06
7:94722785 A C 0.342420 4.5882e-05
7:94726779 T C 0.042432 -2.8787e-05
7:94731554 C G 0.966747 -3.0231e-05
7:94733521 A G 0.599435 1.5985e-05
7:94738411 G A 0.123942 -3.1536e-05
7:94739551 T C 0.238793 4.3356e-05
7:94749766 A G 0.188383 3.6043e-05
7:94805063 T C 0.021146 -1.1420e-05
7:94811709 G A 0.027057 9.4355e-05
7:94820252 C A 0.090488 -5.5207e-05
7:94822150 G T 0.038660 -8.2625e-06
7:94851296 A G 0.035655 -3.9293e-05
7:94867817 T C 0.911751 -7.5102e-06
7:94873213 T G 1.094422 8.1424e-06
7:94897801 C T 0.865788 -2.8221e-05
7:94899869 A G 0.081387 -3.9636e-05
7:94900322 G A 0.035453 -2.6058e-05
7:94900678 A G 1.716415 1.1845e-05
7:94903039 C T 0.982645 -1.4915e-06
7:94903420 A G 0.115795 -2.6031e-04
7:94903477 A G 0.025703 -8.2656e-05
7:94909495 A G 0.816855 -3.2920e-05
7:94913407 C T 0.023873 7.6309e-05
7:94914857 T C 0.708888 9.2599e-07
7:94923856 A G 1.242062 7.4934e-05
7:94925820 G A 1.467327 2.2589e-05
7:94930391 C A 1.284107 9.2792e-05
7:94934823 C G 0.052185 8.6456e-05
7:94937446 C T 0.576510 -6.8132e-05
7:94946084 T A 0.722777 1.1429e-05
7:94951569 C T 0.236404 7.1185e-05
7:94961588 A C 0.027634 -1.0385e-04
7:94967643 A G 0.047855 -5.3101e-05
7:94972361 T C 0.191188 -4.0737e-05
7:94974185 G A 0.069362 -1.7355e-05
7:94977004 T C 0.157127 1.4033e-05
7:94979963 T C 0.034064 -1.0830e-07
7:94996913 G T 0.924900 1.1407e-05
7:95026160 C G 0.398932 2.8028e-05
7:95026408 A G 0.530603 -4.5971e-07
7:95041016 C G 0.479407 -5.6386e-05
7:95047830 T C 0.851276 -3.8364e-05
7:95060313 G A 0.678953 -1.0809e-05
7:95062726 G C 0.063899 -5.8821e-05
7:95063702 G T 0.265516 -6.5349e-05
7:95067959 C A 0.058105 5.2339e-05
7:95071253 T C 0.639007 -7.1418e-06
7:95076247 G A 0.656814 2.1395e-04
7:95079060 T C 1.318882 1.1526e-04
7:95080037 A T 0.633292 5.6008e-05
7:95082010 C T 1.062267 -2.0276e-05
7:95085431 C A 0.178081 4.9193e-05
7:95085642 C T 1.810159 -1.5924e-05
7:95088489 T C 0.605414 -3.0921e-06
7:95098256 A G 0.026628 1.0614e-04
7:95101638 T C 0.097162 -2.5269e-05
7:95110894 G T 0.470352 3.8924e-05
7:95113420 T G 0.084617 -2.7949e-05
7:95121019 C T 1.236593 3.8132e-05
7:95124013 C G 0.034954 -2.2129e-05
7:95124329 A G 0.156302 -3.6778e-05
7:95124519 A G 0.181470 -3.1729e-05
7:95126521 C T 0.042756 -8.3023e-05
7:95128676 T G 0.555264 1.1217e-05
7:95134718 A G 0.062507 3.4541e-05
7:95142065 G A 0.266071 -1.1928e-05
7:95142470 T C 0.030455 3.7704e-05
7:95146389 A G 0.021029 1.4038e-05
7:95147376 A G 0.159587 3.5543e-05
7:95161325 A G 0.033493 -1.9634e-06
7:95161653 T C 0.390237 -2.0387e-05
7:95161829 T C 1.315867 -2.1445e-05
7:95166566 A C 0.254642 1.3983e-06
7:95167434 C T 0.056353 2.9056e-06
7:95167543 A G 1.010646 -1.0531e-05
7:95179902 A G 0.023730 -3.0005e-05
7:95180888 T C 0.777935 5.9124e-06
7:95208658 T C 0.022973 3.9058e-05
7:95211149 T C 0.500096 1.9664e-05
7:95216697 T C 0.083529 -5.0031e-05
7:95221269 T C 0.829134 -1.0070e-05
7:95225106 G T 0.612081 -2.5927e-06
7:95229323 G A 0.045259 -2.9714e-04
7:95230909 C A 0.464542 -2.8787e-04
7:95251215 C G 0.119710 -7.5365e-05
7:95252372 A G 0.760016 -1.1163e-05
7:95268916 A G 0.138418 2.0727e-05
7:95276802 C T 0.028975 2.0884e-05
7:95281362 C T 0.049118 6.3098e-05
7:95291352 T G 0.133735 2.7876e-05
7:95297853 A G 0.190243 5.9996e-07
7:95299593 C T 0.028404 1.1299e-05
7:95305638 T G 1.819624 -2.2894e-05
7:95310076 T C 1.410974 -2.1556e-04
7:95320949 T C 1.371840 -6.1861e-05
7:95321530 G C 0.084532 7.0846e-06
7:95323974 A C 0.403398 -4.3904e-05
7:95325107 G T 1.951372 -1.1659e-05
7:95348490 C T 0.094406 -9.6175e-05
7:95350860 T C 0.049829 -1.8690e-04
7:95354475 T C 0.182544 9.1193e-06
7:95355175 G A 0.598195 -4.7269e-05
7:95378771 A G 1.261608 1.6331e-05
7:95379077 C T 0.063815 -5.1491e-05
7:95395682 G T 0.026528 1.3539e-05
7:95401044 A G 0.291251 -2.2280e-04
7:95401525 T C 0.147072 -3.5916e-05
7:95401698 C T 1.411918 -5.1568e-06
7:95407233 T C 0.095695 -2.2510e-05
7:95417186 C T 0.955462 -5.7465e-05
7:95424457 T C 1.257797 1.4148e-06
7:95435685 G A 0.041432 -2.2134e-07
7:95441451 C T 0.198218 2.5620e-05
7:95448504 A G 0.935001 -7.8218e-06
7:95450532 C T 0.204891 1.5649e-05
7:95452660 T C 0.694137 -3.9277e-05
7:95489182 G A 1.675230 5.6472e-05
7:95491046 C T 0.098963 -1.2723e-04
7:95496865 C A 1.267460 1.5130e-05
7:95513393 T C 0.030124 -2.1194e-05
7:95526299 C A 0.109158 -1.2691e-05
7:95526900 A G 1.957445 4.4777e-05
7:95532941 C A 0.251929 -1.9101e-05
7:95546119 G A 0.091495 2.5809e-05
7:95546753 C A 0.272754 1.9194e-05
7:95550281 G A 1.844162 -2.1274e-05
7:95553445 T C 1.152794 2.4155e-05
7:95558393 G A 0.023454 9.3597e-05
7:95559094 G A 0.632918 6.6638e-05
7:95559291 C T 1.518976 1.2873e-05
7:95559709 C G 0.085311 -3.9326e-06
7:95561176 C T 0.025379 2.5557e-06
7:95576363 G A 1.934978 -9.6952e-05
7:95577088 A G 0.044356 1.2856e-04
7:95577825 G A 0.492108 7.2714e-05
7:95582068 G A 0.050897 -7.4192e-05
7:95583806 T C 0.022801 -5.0826e-05
7:95590357 T C 0.113063 6.5750e-05
7:95593314 A C 0.024161 -2.8145e-05
7:95594663 C G 0.047592 3.8277e-06
7:95595519 T G 0.031597 -5.0313e-05
7:95597431 T C 0.946714 -2.5933e-05
7:95600368 G T 0.128545 -3.1446e-04
7:95604331 A C 0.080167 -1.9782e-05
7:95612737 C T 0.195680 -1.2469e-04
7:95614396 A G 0.338084 1.6520e-04
7:95616957 T G 1.214801 3.6348e-05
7:95623885 G T 0.287811 2.9599e-05
7:95627771 A G 1.257687 1.3498e-05
7:95628799 T C 0.029650 -3.4910e-05
7:95631196 G T 0.282903 8.0057e-06
7:95637097 G A 0.583924 -2.9887e-05
7:95644062 G A 0.273406 -4.9011e-05
7:95644758 A G 0.022376 3.9295e-05
7:95645510 C T 0.326409 1.2191e-05
7:95655412 A G 0.135627 -7.1728e-05
7:95663709 T C 0.187858 7.9864e-05
7:95665963 A G 0.429121 -4.7476e-05
7:95666462 A G 1.118097 -1.8212e-04
7:95686813 C T 0.137701 -2.9013e-05
7:95692557 A G 0.327107 -2.6654e-05
7:95696930 C T 0.058495 -2.2588e-05
7:95703904 T C 0.074143 -4.1047e-06
7:95709602 T C 1.032691 -6.7122e-06
7:95710662 T C 0.680404 1.3153e-05
7:95716625 C A 1.705984 2.4284e-05
7:95717140 A G 0.112770 5.9878e-05
7:95727967 C T 0.746244 -1.5696e-05
7:95738346 C T 0.391055 -1.1643e-05
7:95752916 G A 1.926250 7.3222e-05
7:95753106 T C 0.097269 1.6755e-05
7:95754924 C T 0.266762 -7.8190e-05
7:95761622 A G 0.044726 -8.5141e-06
7:95768414 A G 0.789682 3.1904e-05
7:95772874 A G 0.037527 9.8971e-07
7:95789633 G A 0.046330 -4.0135e-05
7:95809936 T C 0.084347 -9.5090e-05
7:95813831 T C 0.712887 2.2113e-05
7:95814193 C A 0.031039 6.8648e-06
7:95825835 A G 0.155543 2.9249e-05
7:95826453 C A 0.278882 -5.8429e-06
7:95838331 C A 0.136750 8.6121e-05
7:95841440 A G 0.074701 2.4256e-05
7:95842072 T C 0.035950 1.2134e-05
7:95852221 C T 0.031334 4.5958e-05
7:95853837 A G 0.333021 -2.5411e-06
7:95863737 G A 0.217180 5.0769e-05
7:95870899 A G 0.155689 4.1070e-05
7:95874976 C T 0.037521 -7.6209e-06
7:95876687 C T 0.067492 7.9232e-06
7:95880898 C T 0.094718 -1.3522e-04
7:95915850 C T 0.120761 -4.7991e-05
7:95931975 G T 1.355507 -3.8806e-05
7:95936254 A G 0.057012 1.1465e-04
7:95937098 G A 0.381210 2.4832e-05
7:95956865 T C 0.151074 7.7887e-05
7:95964625 A C 0.029874 -1.2563e-04
7:95974025 C G 1.645557 -4.1265e-05
7:95987951 T C 0.031481 4.3763e-06
7:95988621 G C 1.403259 2.5362e-05
7:96005370 C G 0.031906 2.6114e-04
7:96007371 T C 1.617537 -7.1171e-05
7:96011048 T C 1.341112 -2.6280e-05
7:96016272 G T 0.169396 1.8778e-04
7:96020434 T C 0.080884 3.9048e-05
7:96020631 C G 0.053266 3.0858e-05
7:96020947 G A 0.099262 -1.0516e-04
7:96027768 T C 1.412334 -1.0543e-05
7:96032885 G A 0.198627 -6.1296e-05
7:96034558 T C 0.062195 1.8948e-05
7:96044406 A G 1.881715 -7.2040e-06
7:96048082 G C 0.027501 1.5612e-06
7:96048973 C T 0.860329 -2.0665e-05
7:96056265 G A 0.716130 1.1761e-05
7:96059724 T C 1.626654 -2.2306e-06
7:96065364 A G 1.600331 -6.1350e-06
7:96075198 T C 0.074065 -6.7260e-06
7:96075716 A T 0.123011 -4.4111e-05
7:96080962 A G 0.469706 4.3100e-05
7:96088764 G A 0.029958 9.5125e-05
7:96094668 C T 0.355001 -3.0508e-05
7:96103328 G A 0.031367 -1.5872e-05
7:96103809 G A 0.767273 5.1767e-05
7:96104663 A G 0.112647 -1.2353e-05
7:96109466 A G 0.034288 -6.4026e-06
7:96111486 T G 0.098697 2.5102e-04
7:96117443 A G 0.077265 -1.1817e-05
7:96123993 C T 0.807686 -1.5927e-05
7:96129119 G A 0.270514 -3.4299e-05
7:96130748 C T 0.343975 -4.1484e-05
7:96132999 A C 0.046492 -4.2584e-05
7:96133531 C T 1.327292 -6.9565e-06
7:96136458 A G 0.224849 6.3624e-05
7:96155331 T C 0.265366 -2.5912e-06
7:96155495 G A 0.081251 3.2971e-05
7:96155852 T C 0.047554 3.3944e-05
7:96158144 T C 0.056720 4.9526e-05
7:96158339 A G 1.905166 1.1655e-05
7:96168217 C T 0.534598 -4.1262e-05
7:96176457 T C 0.112310 1.5396e-05
7:96215832 T C 1.380428 2.1795e-05
7:96217380 A G 0.020370 -1.8720e-05
7:96223464 A G 0.045970 -6.2441e-05
7:96225178 A G 0.032970 -9.0840e-06
7:96231714 A C 1.406472 2.7108e-05
7:96234579 A G 0.034522 1.6652e-06
7:96271293 A G 0.476798 4.3570e-06
7:96275178 A G 0.051624 -6.5864e-06
7:96276767 G A 0.334248 1.7473e-05
7:96287360 T C 0.045259 -2.4835e-05
7:96300536 G C 0.134647 -1.3307e-05
7:96309021 G A 1.903384 1.1938e-04
7:96310595 C T 0.217985 7.0378e-05
7:96322959 T C 0.118382 4.1224e-05
7:96331830 G C 0.098184 -9.1537e-05
7:96334616 C T 0.863510 1.6273e-06
7:96339061 T C 0.059358 7.4674e-05
7:96345981 A G 0.043607 -1.4966e-05
7:96346726 T C 0.100362 -6.2981e-05
7:96350842 G A 0.117340 2.4179e-05
7:96355530 G A 0.161427 -2.6119e-05
7:96365273 T C 0.200831 4.9039e-05
7:96365423 T C 0.146624 -1.9968e-05
7:96368463 T C 0.155355 8.2626e-06
7:96375057 C T 1.493364 9.7864e-06
7:96375984 A G 1.864006 3.0536e-05
7:96377152 A G 0.088122 1.7835e-05
7:96394890 A G 1.921576 8.9929e-05
7:96397985 G A 0.189153 6.7512e-05
7:96398079 G A 1.966014 3.9712e-05
7:96399494 T C 1.597264 1.5358e-05
7:96405380 T G 0.115776 1.5913e-05
7:96413735 A G 0.575926 -2.1549e-05
7:96414506 A G 1.172963 2.1781e-05
7:96420684 A C 1.164469 1.9983e-05
7:96423501 A G 0.040598 -1.5666e-04
7:96425441 T C 1.531203 -4.7336e-05
7:96433908 T C 0.213658 -7.6508e-06
7:96438694 T C 0.114844 1.1328e-05
7:96440249 A C 0.192652 -8.7135e-05
7:96446634 A G 0.043574 -2.2464e-05
7:96453085 C G 1.580788 1.8756e-04
7:96455967 T C 0.053610 2.6234e-05
7:96459676 A G 0.210571 -1.7685e-05
7:96460220 C T 1.165858 5.5961e-05
7:96461802 C G 0.117542 -1.6880e-05
7:96468009 A G 1.627420 3.5209e-05
7:96475637 C A 0.462393 -3.5972e-05
7:96485332 T C 0.250316 -2.3270e-05
7:96501259 A G 0.041919 8.9585e-05
7:96505432 G A 0.023292 1.0823e-05
7:96517028 G T 0.753410 -2.4277e-05
7:96536747 T C 1.891280 -2.6935e-05
7:96543180 C T 0.094481 -1.0350e-04
7:96553584 G A 1.054217 -5.1312e-06
7:96556338 A G 0.127967 8.7972e-06
7:96558194 C T 1.901066 -3.7321e-05
7:96560984 G A 0.119752 -4.4279e-05
7:96564179 G C 0.042516 3.4659e-05
7:96564854 C T 0.137461 1.5953e-05
7:96564928 T C 0.800665 5.6116e-06
7:96567465 G A 0.058807 -1.0094e-04
7:96571034 C G 0.469716 -2.5096e-05
7:96571373 G A 0.597043 3.1504e-05
7:96572376 C T 0.879800 -1.4248e-05
7:96573844 T C 0.557338 -7.7583e-06
7:96580822 T C 0.052386 3.3841e-05
7:96581811 T C 0.263299 -9.0584e-05
7:96583332 G T 0.285957 -3.1445e-05
7:96585637 C T 0.028822 7.2500e-05
7:96585747 C T 1.181739 -2.3243e-05
7:96594400 G A 0.248498 -3.5920e-05
7:96598826 T C 0.115893 4.7689e-05
7:96610654 C T 0.060361 -3.1021e-06
7:96610847 A C 1.743024 -5.8917e-05
7:96611052 G A 0.080599 1.2716e-05
7:96618435 C T 0.045814 -7.7916e-06
7:96619746 C T 0.178942 -1.8955e-04
7:96621052 T C 1.896198 -3.9738e-05
7:96621498 C T 0.325753 1.9158e-05
7:96622241 A G 1.033801 5.7555e-05
7:96623558 G A 0.040264 -1.9015e-05
7:96624030 T C 1.875448 2.2769e-05
7:96624257 A T 0.886055 1.3047e-05
7:96630107 C A 0.032120 1.6577e-05
7:96630637 G A 0.674273 1.2466e-05
7:96632151 G A 0.070436 -1.5832e-05
7:96634136 G A 0.035379 5.8909e-05
7:96642685 G T 0.106428 -1.2282e-05
7:96648811 G A 0.449563 2.2678e-05
7:96650216 T G 0.026592 -8.2731e-06
7:96651406 G A 1.903919 -1.2216e-05
7:96655014 A C 0.064431 -5.4232e-06
7:96656572 T G 0.853130 -4.9831e-06
7:96659653 G A 0.737110 -1.6845e-06
7:96667119 T C 0.024918 -2.9369e-05
7:96671218 C T 1.351947 2.1201e-05
7:96693047 T C 0.248514 -8.8625e-06
7:96707653 A G 0.549139 -5.5891e-05
7:96711350 G A 0.147633 8.5738e-06
7:96712514 C T 0.207835 4.8703e-05
7:96715879 A G 0.665778 -2.7119e-05
7:96719140 A G 0.592713 -5.0758e-05
7:96733655 A G 0.222337 5.0207e-06
7:96747192 C T 0.054162 -4.4871e-06
7:96748861 C T 0.047596 -2.2974e-05
7:96748915 A G 0.718590 1.9595e-05
7:96750141 G A 0.106084 2.0056e-07
7:96757057 C T 0.648878 -2.4790e-05
7:96764401 T C 0.048427 -1.2015e-04
7:96769866 A G 0.376874 7.4809e-06
7:96774802 C T 0.109924 -1.1993e-05
7:96777105 G C 0.035836 -1.4057e-04
7:96786625 A C 0.509421 1.4637e-05
7:96804306 T C 0.216531 2.9602e-06
7:96814901 G T 0.180678 1.9758e-05
7:96823587 G A 0.074126 7.1565e-06
7:96832332 C A 0.515503 7.9663e-05
7:96836212 T G 0.205972 4.0939e-06
7:96852491 G A 0.020257 7.3063e-05
7:96857536 T C 0.038842 -2.8862e-04
7:96858689 T C 0.641461 -4.7825e-06
7:96883123 A C 0.031185 3.2738e-05
7:96886936 C T 1.923345 1.5777e-06
7:96895941 G T 0.378075 -5.5260e-06
7:96896364 C T 0.310148 -1.0960e-06
7:96901716 A C 0.085724 2.8642e-05
7:96903646 T C 0.020906 2.1520e-05
7:96909677 A G 0.057051 6.6480e-05
7:96913153 T C 0.091852 3.1304e-05
7:96916407 C T 0.341489 -3.9112e-06
7:96933588 A G 0.063984 1.5688e-05
7:96934760 C T 0.818092 -9.9119e-06
7:96935106 C T 0.112232 2.7701e-05
7:96935922 T A 0.068807 -5.9906e-05
7:96946412 G A 1.195092 -2.0477e-05
7:96948320 T C 0.050579 1.4217e-05
7:96948960 T C 0.661539 7.3101e-06
7:96968759 T C 0.023340 5.6531e-06
7:96968963 T C 0.032656 -8.3343e-05
7:96969163 A G 1.139265 -2.4930e-05
7:96971566 G A 0.436797 -5.0364e-05
7:96974682 T G 0.040059 -4.2751e-05
7:96983589 C T 0.492592 -2.7359e-06
7:96986462 G A 0.157010 -1.7752e-05
7:96987573 T C 0.028092 -3.0247e-05
7:96988389 C T 0.602136 1.5060e-06
7:97002754 G T 0.292312 -2.1619e-05
7:97003104 G A 0.426849 2.0818e-05
7:97009382 C T 0.091955 1.3568e-05
7:97017222 G T 0.213071 -7.7518e-07
7:97018885 A G 0.618894 -1.9152e-05
7:97023012 C A 1.037453 -1.3654e-05
7:97023276 G A 0.516032 1.6203e-05
7:97036419 C G 0.223444 6.6165e-06
7:97039751 T C 0.035324 7.0804e-06
7:97059775 A G 0.024317 3.6784e-05
7:97063101 A G 0.046031 -2.0489e-05
7:97069784 G A 0.395326 -1.1557e-04
7:97074956 C T 0.660066 -4.9259e-06
7:97083390 G T 0.236661 -3.1133e-05
7:97084960 A T 0.109440 1.5078e-04
7:97096537 G T 0.131210 -1.9743e-04
7:97097419 T G 0.024100 -2.2774e-05
7:97098053 A G 0.098405 2.3354e-04
7:97098364 C T 0.804823 3.1364e-06
7:97099739 C T 0.510752 1.3369e-04
7:97101369 T C 1.112030 2.9742e-05
7:97101516 A G 0.080238 -4.0796e-05
7:97101954 C T 0.056437 -3.0892e-04
7:97104598 T C 1.077573 1.6960e-05
7:97123485 A G 0.047359 -8.4333e-05
7:97125486 T C 1.236765 8.9973e-06
7:97136298 T C 1.766121 -9.5959e-05
7:97143615 C T 1.194511 2.8321e-05
7:97145296 T C 0.083890 4.4775e-05
7:97146443 C T 0.037677 2.1852e-04
7:97148119 T C 0.223957 -6.5589e-05
7:97154325 A G 0.036096 1.3963e-05
7:97156628 A G 0.062490 2.5990e-05
7:97159544 A G 0.076067 1.1670e-05
7:97170275 T G 0.404865 -3.4566e-05
7:97182350 G T 0.297687 -2.1212e-04
7:97182405 A G 0.138399 4.2179e-06
7:97182841 A G 0.086353 -7.8702e-05
7:97183665 T C 0.092631 1.5304e-05
7:97184235 T G 0.186621 -2.1655e-05
7:97185658 A G 0.134335 -3.2134e-06
7:97191780 T C 0.052240 7.8095e-06
7:97196664 A G 0.791571 -2.2783e-04
7:97197976 T C 0.038228 9.9406e-05
7:97198810 G A 0.127636 2.4752e-05
7:97207655 T C 0.051676 -2.2082e-05
7:97216435 G A 1.947945 5.8979e-05
7:97218216 G A 0.036729 -3.6320e-05
7:97221136 G A 0.569049 -1.5921e-05
7:97221230 A G 0.210646 -5.1486e-05
7:97229778 T C 0.214840 -1.9684e-05
7:97234588 A C 0.285977 -1.2950e-04
7:97238251 T C 0.032409 -6.1309e-05
7:97240028 G A 0.058472 -1.6111e-05
7:97264007 G A 0.030374 1.8436e-05
7:97268554 T C 0.074743 9.4671e-05
7:97269150 A G 0.176592 1.0927e-04
7:97270056 T C 0.567237 -6.4045e-05
7:97287858 G T 0.104796 -1.6604e-04
7:97289938 G C 0.193064 5.3761e-07
7:97295154 C G 0.418303 2.4806e-05
7:97303273 A G 0.050303 5.1630e-06
7:97306207 C A 0.100865 1.9020e-05
7:97314227 T C 0.114010 -3.2404e-05
7:97316088 A G 0.044541 2.4433e-05
7:97317297 G T 1.146364 1.4509e-06
7:97323989 T G 0.049585 1.5787e-05
7:97324281 A G 0.153940 -5.3012e-07
7:97334741 G A 0.115834 -2.3402e-05
7:97342909 A G 0.720067 3.8419e-06
7:97353374 C A 0.085847 5.7047e-06
7:97357321 G A 0.031357 -1.3427e-04
7:97372423 T C 0.151135 -1.0466e-05
7:97373669 A G 1.051150 1.5571e-05
7:97384827 A C 0.498460 5.3499e-05
7:97404669 C A 0.044094 3.7013e-05
7:97405095 T C 0.047245 4.9660e-05
7:97406264 C T 0.303001 -5.2551e-05
7:97406809 G A 0.153092 -1.3791e-05
7:97429746 C T 1.797066 3.8732e-05
7:97438747 A G 0.427414 -1.5684e-04
7:97449546 A C 0.424788 -1.7663e-04
7:97452003 T C 0.256622 1.1014e-04
7:97464809 G A 0.273094 -7.2993e-05
7:97466745 A G 0.035437 1.1696e-05
7:97471316 T C 0.149769 6.6825e-06
7:97478252 T C 0.261186 9.0768e-05
7:97484128 C A 0.036904 4.6320e-05
7:97489911 C T 0.251160 1.1907e-04
7:97490022 T C 1.447933 2.3054e-05
7:97498162 A G 0.072828 -3.6198e-05
7:97499082 C T 0.862698 2.9578e-04
7:97501888 T C 0.250621 -6.2241e-05
7:97555283 C T 0.062117 -1.6552e-05
7:97556867 A C 0.030825 -9.8009e-06
7:97568279 G A 0.432425 1.4963e-05
7:97582491 C T 0.076850 -7.5888e-05
7:97592354 A G 0.069040 3.1556e-05
7:97601052 A G 0.122745 -2.5836e-05
7:97602653 C T 0.491326 2.9599e-05
7:97603977 A G 1.109651 7.6681e-06
7:97610805 G A 0.604765 3.7943e-05
7:97616032 T C 0.071212 1.2631e-04
7:97619468 C A 0.071153 -1.0309e-04
7:97620691 A G 0.171480 2.8537e-05
7:97625644 A G 0.171038 2.8486e-05
7:97627172 G A 1.366867 8.3286e-05
7:97629056 G A 0.265681 8.5597e-05
7:97629900 C T 0.038303 -3.8176e-05
7:97633767 T C 0.040757 5.3903e-07
7:97634625 A G 0.268534 6.9521e-06
7:97637823 C T 1.442415 1.0177e-05
7:97639679 G A 0.289631 -4.5206e-05
7:97641265 C T 0.115013 5.5087e-05
7:97642397 A C 1.141391 -4.4678e-06
7:97652969 A G 0.044996 -2.1087e-05
7:97653811 G T 0.499817 1.8758e-05
7:97654595 A C 0.365001 -4.4764e-05
7:97658446 C T 0.579169 1.9312e-05
7:97671460 C T 0.212493 -1.5287e-05
7:97680356 C T 0.187481 -1.7970e-05
7:97680645 G A 0.558295 2.9686e-05
7:97680802 G A 0.176033 7.7377e-06
7:97686264 G A 0.106831 -8.3162e-05
7:97691889 A G 0.102572 -6.6325e-05
7:97695363 A C 0.947945 2.0839e-05
7:97702660 C T 1.916964 -1.1581e-04
7:97731881 T C 0.105750 -3.5196e-05
7:97732680 A G 0.177864 2.9714e-05
7:97735307 A G 0.067346 6.6749e-05
7:97736577 G C 0.094406 -7.9398e-05
7:97739317 A G 0.455726 6.3657e-05
7:97741763 T C 0.059125 -4.2771e-05
7:97767932 A G 0.027027 -2.3436e-05
7:97788809 C T 0.299141 -2.5850e-05
7:97799776 T C 0.036174 -3.4757e-05
7:97801051 T C 0.042805 -2.8360e-05
7:97804176 C T 0.048128 3.9710e-05
7:97806671 C A 0.038504 2.7474e-05
7:97807644 A G 0.028679 -7.8363e-06
7:97809258 T C 0.251617 4.1597e-05
7:97809320 T C 0.036550 3.5218e-05
7:97817899 T C 0.023019 2.0600e-05
7:97821855 C T 0.036453 2.7344e-05
7:97822115 A T 1.071958 -1.3646e-05
7:97826050 C G 0.026196 -1.2294e-05
7:97829516 A G 0.028027 4.4812e-05
7:97832980 A G 0.040062 1.8934e-05
7:97842791 C T 0.146925 -4.9548e-05
7:97845281 G C 0.070160 1.3772e-06
7:97852399 A G 0.341505 -1.1612e-05
7:97852443 T C 0.056632 9.4852e-05
7:97859060 T C 0.817040 2.5334e-05
7:97861407 T C 1.011344 -1.2539e-05
7:97865802 A C 0.034525 -2.3839e-05
7:97868033 T C 0.322274 1.8571e-04
7:97888729 G A 0.054671 6.6404e-05
7:97919173 A C 0.044340 -1.7229e-07
7:97919296 C T 0.028533 -3.2707e-05
7:97920700 T C 0.068914 1.3097e-04
7:97926339 A G 0.025310 -2.9270e-05
7:97929046 A G 0.043587 -3.7682e-05
7:97932746 T C 0.020818 -7.2775e-05
7:97940472 G A 0.259962 -1.4925e-06
7:97945073 T C 0.026005 -3.7820e-05
7:97953108 A G 0.065376 6.1106e-05
7:97954221 G A 0.032503 -2.7992e-05
7:97982272 A G 0.130265 -5.3774e-05
7:97993362 A T 0.372067 9.1439e-05
7:98005398 C T 1.359970 -5.6529e-05
7:98012924 C T 0.085772 6.6420e-05
7:98016373 A G 0.987462 -1.6610e-05
7:98020577 T C 0.124173 5.2022e-06
7:98021211 G A 0.641880 -2.4856e-05
7:98028160 A C 0.174732 1.6053e-05
7:98039846 A G 1.749947 -3.5382e-05
7:98042527 A G 1.362012 -1.9078e-05
7:98046720 A G 0.093913 1.7927e-05
7:98054504 T G 1.735481 -1.6409e-05
7:98057220 T C 0.039991 7.0707e-06
7:98062756 T C 0.484571 8.6086e-06
7:98064193 T A 0.041938 1.2539e-04
7:98082137 A G 0.086418 5.5661e-05
7:98092350 T C 0.338675 -5.8115e-06
7:98092368 C T 1.868784 1.3446e-05
7:98100497 G C 0.954073 -1.6171e-05
7:98105860 T C 0.404898 2.8959e-05
7:98108471 G A 0.263902 -4.5999e-05
7:98108948 C T 0.302511 -4.6596e-05
7:98111389 G A 1.961249 -9.8336e-05
7:98115013 A G 0.088418 -2.6309e-04
7:98117161 C T 0.210679 -2.7937e-05
7:98118785 A G 0.081180 4.4506e-05
7:98121216 A G 0.053315 -9.8693e-06
7:98124854 C T 0.466561 -2.2692e-06
7:98125134 T C 0.134355 8.3225e-06
7:98125173 A G 0.037433 5.4601e-05
7:98135952 T G 0.632662 1.4958e-05
7:98140894 T C 0.077749 5.0842e-05
7:98141371 T C 0.078752 3.5272e-05
7:98143780 C T 0.041322 -1.3768e-05
7:98145213 T C 0.033714 -3.3400e-05
7:98148774 A G 0.194411 5.5576e-05
7:98151455 C G 1.601091 -5.4773e-05
7:98152356 T G 0.031838 4.0028e-05
7:98155105 T G 1.227384 -4.0248e-05
7:98158260 C T 0.115552 -1.5685e-05
7:98162256 A G 0.310950 -5.5020e-05
7:98164083 T C 0.124134 4.2618e-06
7:98170117 C T 1.386459 5.0752e-05
7:98170594 T C 0.296915 5.4299e-05
7:98178786 C G 0.250215 3.1121e-04
7:98181061 T C 0.235408 1.8085e-04
7:98182505 T G 0.727899 -5.1425e-06
7:98186033 A G 0.050864 6.0720e-06
7:98188193 A G 0.180035 -1.7839e-05
7:98192346 A G 0.231847 4.3224e-05
7:98194671 A G 0.073711 4.4917e-05
7:98196665 T C 0.088395 -9.6576e-05
7:98201692 T C 0.042451 3.8804e-05
7:98201780 T C 0.028946 6.4938e-05
7:98203847 A G 0.193486 1.0466e-05
7:98217568 C T 1.261445 4.7198e-05
7:98220936 T C 0.189117 2.5057e-05
7:98224410 G C 0.053535 6.8387e-05
7:98225235 A G 0.094799 -1.2639e-05
7:98228939 C T 0.066811 1.6176e-05
7:98233514 A G 0.098950 -1.8984e-05
7:98239563 G A 0.056057 5.3478e-06
7:98240227 C G 0.057369 4.3832e-05
7:98242363 A C 0.160084 2.3728e-05
7:98247288 T C 0.030841 7.9820e-05
7:98258736 A G 0.118360 7.5178e-05
7:98262328 C T 1.314890 1.1097e-05
7:98277265 A G 0.174310 -5.4269e-06
7:98277478 C T 1.857297 -7.4846e-05
7:98280271 A G 0.059676 1.3813e-05
7:98288497 T C 0.029699 5.3229e-05
7:98297906 A G 0.041912 -1.1496e-05
7:98307559 A G 0.184099 -1.2194e-05
7:98311041 T G 0.404388 4.0892e-05
7:98324087 G A 0.071098 -1.8686e-05
7:98325880 A G 0.027991 1.6581e-05
7:98327267 T C 0.293474 -2.6877e-05
7:98342295 A G 1.083120 2.2601e-05
7:98343077 G A 0.481816 6.7646e-07
7:98343544 G A 0.026761 7.3169e-05
7:98348896 C T 0.901420 7.9450e-06
7:98350876 A G 0.155364 -2.5996e-05
7:98353220 A G 0.043474 1.1095e-06
7:98354804 A G 0.037612 -1.5024e-04
7:98359819 C T 0.983989 -3.4991e-05
7:98368886 G A 1.894020 -1.3488e-04
7:98378474 G A 0.032529 3.5563e-05
7:98378527 A G 0.334442 1.4552e-05
7:98381716 A C 0.042240 5.3593e-05
7:98385204 A G 0.098424 -6.3585e-05
7:98391001 G A 0.118635 1.1035e-06
7:98394810 C A 1.437128 3.1344e-06
7:98396457 C A 0.259112 -7.3295e-06
7:98399507 T C 0.176468 -4.5870e-06
7:98403653 G T 0.909629 6.3158e-05
7:98405630 A G 0.322514 -1.0864e-05
7:98407758 T C 0.372745 -1.3470e-05
7:98412574 A G 0.974112 2.8978e-05
7:98413656 T C 1.407235 1.7931e-05
7:98417514 G A 0.057430 1.8662e-05
7:98430765 C A 0.106227 8.9041e-05
7:98439700 C T 1.080715 -5.1750e-06
7:98441086 A G 0.514916 4.3468e-05
7:98445111 A G 0.335276 -6.3723e-05
7:98447353 G A 1.892491 -7.0768e-06
7:98454736 C G 0.078255 -4.2343e-05
7:98465890 A G 0.042237 -4.1798e-05
7:98474728 A G 0.046161 -3.7247e-05
7:98483072 T C 0.209341 -1.3664e-04
7:98484419 T C 0.108220 -8.3475e-06
7:98495148 G A 0.041864 7.7057e-05
7:98523373 C T 1.763485 7.5342e-05
7:98536944 A G 1.008923 3.5684e-05
7:98552386 T C 0.020010 -3.4237e-05
7:98556384 T C 0.031610 5.6039e-05
7:98565443 A C 0.063114 -3.0228e-05
7:98573372 G A 0.424262 3.2934e-05
7:98575127 A G 0.052188 -6.6881e-05
7:98581512 A C 0.119161 -1.6077e-05
7:98588811 T C 0.107149 5.6242e-05
7:98596126 G A 0.090998 -5.3315e-06
7:98601405 A G 0.029712 -1.1894e-05
7:98627783 A G 0.042295 4.4625e-05
7:98637988 G A 0.031072 1.8554e-05
7:98643970 G A 0.071358 7.0086e-05
7:98646164 G A 0.200136 1.4818e-05
7:98650051 C G 0.998841 -1.8557e-05
7:98654026 T C 0.175660 -4.2848e-05
7:98663983 T C 0.020208 1.6967e-05
7:98666863 T C 0.034483 8.7810e-06
7:98669180 T G 0.064905 -8.0975e-05
7:98673622 G C 0.956241 3.3944e-05
7:98683392 T C 0.098476 -2.6548e-05
7:98685224 A G 0.181379 1.3706e-04
7:98686355 G A 0.092666 -6.9669e-05
7:98694375 A G 0.204135 1.8923e-05
7:98698374 G A 0.093234 -5.1908e-05
7:98703938 T C 0.083737 5.3693e-05
7:98704719 C T 0.109758 2.5194e-05
7:98713930 T C 0.629053 -1.2581e-04
7:98716813 G A 1.593414 2.1244e-03
7:98717148 G A 0.049705 1.2113e-05
7:98717552 T C 0.063932 -3.2182e-05
7:98719597 C T 1.086048 4.2750e-06
7:98721911 C A 0.176952 7.9351e-05
7:98730819 T C 0.040221 6.6592e-05
7:98731137 T G 0.046937 9.4621e-07
7:98750379 C A 1.917204 5.1570e-05
7:98755284 A G 0.109752 -1.9475e-05
7:98760253 A G 0.057537 6.9223e-05
7:98760330 G A 0.134342 2.5131e-05
7:98762418 T G 0.445249 1.4586e-05
7:98775453 T C 0.115757 3.3240e-05
7:98781239 A C 0.054253 -4.0745e-05
7:98782275 G T 0.136088 3.6171e-05
7:98782750 T C 1.276003 -6.3553e-06
7:98791892 T C 0.144627 -1.9012e-06
7:98792986 A G 0.179484 -1.4780e-04
7:98804967 T C 0.126607 -1.4527e-05
7:98805706 G A 0.041666 3.1879e-05
7:98808084 C T 0.047222 4.2873e-05
7:98814780 A G 0.031851 -7.9623e-05
7:98816254 G A 0.047372 1.0681e-04
7:98816564 A G 0.099804 4.8573e-05
7:98829678 G C 1.475931 2.9305e-05
7:98842482 T C 0.030160 2.8217e-05
7:98844007 G T 0.114588 -1.1237e-04
7:98845405 A G 0.048326 1.3399e-04
7:98857884 G A 0.030000 5.7155e-05
7:98861307 C T 1.692030 5.7631e-06
7:98867318 G T 0.042737 2.9440e-05
7:98870997 G A 0.283974 -3.0313e-05
7:98877267 A C 0.042549 -4.0176e-05
7:98880642 T C 0.109129 -3.4698e-05
7:98890985 T G 0.050682 -6.2651e-05
7:98895250 T C 0.199675 -4.7127e-05
7:98902213 T C 0.070241 -3.4098e-05
7:98932120 G C 0.051526 2.1726e-06
7:98933689 G A 0.031370 -6.4885e-05
7:98953863 T C 0.126162 -1.8674e-05
7:98954837 T C 0.147516 -2.0208e-05
7:98957880 T C 0.092400 -3.8099e-06
7:98974588 A G 0.205287 -6.1532e-05
7:98977187 G A 0.249955 -4.3907e-05
7:98984354 C G 0.080624 -4.0518e-05
7:98987147 A G 0.109495 -3.1325e-05
7:99007906 T C 0.029608 3.5660e-05
7:99009699 A G 0.029351 2.1518e-05
7:99009965 C T 0.078012 -9.1311e-06
7:99016687 C G 0.067463 -6.2307e-05
7:99021623 C T 0.032195 1.7319e-04
7:99032559 A G 0.026067 -1.4221e-04
7:99042173 A C 0.084669 6.9644e-06
7:99048404 A G 0.036054 -6.0696e-07
7:99052428 C T 0.125189 -2.2641e-05
7:99060440 T C 0.110388 7.7472e-05
7:99063739 C G 0.029543 4.8768e-05
7:99077236 C G 0.158954 3.4990e-05
7:99081730 G A 0.308759 -3.5019e-04
7:99082928 T C 0.079008 -2.9543e-05
7:99085103 C T 0.022597 3.0901e-05
7:99088648 T C 0.044454 4.2107e-06
7:99118801 T C 0.174589 -3.0099e-04
7:99128918 G A 0.082559 -6.1729e-06
7:99131605 G A 0.078933 -3.6457e-05
7:99133763 T C 0.111138 9.4970e-05
7:99159174 G C 0.078813 -3.2783e-05
7:99169523 A G 0.080732 -2.7995e-05
7:99169629 C T 0.039072 -2.8179e-05
7:99176974 T C 0.022587 3.1281e-05
7:99207876 C T 0.257323 3.6688e-05
7:99211007 G A 0.074821 5.9185e-06
7:99214674 T G 0.043665 7.6912e-06
7:99225054 T C 0.188364 6.4772e-06
7:99227172 G A 0.133449 -4.0737e-05
7:99245013 G T 0.046161 -5.6581e-06
7:99245080 C A 0.155653 -2.4054e-05
7:99245373 A C 0.032928 1.3803e-04
7:99245914 G A 0.154598 -3.1903e-05
7:99246992 G A 0.022214 -8.7485e-06
7:99250475 C T 0.212538 -2.5654e-05
7:99261320 A G 0.040575 4.8813e-05
7:99262572 A G 1.969126 -7.8668e-05
7:99263365 G A 0.049443 2.7279e-05
7:99265755 C G 0.045538 -1.5489e-05
7:99269397 C T 0.086525 -4.2585e-05
7:99270539 T C 0.134147 -3.1882e-05
7:99271606 T G 0.036158 -2.4245e-05
7:99272310 A G 0.116071 -9.7108e-05
7:99291976 C T 0.039244 -5.7952e-05
7:99304418 T C 0.059452 -4.3295e-05
7:99307972 T C 0.049355 -2.2438e-05
7:99309025 T C 0.034876 -2.2342e-05
7:99309685 C T 0.043139 4.5425e-06
7:99332948 G T 0.085516 -7.8477e-04
7:99355975 C T 0.210111 -5.0328e-05
7:99356600 A C 0.050092 -6.1478e-05
7:99359151 T C 0.172827 -4.5407e-05
7:99361466 T C 0.177075 -5.6455e-05
7:99366316 A G 0.106866 5.5475e-05
7:99374710 C T 0.028021 -2.4834e-05
7:99380021 G A 0.031902 4.4895e-05
7:99382096 T C 1.935442 3.3369e-05
7:99413843 G T 0.049446 -2.2406e-05
7:99414176 C A 0.060618 -7.5074e-06
7:99418981 A G 0.090518 -7.7065e-05
7:99434215 G C 0.033762 -1.5835e-05
7:99438377 T C 0.056285 8.1926e-05
7:99440694 C T 0.905429 1.0280e-05
7:99446494 A C 0.034850 3.1253e-05
7:99447241 C T 0.127496 -5.3226e-06
7:99454482 A G 0.070608 6.9673e-05
7:99457517 C T 0.028851 4.2297e-05
7:99457605 G C 0.114452 -3.0742e-05
7:99459256 T C 0.241594 1.6178e-05
7:99460107 A G 0.249936 -1.3706e-06
7:99463342 C T 0.095717 3.5646e-05
7:99469361 G T 0.069352 -1.3238e-05
7:99470532 T C 0.034168 7.9439e-06
7:99473858 C G 0.114095 -3.5357e-05
7:99474427 G A 1.051507 -1.5738e-05
7:99479111 G A 0.113267 -1.5383e-05
7:99489571 A G 0.096058 -8.0701e-05
7:99491545 A G 0.054473 5.2340e-05
7:99494030 A G 1.170282 -2.4366e-05
7:99499799 C T 0.051731 7.7653e-05
7:99500597 A G 0.133618 1.4099e-06
7:99521689 C T 0.076392 6.6714e-05
7:99526316 A G 0.173018 -3.6622e-05
7:99552168 C T 1.153388 7.2284e-06
7:99552892 C T 0.445171 2.2308e-05
7:99574758 G A 0.788023 -6.6380e-05
7:99578199 G A 1.919460 -1.6774e-04
7:99578920 T C 0.149126 3.2247e-05
7:99583219 T C 1.918613 -1.6639e-04
7:99583286 C T 1.328240 -4.4359e-05
7:99615962 C A 1.913030 -8.0475e-05
7:99617852 C G 0.733147 -1.1289e-04
7:99620994 C T 0.075418 -3.8393e-05
7:99633582 A G 0.055710 7.1722e-05
7:99639187 A G 0.082212 5.5072e-05
7:99639445 C T 1.123624 3.2043e-05
7:99654689 A G 0.548909 1.3246e-05
7:99656563 G C 0.076418 8.6932e-05
7:99669802 G A 0.274789 -8.1121e-06
7:99670328 T A 0.461484 -1.0411e-05
7:99691740 A G 1.032526 2.8840e-06
7:99693552 A G 0.087668 8.8970e-05
7:99695026 A G 0.064220 6.9483e-05
7:99696797 C T 0.572320 1.9836e-05
7:99702947 A G 0.212853 -5.9589e-05
7:99704448 T C 0.073166 -3.9685e-05
7:99711470 A C 0.038222 7.8156e-05
7:99716901 G C 1.116260 2.5555e-05
7:99735364 T C 0.088229 9.2974e-05
7:99736059 A G 0.570545 1.6173e-05
7:99739362 G A 1.631896 -1.2899e-05
7:99747130 A G 1.197851 3.9016e-05
7:99751521 A G 0.021351 6.4054e-05
7:99757612 A G 1.106737 1.5176e-05
7:99764572 C T 0.067687 1.2605e-06
7:99777245 A C 0.074769 1.3588e-04
7:99778285 C A 0.433856 2.0730e-05
7:99797792 G A 0.536597 3.1418e-06
7:99800559 T G 0.427326 3.1912e-05
7:99807473 C T 1.025174 -2.8454e-05
7:99808097 C T 0.056184 2.8383e-05
7:99809032 T C 0.074399 1.0057e-04
7:99819844 A G 0.428725 3.1062e-05
7:99833851 T C 0.202597 -1.8233e-05
7:99841354 T C 0.055827 4.8099e-05
7:99846414 C T 0.416998 7.3601e-05
7:99846442 T C 0.061205 -2.4028e-05
7:99874997 A G 0.077479 -2.9440e-05
7:99905475 G C 0.378033 3.9624e-05
7:99940307 T C 0.243441 -1.2670e-04
7:99940630 C A 0.378205 4.2013e-05
7:99966862 C G 0.061147 -3.9891e-05
7:99981057 A G 0.068797 -4.2389e-05
7:100010770 T C 0.225940 -1.3168e-07
7:100013402 T G 0.344384 -1.4445e-04
7:100014711 C T 0.129119 -6.3958e-05
7:100015457 T C 0.039822 -7.6620e-06
7:100017454 A G 0.388555 1.0170e-04
7:100020771 T G 0.080670 -3.8631e-05
7:100021405 G A 0.045772 4.0674e-05
7:100028484 C T 0.391941 7.5815e-05
7:100032665 A G 0.391785 7.3549e-05
7:100064719 G A 0.735325 1.0262e-04
7:100081944 A G 0.391782 7.8903e-05
7:100087922 C T 0.172943 -3.1266e-07
7:100091795 C T 1.348753 -2.1594e-05
7:100110324 T C 0.500391 5.5840e-05
7:100125975 G A 0.209724 -3.2603e-05
7:100141447 G A 0.070449 4.6361e-05
7:100149978 A G 0.133777 9.6934e-06
7:100154079 T A 0.359318 -3.3216e-05
7:100166597 A G 0.029579 3.8149e-05
7:100167156 A G 0.062510 -9.6672e-05
7:100167880 A C 0.132537 4.4790e-06
7:100172084 T C 0.227125 -4.3606e-05
7:100175473 C T 1.334906 1.5235e-05
7:100179139 C T 0.024911 6.9848e-06
7:100186424 T C 0.084912 3.4406e-04
7:100187349 A T 0.024918 9.2841e-06
7:100198386 T C 0.445976 -1.7835e-05
7:100214515 T C 0.040212 3.4289e-05
7:100218631 T C 0.061046 -2.2076e-05
7:100223678 C T 0.400659 -2.2393e-05
7:100224160 C A 0.064636 -3.9128e-05
7:100227188 C A 1.668433 2.2500e-05
7:100240191 G A 0.987153 1.1709e-05
7:100240296 G A 1.247511 5.2165e-05
7:100241402 G A 0.069573 2.5165e-05
7:100251369 A G 0.072130 1.9782e-05
7:100254213 A G 0.026531 -9.8544e-06
7:100254991 T C 0.349856 -2.7179e-05
7:100260927 T C 1.961174 6.1642e-05
7:100273555 A G 0.076295 -6.7156e-05
7:100277212 A G 0.041559 -3.9087e-05
7:100277868 A G 0.107697 1.6639e-04
7:100283261 T C 1.272228 3.8264e-05
7:100285906 A G 0.050004 9.6388e-05
7:100286435 A G 0.496895 -4.0547e-06
7:100287495 G C 1.769883 7.4236e-05
7:100304864 A C 0.079216 4.5200e-05
7:100311577 T C 0.118142 2.1997e-05
7:100315517 G A 1.693286 3.0429e-05
7:100317298 A C 1.194382 1.9136e-05
7:100344428 A G 0.045220 -4.0088e-05
7:100345106 A G 0.456577 -2.0517e-06
7:100346094 A G 0.065438 1.0691e-04
7:100348129 A G 0.095623 8.8028e-05
7:100350763 G T 0.490933 6.3916e-06
7:100353022 A G 0.050653 -2.5714e-05
7:100359797 T G 0.606073 1.6947e-05
7:100361675 A G 0.571755 1.2073e-05
7:100363998 T C 0.031747 4.2743e-05
7:100364679 T C 0.068300 3.9314e-05
7:100365613 T G 0.491673 8.3063e-06
7:100366284 C T 0.617138 6.7646e-06
7:100371417 A G 0.075308 -4.7456e-05
7:100371473 T C 1.007543 7.1739e-07
7:100373367 C G 0.730992 -1.0826e-06
7:100374087 G A 1.070897 -4.5953e-06
7:100377082 C T 0.726218 -2.5627e-06
7:100377373 A G 0.725607 -1.9699e-06
7:100386001 C A 1.860082 -2.7165e-05
7:100386710 C T 0.028546 -3.6365e-05
7:100386900 C T 1.860163 -3.6267e-05
7:100388628 A C 0.029864 -4.2021e-05
7:100389590 T C 0.121638 -7.2869e-05
7:100389677 T C 0.044460 1.6327e-05
7:100389928 T G 0.511115 6.9969e-06
7:100390149 A G 0.040718 4.0082e-05
7:100395003 C G 1.206800 1.8380e-05
7:100398517 T C 1.066697 -1.5464e-06
7:100398929 T C 0.769467 -8.1279e-06
7:100406207 T G 0.068920 1.8266e-05
7:100422720 T C 0.055687 -6.5240e-05
7:100423078 T C 0.151038 5.3085e-06
7:100423365 C T 0.592162 -5.0111e-05
7:100423845 A G 0.028468 -4.7962e-05
7:100428284 T C 0.466324 9.4380e-05
7:100428437 G A 0.467950 -3.9646e-05
7:100445309 A C 0.089070 -1.7835e-05
7:100446235 A G 0.920875 -3.5733e-06
7:100453208 C T 0.376764 -2.2976e-05
7:100458093 G C 0.070501 7.5570e-06
7:100465824 A G 0.054749 -3.0105e-05
7:100466441 A G 0.564956 4.4743e-05
7:100472826 T C 0.574605 4.5506e-05
7:100476110 C T 0.953816 2.3669e-06
7:100478514 A G 0.080634 5.6089e-05
7:100484169 G A 0.088499 4.0372e-05
7:100486110 T C 0.070527 1.6138e-05
7:100486285 T G 0.040640 5.2118e-05
7:100486656 G T 1.064834 3.2398e-06
7:100488407 T C 0.049345 1.6891e-05
7:100488658 C G 0.933508 -8.4291e-06
7:100489238 C T 0.045901 -1.1949e-04
7:100490077 A G 0.070309 8.5909e-06
7:100490797 T G 0.069800 6.3822e-06
7:100493998 G T 1.022272 8.4571e-06
7:100494960 T G 0.366296 -2.8250e-05
7:100506381 T C 0.353349 -3.2780e-05
7:100507896 G A 0.074217 6.6856e-05
7:100512119 T C 0.945114 3.3190e-06
7:100512824 T C 1.016394 6.2218e-06
7:100527441 C T 0.196082 8.5248e-05
7:100530811 G A 0.762888 -1.6795e-05
7:100531321 A G 0.145290 -1.3359e-06
7:100532911 T C 0.532693 5.8312e-05
7:100540556 G A 0.197842 -4.0441e-05
7:100542949 T C 0.083283 -9.2161e-05
7:100546342 C G 0.110015 3.4594e-05
7:100547923 C T 1.838809 -3.6639e-05
7:100550191 T C 0.719301 -6.3979e-05
7:100551445 G C 0.034564 -1.4581e-05
7:100552017 T C 0.989659 -8.0218e-06
7:100552311 T C 0.539509 4.6039e-05
7:100606141 A G 0.112400 8.5482e-05
7:100608823 T G 0.956393 1.3805e-05
7:100611484 C T 0.082838 -1.3045e-04
7:100620058 A G 0.023071 -1.7491e-04
7:100620377 G A 1.315010 1.5689e-05
7:100628107 T C 1.323806 2.7000e-05
7:100634356 A G 0.129441 2.0068e-05
7:100634476 G C 1.174255 4.5591e-05
7:100635210 C T 0.023613 9.8631e-05
7:100635661 C T 1.453331 4.7688e-05
7:100636147 T C 0.261458 -1.8786e-05
7:100638705 C G 0.275642 -3.2509e-05
7:100647819 T C 0.919135 3.8189e-05
7:100648117 G C 1.050140 5.1248e-05
7:100648867 T C 0.104312 -1.5446e-05
7:100656178 A G 0.060082 -2.3462e-05
7:100657571 A G 0.108970 -1.5470e-04
7:100675976 A G 1.006469 1.9284e-05
7:100677893 A C 0.053036 1.8935e-04
7:100679136 C T 0.206281 -1.9619e-06
7:100679366 G A 0.529815 -3.5921e-05
7:100681172 G A 0.207118 -5.4958e-06
7:100684650 G C 0.025823 -5.7690e-05
7:100686777 T C 0.040072 2.8028e-05
7:100692553 G A 0.434298 -2.6573e-05
7:100693575 T G 0.602451 4.4005e-05
7:100695138 A G 0.199799 -4.3498e-05
7:100695140 A G 0.033116 -1.2648e-05
7:100701451 C T 1.026784 2.3620e-05
7:100715874 A G 0.203424 -3.4034e-05
7:100717373 C G 0.391769 -1.0726e-07
7:100731896 C T 0.144848 1.9809e-06
7:100732852 A G 0.043990 -4.5515e-05
7:100736712 G A 0.189646 -1.4582e-05
7:100737930 A G 0.067794 -1.6549e-05
7:100740322 C G 0.063321 -3.9326e-05
7:100749771 A G 0.050455 -4.8813e-05
7:100755709 C T 0.230796 -1.7447e-05
7:100755861 T G 0.200957 -4.1108e-05
7:100763726 C T 1.918278 -1.6954e-05
7:100767035 A G 0.439634 2.0528e-05
7:100769538 G A 0.804674 6.0234e-06
7:100771717 A G 0.225755 1.7046e-05
7:100777372 A G 0.022149 2.0904e-04
7:100781408 T C 0.034635 -4.2948e-05
7:100781445 G T 0.863380 -2.2445e-05
7:100781615 A G 0.430994 3.0694e-05
7:100783736 T C 0.864392 -2.7973e-05
7:100784016 A G 0.058514 5.2258e-05
7:100790412 A G 0.766952 -9.4566e-05
7:100799573 G A 1.088246 -2.5630e-05
7:100805460 A G 1.521141 -6.1652e-05
7:100809499 A G 0.024220 2.1692e-06
7:100811178 A G 0.085610 -4.0637e-05
7:100812430 A G 0.089609 5.8979e-05
7:100814514 A G 1.241899 -4.5948e-05
7:100816305 C T 0.075194 5.0618e-05
7:100817667 T G 1.814979 -5.0761e-05
7:100817901 G A 0.143777 6.4745e-05
7:100824062 C A 0.043211 7.6307e-05
7:100828603 T C 0.252237 2.2832e-05
7:100834593 A C 0.149915 -5.5211e-04
7:100850048 G A 0.195235 1.2191e-04
7:100853231 T C 0.300839 1.6914e-05
7:100855180 A G 0.031000 -4.6925e-05
7:100856729 A G 0.045165 7.7211e-05
7:100859234 A G 0.085633 -5.8389e-05
7:100861213 C T 0.453961 -4.1547e-05
7:100862264 C T 0.566225 4.8712e-06
7:100865084 A G 0.088255 6.3677e-05
7:100871767 A G 0.072452 -1.6406e-05
7:100887159 A G 0.065460 7.2947e-05
7:100894697 G T 0.661699 2.6813e-05
7:100894750 C A 0.107201 1.1956e-04
7:100895480 A G 0.405024 8.3329e-05
7:100897812 A G 0.107399 1.2084e-04
7:100916665 T C 0.294075 6.6926e-06
7:100919316 A G 0.101602 -4.1281e-05
7:100920675 C T 0.086808 6.5170e-05
7:100920775 T C 1.359457 1.0586e-04
7:100922172 G A 0.509330 6.3149e-06
7:100931663 A G 0.913384 -2.8811e-06
7:100932330 A G 0.303978 -1.5650e-05
7:100938654 G A 0.038978 -8.1266e-06
7:100954700 C T 0.325932 -4.0077e-05
7:100955354 A C 0.027336 -1.0804e-05
7:100958324 C A 0.161437 8.5078e-07
7:100962692 C T 0.925452 -7.5282e-06
7:100965596 A G 0.112300 6.2470e-05
7:100971604 G A 0.367536 3.7838e-05
7:100976244 T C 0.123910 -1.3485e-04
7:100981032 T C 0.043441 7.1502e-05
7:100988184 A C 0.241925 -2.3722e-05
7:100993482 A G 0.081923 -2.3074e-04
7:100995632 G A 0.500631 -2.7761e-05
7:100998299 A G 0.112770 4.4687e-05
7:101007777 T C 0.996741 4.0506e-05
7:101009081 C T 0.132852 -8.9552e-05
7:101009311 C A 0.076496 -4.6523e-05
7:101012069 T C 0.035720 2.0086e-04
7:101014397 A G 0.366293 1.1628e-05
7:101015805 A G 0.352570 8.0669e-05
7:101022276 A G 0.027099 -2.0648e-05
7:101029511 G A 0.154056 -1.0419e-04
7:101042108 T G 0.183982 6.0018e-05
7:101043458 A G 0.537899 -2.1481e-05
7:101045216 T C 0.061737 -1.3053e-04
7:101051925 C T 0.569263 -3.7226e-05
7:101057493 C A 0.468849 -8.3294e-06
7:101057535 T C 0.089382 2.4974e-05
7:101058044 C G 0.038524 -1.8509e-05
7:101067089 C T 1.324179 -8.7267e-06
7:101068628 A G 0.155423 -6.3914e-05
7:101070104 T C 1.066665 -7.1267e-06
7:101075067 A G 0.056356 1.7724e-05
7:101079665 T C 0.098999 5.0996e-05
7:101083110 T C 0.086733 -4.4908e-05
7:101084394 A G 1.143001 -2.6247e-05
7:101095979 C T 0.271605 -1.2704e-05
7:101102015 A G 0.653623 2.8113e-05
7:101104141 T C 0.950661 -4.1339e-06
7:101105017 A C 0.151804 -1.0214e-04
7:101105107 T G 0.037008 -7.7737e-05
7:101109296 A G 0.710593 1.7185e-05
7:101113893 T C 0.105046 4.8473e-05
7:101117321 G A 0.026920 -2.4391e-05
7:101127455 C T 0.939678 -1.6108e-05
7:101131052 A G 0.053704 -1.5201e-06
7:101131248 G A 0.771532 1.4093e-05
7:101138662 A G 0.069858 -8.7418e-05
7:101139554 A T 0.080874 2.0319e-05
7:101141971 A G 0.257541 -1.8277e-04
7:101144146 C G 1.641273 -2.4718e-05
7:101146427 T C 0.086266 -3.9024e-05
7:101153000 G A 0.070731 -9.1110e-05
7:101153655 T C 0.198893 -6.9432e-05
7:101162544 T C 0.043035 -1.4813e-05
7:101163389 T C 0.033814 -8.3473e-06
7:101166726 G A 0.523997 -7.8252e-05
7:101167622 A G 0.232204 1.2845e-04
7:101168283 C T 0.680754 2.2372e-05
7:101170236 T C 0.021477 -4.4575e-05
7:101171761 T C 0.127156 -1.9392e-05
7:101172459 C T 0.048070 -4.9195e-06
7:101176898 T C 0.146773 1.5007e-05
7:101180254 C T 0.062439 1.0526e-04
7:101180671 A C 0.150369 -1.2464e-04
7:101180873 T C 0.119937 -8.9282e-05
7:101192113 C A 0.752849 -1.9198e-05
7:101194424 T C 0.750652 -1.7581e-05
7:101196966 C T 1.074123 -4.0160e-05
7:101197029 T C 0.450163 -3.9799e-05
7:101198925 G T 0.086668 -8.5287e-06
7:101200765 T C 0.332047 7.4954e-05
7:101202840 A G 0.131099 8.8599e-05
7:101202958 A G 0.372450 -2.9937e-04
7:101204525 A T 1.920982 -7.0652e-05
7:101207035 C T 0.316127 8.3364e-05
7:101208273 T C 0.068132 -2.8311e-05
7:101209730 T C 0.038637 9.9084e-05
7:101210798 A G 0.067015 -1.1205e-04
7:101213876 C T 0.164368 -1.0028e-04
7:101220194 A G 0.812470 8.5736e-06
7:101221320 A G 0.036696 -7.3769e-05
7:101224113 C T 0.060092 -8.3015e-05
7:101229420 T G 0.415622 -4.0897e-05
7:101229810 T C 0.055230 6.9329e-06
7:101231407 C T 1.857083 -1.4663e-04
7:101234478 T G 0.184755 2.9751e-05
7:101242442 T C 0.056616 -3.5772e-05
7:101249594 T G 0.072104 7.7282e-06
7:101251308 C T 0.073516 -2.1571e-05
7:101252554 T C 0.634048 -4.4903e-05
7:101256140 G C 0.027771 -2.0191e-05
7:101257574 C T 1.842240 -1.2758e-04
7:101260030 A G 0.039433 6.4497e-05
7:101260932 T C 0.049008 -1.9824e-05
7:101263922 G T 0.448664 -4.4557e-05
7:101268051 A C 0.030572 5.1682e-05
7:101268128 G C 0.048475 -4.4484e-05
7:101268929 A C 0.739515 -1.1340e-05
7:101276275 T C 0.296545 1.0568e-04
7:101276964 T C 0.671936 2.8430e-05
7:101277158 A C 0.049043 -5.7300e-05
7:101284857 T C 1.935621 -4.3014e-05
7:101284930 A C 1.125835 5.7687e-06
7:101288382 A G 0.078492 2.7582e-05
7:101288694 C T 0.791090 -2.6668e-05
7:101306540 G T 1.931254 -8.3620e-05
7:101331902 T C 0.034314 -1.5062e-05
7:101337979 G A 0.356851 1.8220e-05
7:101339620 T C 0.625479 3.3703e-05
7:101345106 T C 0.077330 1.5866e-05
7:101348744 T C 0.111092 -1.2779e-04
7:101349009 T C 0.544358 -2.4216e-05
7:101350205 A C 0.387851 -4.0729e-05
7:101350609 A G 0.030364 9.6291e-05
7:101351821 A T 0.276674 2.6853e-06
7:101356274 A G 0.046849 -6.4894e-05
7:101362113 G A 0.035953 7.8216e-05
7:101364177 A G 0.036878 1.7440e-05
7:101372904 A G 0.682517 -6.6874e-05
7:101375879 C T 1.525520 -1.5246e-05
7:101376839 G A 0.182716 -1.3706e-04
7:101376995 T C 0.028933 2.6014e-05
7:101378166 C G 0.070368 4.4788e-05
7:101385395 C T 0.055321 3.5259e-05
7:101385552 A G 0.181210 4.6084e-06
7:101390350 G T 0.157117 -3.9698e-06
7:101392745 G A 0.312777 -1.9813e-05
7:101393645 A G 0.044369 -1.2664e-05
7:101394974 T G 0.052231 -1.1861e-05
7:101396648 T C 0.023288 -4.9636e-05
7:101397898 A G 0.025745 7.9566e-05
7:101404786 A G 0.132748 -2.4624e-05
7:101412889 G A 0.770597 2.6176e-05
7:101419102 G A 0.269810 -5.1084e-05
7:101419454 T C 0.027414 -2.2400e-05
7:101434494 G A 0.544280 -8.6373e-06
7:101436847 A G 1.062338 -3.3225e-05
7:101447626 A G 0.280462 -7.5953e-05
7:101449071 A G 0.034496 8.2343e-05
7:101454616 T C 0.372207 -5.6723e-05
7:101458144 C A 0.343560 -6.9891e-04
7:101473645 G T 0.382220 9.1294e-05
7:101478402 A G 0.079453 4.7501e-05
7:101489941 T C 0.064130 6.4712e-05
7:101496532 T G 0.648907 -8.9208e-04
7:101500996 G A 0.142106 5.0563e-06
7:101501549 T C 0.037261 3.2213e-05
7:101505933 A G 0.131979 5.1239e-07
7:101506115 C T 0.565417 1.3329e-05
7:101506462 G A 0.035616 -3.1423e-05
7:101515339 G T 0.023856 -8.2687e-05
7:101528077 G A 0.088629 1.1746e-05
7:101529912 T C 1.167406 6.7267e-07
7:101534356 A G 0.066570 -7.8933e-05
7:101535245 C T 0.038407 -4.4287e-05
7:101536726 C A 0.279891 -1.1494e-05
7:101536886 A G 0.222577 -1.9985e-05
7:101540475 T C 0.065107 -8.1483e-05
7:101542161 T C 0.055356 1.7425e-05
7:101545942 A G 0.037566 2.5320e-05
7:101546267 G T 0.041838 -2.4199e-05
7:101546316 T C 0.278664 7.4228e-05
7:101546782 G A 0.120408 1.2135e-05
7:101548273 A C 0.132729 4.5495e-06
7:101558899 C T 1.687330 -2.3803e-05
7:101559889 A G 0.038923 -3.3705e-07
7:101561492 T C 0.154754 4.4667e-05
7:101572540 A G 0.063042 -1.3191e-04
7:101587392 A G 1.100615 2.3906e-05
7:101592038 A G 0.268644 3.7875e-06
7:101599049 G A 0.032130 1.8457e-05
7:101608239 G A 1.731628 2.7972e-05
7:101608825 G A 0.062049 1.1675e-06
7:101615100 G A 0.375290 -4.8321e-05
7:101626768 A G 0.506311 -4.2465e-05
7:101630684 C A 0.424723 -5.7221e-05
7:101642837 A C 0.036054 -5.7511e-05
7:101650302 G A 1.062111 2.6854e-06
7:101656971 T C 0.126669 -6.5383e-05
7:101662356 A G 0.116983 1.4040e-04
7:101668533 G C 0.087359 -7.9266e-05
7:101669053 T C 0.316724 -6.9368e-05
7:101671294 A G 0.570181 2.2558e-05
7:101671793 T G 0.351379 -5.7055e-06
7:101703703 A C 0.336283 -1.7456e-05
7:101704762 G A 0.077229 -2.6946e-05
7:101714100 A G 0.036012 1.3357e-05
7:101715222 A G 1.644467 -2.1799e-05
7:101717185 A G 0.048492 1.1183e-05
7:101721855 C T 0.773158 -4.7734e-06
7:101731264 C A 0.076687 2.2953e-05
7:101736364 T C 0.121190 -1.3533e-04
7:101740993 T C 1.160324 -2.8282e-06
7:101758564 T C 0.092773 4.0913e-05
7:101765941 G C 0.075123 -3.1561e-05
7:101768546 C T 0.373946 -2.1401e-05
7:101771546 A G 1.189123 -5.5636e-06
7:101776509 A G 0.037089 -6.5824e-05
7:101782668 G A 0.060744 -3.4505e-06
7:101784738 A G 0.024749 -1.0650e-04
7:101788475 A G 0.582593 -1.4040e-06
7:101792401 A G 0.189620 -1.8696e-05
7:101796084 T C 0.093156 -1.7423e-04
7:101809851 G A 0.532096 -2.7571e-05
7:101815825 T C 0.132384 -1.6092e-04
7:101817435 C T 0.032062 1.2513e-05
7:101818796 T C 0.125604 -8.3008e-06
7:101825367 T C 0.788205 4.4954e-05
7:101834007 T C 0.096834 5.8608e-06
7:101835352 T C 0.296847 -1.7940e-05
7:101842569 T C 0.769983 2.1311e-05
7:101854168 A G 1.095961 1.2040e-05
7:101855439 G A 0.046067 5.6352e-05
7:101858184 G C 1.889644 3.3709e-05
7:101893646 T C 0.109086 4.4369e-05
7:101896232 G A 1.611454 4.6451e-05
7:101896983 A G 0.145939 -2.8263e-04
7:101900110 C G 1.891004 8.6130e-05
7:101901733 C T 1.884068 2.8547e-05
7:101907669 G A 1.238930 4.8779e-05
7:101907802 A G 0.938428 3.1978e-05
7:101908229 C G 0.450001 4.5922e-05
7:101916798 A C 0.298142 -8.2141e-06
7:101917521 A G 1.127503 -5.7323e-05
7:101921289 G A 0.061316 2.7715e-05
7:101928176 A G 0.295006 -1.5317e-05
7:101928495 C G 1.275483 -9.5391e-05
7:101931936 A G 0.035067 -3.4824e-05
7:101933294 G A 1.452815 -7.4155e-05
7:101939603 A G 0.098294 -1.1808e-05
7:101949128 T C 0.737669 -1.5192e-05
7:101950500 G A 1.394956 -4.2651e-05
7:101957518 A C 0.631393 -5.8287e-06
7:101958510 A G 0.755702 1.1100e-05
7:101960149 C T 1.419299 7.8601e-05
7:101961132 A G 0.125043 4.2308e-05
7:101961839 T C 0.045512 -1.6804e-05
7:101966861 G A 0.130327 2.2194e-05
7:101972433 T C 0.035846 2.6974e-05
7:101972595 C A 0.435781 6.4504e-05
7:102030384 G T 0.036258 1.1702e-04
7:102035662 C G 0.115484 -7.8901e-05
7:102036877 G T 0.155627 1.3774e-05
7:102041433 G A 0.036875 -5.7737e-05
7:102041477 A G 0.111472 -1.4325e-04
7:102048536 G A 0.154219 6.2251e-06
7:102050768 A G 0.311391 -1.8312e-05
7:102053414 A C 1.037213 -1.0167e-05
7:102053683 G C 0.139821 7.4168e-05
7:102056611 A G 0.046956 1.1875e-05
7:102065651 T C 0.505552 2.9079e-05
7:102075315 A G 0.021032 1.9033e-05
7:102082286 G A 1.202171 -3.5023e-06
7:102092001 C T 0.149808 3.0832e-05
7:102095244 A G 0.045580 -6.1838e-05
7:102097222 T C 0.112043 -5.0309e-05
7:102098010 A G 0.320349 -3.3937e-05
7:102103294 A G 0.290436 -4.1764e-05
7:102104108 T C 1.304218 3.8781e-05
7:102104109 G A 0.048904 7.8560e-05
7:102110644 T C 0.071355 -4.1782e-05
7:102111183 T C 1.455820 9.4809e-05
7:102111980 T C 0.095334 -1.0837e-04
7:102113909 T C 1.551463 3.1944e-05
7:102114090 C T 0.050910 -4.2496e-05
7:102332448 G C 0.112680 -1.6131e-05
7:102339168 T C 1.782265 4.5592e-05
7:102339500 A G 1.299667 7.1517e-05
7:102341967 C T 0.081319 4.0730e-05
7:102347864 A C 0.031068 -7.4150e-06
7:102376026 A G 1.667408 4.5600e-05
7:102378009 A G 1.590240 2.3562e-05
7:102389124 T C 0.258336 -5.3223e-05
7:102402610 C T 0.083857 7.8248e-06
7:102402630 A T 0.028835 -2.0404e-05
7:102409178 T G 0.037771 5.6889e-05
7:102427889 T C 0.370714 2.0136e-04
7:102440184 C T 0.907418 2.5979e-05
7:102464882 C T 0.067596 -3.3289e-04
7:102466741 T G 0.676252 4.5281e-05
7:102471213 C T 0.305614 -3.9873e-05
7:102476358 A G 0.121102 4.1508e-05
7:102483081 T C 0.042941 2.6052e-05
7:102491286 T C 0.119470 -2.1332e-05
7:102498891 T C 0.082530 1.4237e-05
7:102503205 T C 0.100712 -6.2577e-06
7:102514322 G C 0.044837 -2.9546e-05
7:102526866 T C 0.222045 -3.4064e-05
7:102527517 A G 0.715127 2.5216e-05
7:102549989 G A 0.031601 5.0325e-05
7:102551868 T G 0.049813 -1.4921e-04
7:102553366 C T 0.065129 9.1664e-05
7:102555920 C G 0.337523 1.4705e-04
7:102558003 C A 0.079635 -8.3234e-06
7:102569146 T C 0.146555 -3.4762e-05
7:102570188 A G 0.046158 -5.9891e-05
7:102574715 G A 0.123657 -3.7384e-05
7:102574920 C G 0.220864 -3.8933e-05
7:102585272 C T 0.025353 -2.6641e-05
7:102587610 C T 0.343985 -6.8393e-05
7:102627805 G A 0.325293 6.0631e-05
7:102670915 G A 0.021162 5.1103e-05
7:102671023 G A 0.586881 -7.7554e-06
7:102726630 A G 0.046060 -1.1781e-05
7:102729412 T G 0.046742 -7.7783e-05
7:102745951 G A 0.191344 2.1365e-04
7:102746078 C A 0.146877 4.1137e-05
7:102753828 C T 0.051065 8.8827e-05
7:102760511 C A 0.206667 -2.1128e-05
7:102764314 C A 0.047235 -1.1834e-05
7:102769837 C T 1.927139 -2.6330e-05
7:102772511 A G 0.252539 6.7042e-05
7:102773842 T C 0.044457 -3.5328e-05
7:102774076 T C 1.342284 -1.0810e-06
7:102780352 G C 0.124192 -9.9757e-06
7:102785784 T C 0.135322 -5.4373e-05
7:102797696 A G 0.070952 2.8182e-05
7:102798779 C A 1.813752 -9.7388e-05
7:102801900 C T 0.020341 2.2091e-05
7:102851861 A G 0.244632 3.9311e-05
7:102866033 C T 0.039403 2.7503e-05
7:102896211 T C 0.245210 3.4949e-05
7:102932099 C T 0.036294 6.1088e-06
7:102939887 G A 0.058703 2.1241e-05
7:102943473 C A 0.058252 -2.6337e-05
7:102952123 T G 0.174586 3.2949e-05
7:102953757 G C 0.069904 2.1970e-05
7:102974058 C T 0.247265 3.7628e-05
7:102981904 T G 0.072802 4.0413e-05
7:102994236 A C 0.106136 6.9048e-05
7:102997928 G A 0.076814 1.9612e-05
7:103006613 A G 0.037131 4.5180e-05
7:103007599 C T 0.222681 9.3632e-06
7:103008646 C T 0.090579 -1.1958e-05
7:103025523 A G 0.043227 -4.1417e-05
7:103026091 T G 0.166007 -8.9199e-06
7:103033496 C T 0.045700 -2.4977e-05
7:103039138 T C 1.629209 -1.7902e-05
7:103052731 T C 0.470796 2.0172e-05
7:103055697 T C 0.079985 4.7774e-05
7:103056920 C G 0.221513 -2.1754e-05
7:103056973 A G 0.031416 7.5224e-05
7:103058720 T C 0.336789 -2.1520e-05
7:103060699 A G 0.198264 -3.1706e-05
7:103062016 C T 0.027628 5.4934e-05
7:103062387 C T 0.142258 -2.8849e-05
7:103064037 G C 0.716857 3.8912e-05
7:103071093 C T 0.091475 -2.2378e-05
7:103073367 T G 0.138740 8.4528e-05
7:103076691 C A 0.415748 2.5526e-04
7:103085688 A G 0.107798 4.6991e-05
7:103103937 T C 0.030234 2.2048e-05
7:103113757 A G 0.052175 2.6740e-05
7:103114096 C T 0.504964 2.4105e-05
7:103120050 G A 0.080848 -2.3424e-06
7:103128083 T C 0.347795 4.3003e-05
7:103128672 G C 0.121200 -3.8622e-05
7:103135431 T C 0.610046 1.9011e-05
7:103139889 C A 0.064607 6.3088e-05
7:103153197 A G 1.971431 2.7082e-05
7:103153462 C A 1.290096 -2.4001e-06
7:103153771 T C 0.307814 -1.4274e-05
7:103173864 A G 0.158247 -9.0580e-06
7:103178627 A G 0.263416 -9.6553e-05
7:103179595 G A 0.043292 -1.0292e-05
7:103188061 T C 1.600312 1.9200e-07
7:103191428 T C 1.093627 -2.1154e-05
7:103192058 C T 0.182489 1.7618e-05
7:103192532 T C 0.509788 4.9195e-05
7:103192716 T C 0.158896 -3.7066e-05
7:103193651 C T 1.081027 -3.4670e-05
7:103195900 G A 0.070183 1.0156e-04
7:103201263 C T 0.517548 -1.7362e-05
7:103204766 G A 0.240776 6.6749e-05
7:103205194 T C 0.031312 -7.0548e-05
7:103207369 C T 0.074117 -3.3984e-05
7:103208897 T C 1.478145 -1.4666e-05
7:103215464 C T 0.092829 1.7888e-04
7:103217338 G A 1.027222 2.5324e-07
7:103231290 A C 1.472585 -3.7115e-05
7:103234202 T C 0.037118 -4.9082e-05
7:103245695 C T 0.159233 7.7286e-05
7:103251161 C G 0.223003 -4.4507e-05
7:103256966 C T 0.067317 -2.3592e-05
7:103257423 G A 0.021617 2.3771e-05
7:103259237 G A 0.051556 7.2617e-05
7:103263032 C T 0.031237 -4.4477e-05
7:103268345 G A 0.032548 -2.0052e-06
7:103273012 A T 0.022704 4.1141e-05
7:103278663 T C 0.032441 -8.6640e-05
7:103283106 C T 0.059323 -1.7392e-04
7:103284460 T C 0.040303 5.0316e-05
7:103288364 C T 0.818686 -2.7074e-05
7:103291921 A C 0.094938 -2.6456e-06
7:103292112 G T 0.072455 2.2102e-04
7:103292201 A G 0.033444 -3.3676e-05
7:103307425 C A 0.492598 3.2799e-05
7:103314340 T C 0.070585 3.4981e-04
7:103325802 T C 0.057054 3.4648e-05
7:103343420 T C 0.031325 -6.1088e-05
7:103356820 G T 0.059138 -2.7714e-05
7:103360222 G A 0.122164 -1.6934e-05
7:103362288 T C 0.551684 -8.1247e-05
7:103368245 C T 0.220821 3.4633e-05
7:103370579 G A 0.023314 4.6749e-05
7:103370854 C A 0.126984 -9.2297e-06
7:103373051 C T 1.198104 2.9388e-05
7:103374828 C T 0.034441 -1.1329e-05
7:103376166 A C 0.086720 -5.2473e-05
7:103378062 G A 0.319489 5.2797e-05
7:103378397 A G 0.156559 -3.1000e-04
7:103390225 T C 0.051403 -9.1159e-05
7:103391003 A G 1.114987 1.3286e-05
7:103393773 C T 0.089849 -8.3883e-06
7:103394799 G A 1.177926 -2.2594e-05
7:103395435 T C 0.060407 -1.0226e-05
7:103396639 T C 0.110210 2.0798e-06
7:103397373 T C 1.684218 -9.7632e-06
7:103397471 T C 0.035492 1.0473e-04
7:103397666 T G 1.342914 -6.8755e-06
7:103397953 G C 0.878414 -3.4351e-05
7:103398219 C T 0.323550 -2.6959e-05
7:103398483 A G 0.721635 -8.1384e-05
7:103401172 C T 0.386696 -4.2628e-04
7:103404693 T C 0.043834 -7.7252e-07
7:103404815 A G 0.314504 7.9368e-05
7:103421832 T C 0.055317 2.7956e-05
7:103424513 T C 0.086425 1.8411e-05
7:103433290 A C 0.023850 1.8666e-05
7:103435330 C A 1.315653 1.4223e-05
7:103438880 C T 0.484601 -3.9723e-04
7:103444010 A G 0.032123 -2.4797e-05
7:103446450 A G 0.176968 3.0329e-05
7:103450867 C T 1.955037 3.1612e-05
7:103451593 T C 0.127993 -5.4875e-05
7:103454851 C T 0.071286 9.1051e-05
7:103457817 A G 0.938129 -2.4854e-05
7:103478071 C A 0.883296 -4.1036e-05
7:103487233 C T 0.236463 -1.3704e-04
7:103488080 G A 0.209000 -1.7883e-04
7:103490604 G A 0.091556 -2.5395e-05
7:103495424 C G 0.035106 -7.1686e-05
7:103501546 A G 0.310865 9.8516e-05
7:103503850 C T 0.085084 2.5327e-05
7:103510477 G A 0.022769 -2.2060e-05
7:103527369 T C 1.607118 -9.5724e-05
7:103527952 G A 0.513780 -3.3441e-06
7:103537073 C T 1.633126 -3.1232e-04
7:103538333 G A 0.166176 -5.9963e-05
7:103538462 A G 0.093825 -1.8866e-04
7:103543392 T C 0.733219 1.7532e-05
7:103546038 A C 0.096746 -3.7343e-05
7:103553960 A C 0.290368 8.4828e-07
7:103555430 G A 0.023210 2.5338e-05
7:103561412 A G 1.609039 1.9403e-05
7:103562111 T C 0.030702 -2.5262e-06
7:103563145 T C 0.748412 1.5332e-05
7:103563406 C T 0.055863 -6.2191e-06
7:103569402 C T 0.897853 -1.1594e-05
7:103573436 A G 1.424583 -2.3477e-05
7:103575173 T C 1.852594 -1.6925e-05
7:103575358 T C 0.023064 9.0425e-06
7:103575585 G A 1.026041 -2.3898e-05
7:103580446 C T 0.264078 -1.5616e-05
7:103581626 G A 1.594755 -1.6000e-05
7:103583059 C T 0.038566 3.2605e-05
7:103583760 A G 1.653425 -2.0915e-05
7:103587872 C T 0.753907 -1.7345e-05
7:103589901 G A 0.672442 2.5344e-05
7:103592934 C T 0.077710 -1.5282e-04
7:103599905 T C 0.161450 -1.1951e-05
7:103600365 A C 0.250072 4.0271e-06
7:103601362 C T 1.313037 -6.4488e-05
7:103621551 A G 1.329424 -8.0067e-05
7:103624106 G A 0.029098 -1.2493e-05
7:103625877 C T 1.255246 -9.7279e-05
7:103628036 T C 0.260449 -2.7657e-06
7:103640697 G A 0.584047 9.2553e-05
7:103643258 A G 0.035103 3.8080e-06
7:103647344 A G 0.250218 -5.1145e-05
7:103648163 G T 0.202330 5.2755e-06
7:103651817 T C 0.101517 2.7788e-05
7:103654424 A G 0.833090 6.4661e-06
7:103658497 T C 0.023733 1.9591e-04
7:103660142 C T 0.135478 -6.9956e-06
7:103667914 A G 0.080553 -6.0804e-06
7:103669970 G A 0.036193 4.5997e-05
7:103681973 G A 0.161810 3.6472e-06
7:103682022 A C 1.838654 9.2562e-06
7:103685475 C T 0.130664 2.8588e-05
7:103690444 T C 0.025502 -1.0936e-05
7:103705104 T C 0.041208 5.4928e-05
7:103709197 C T 0.104263 4.3771e-05
7:103730378 G T 0.412581 2.4356e-05
7:103733264 A G 0.983460 -3.6890e-05
7:103744929 T C 0.385602 3.2801e-05
7:103750626 A G 0.027222 -5.9098e-05
7:103755618 T A 0.451478 -1.2230e-05
7:103762906 A G 0.361765 -7.0440e-05
7:103763083 C T 0.077213 5.7978e-05
7:103771985 C T 0.162684 1.2988e-04
7:103779411 G A 0.051091 -5.6323e-05
7:103785741 T C 0.322326 3.3151e-05
7:103803842 A G 1.555962 1.2245e-05
7:103804914 C T 0.079758 -3.4591e-05
7:103811841 A G 1.182772 1.0811e-04
7:103813522 T C 0.425502 -8.0162e-05
7:103828290 G A 0.026992 9.0793e-06
7:103833092 C T 0.081884 -1.9538e-05
7:103834258 C A 0.125883 2.8964e-05
7:103843108 G T 0.120145 1.6230e-05
7:103847421 C T 0.362638 -2.8325e-05
7:103849590 C T 0.462185 9.0953e-07
7:103858834 C T 0.461491 2.5788e-06
7:103869191 G A 0.358824 -4.3951e-05
7:103870582 C T 0.114296 2.8970e-06
7:103871529 T G 0.525263 4.6103e-06
7:103877477 G A 0.228040 3.5816e-05
7:103880245 T C 0.785384 5.0888e-06
7:103881737 T G 0.062536 -2.0346e-05
7:103884078 T C 0.222620 8.5610e-06
7:103889797 G A 0.615706 -1.6537e-05
7:103896486 C T 0.161012 -2.9981e-06
7:103896757 T C 0.103312 2.7840e-05
7:103899860 C T 0.028699 -6.8158e-05
7:103902438 T C 0.137471 -2.1338e-05
7:103902995 G A 0.151460 -1.6954e-05
7:103904428 T C 0.775637 -4.6201e-05
7:103905967 C G 0.047394 1.2926e-04
7:103909169 T C 0.029254 -6.7134e-06
7:103916355 C T 0.208491 -8.1475e-05
7:103939881 T C 0.044061 -2.6649e-05
7:103943613 G A 0.062315 6.4420e-05
7:103948227 A G 0.097967 1.6273e-05
7:103952871 C T 0.053769 1.0542e-04
7:103962110 C T 0.858732 -6.3523e-05
7:103972587 A G 0.238647 4.6480e-05
7:103982431 G T 0.022250 -5.0360e-05
7:103989493 A C 0.785394 -7.0143e-06
7:103995723 G A 0.151817 -1.3158e-05
7:103997606 A G 1.030241 -2.9088e-05
7:103999524 A G 0.045905 -2.7875e-05
7:104000657 A G 0.195988 -3.7283e-05
7:104008260 A G 0.117224 1.4036e-05
7:104009416 G A 0.094912 2.9080e-05
7:104023680 A G 0.167163 -3.2591e-05
7:104027613 G A 0.208303 3.4411e-05
7:104034397 A G 0.107480 -7.0400e-06
7:104055711 A G 0.170882 2.0708e-05
7:104065591 A G 0.040942 -2.1095e-05
7:104067369 G A 0.069699 -4.6863e-05
7:104076577 C T 0.048329 -1.8989e-05
7:104078323 T G 0.308067 6.4107e-05
7:104084280 G T 1.832795 -3.7445e-05
7:104087323 A C 0.365014 1.0202e-04
7:104088500 C T 1.630439 -1.0290e-05
7:104091887 C G 0.049764 4.5628e-05
7:104094506 C T 0.191477 -6.8439e-05
7:104110492 T C 0.838813 -1.2760e-04
7:104112954 G A 0.085986 -6.4720e-05
7:104113717 C T 1.114987 -1.0509e-04
7:104117921 G A 0.273847 -4.3375e-06
7:104119163 A G 0.121333 1.0395e-05
7:104122692 T C 0.968623 -5.8974e-04
7:104123918 G A 0.368029 -1.0676e-05
7:104130830 A G 0.136328 -1.8144e-05
7:104133882 C A 0.103974 -4.4195e-05
7:104138686 C A 0.090725 -1.2397e-04
7:104139312 G A 0.076519 -3.0859e-05
7:104141309 C A 0.187815 8.8401e-05
7:104143118 T G 0.147623 -1.1314e-05
7:104145122 C T 0.213966 5.3575e-06
7:104152760 C T 0.772655 -4.2099e-04
7:104154817 C T 1.433340 -5.7094e-05
7:104158491 G A 0.109749 -7.9535e-05
7:104163940 A G 0.093715 2.6761e-05
7:104164878 A G 0.140427 -1.2296e-05
7:104169800 G A 1.144861 -2.6726e-05
7:104173834 C G 1.446732 3.4921e-06
7:104174623 T C 0.292027 1.8640e-05
7:104175057 A C 0.040189 -3.0677e-05
7:104187750 C A 0.101501 1.8999e-06
7:104191153 G A 0.545854 -2.7467e-05
7:104204740 T C 0.056947 3.6894e-05
7:104207978 T C 0.036021 -6.9874e-05
7:104215791 T C 0.518743 -1.7538e-05
7:104215886 A G 0.064412 2.1393e-05
7:104218482 G A 0.077758 2.9269e-05
7:104240876 T C 0.070855 8.4887e-05
7:104243376 G A 0.305662 -6.1646e-05
7:104246719 T C 0.472179 6.7275e-06
7:104249228 T C 0.077460 3.6169e-05
7:104251851 A G 0.098395 6.0802e-05
7:104254611 A G 0.033051 6.1233e-05
7:104265556 A G 0.038005 -7.3803e-05
7:104269618 T G 1.495425 -2.8612e-05
7:104271093 T C 1.458216 -2.9071e-05
7:104280259 G A 0.048978 -3.6714e-05
7:104289556 A G 0.040218 1.1806e-05
7:104289645 C T 0.299167 -2.0431e-06
7:104294485 C T 0.267229 1.3522e-05
7:104314783 T G 0.336948 -2.9338e-05
7:104318549 A G 0.057343 -2.8114e-05
7:104323214 T G 1.005518 -9.4721e-06
7:104325456 A G 0.043772 -1.3676e-04
7:104336817 G T 0.122589 -2.2345e-05
7:104339792 G T 0.139042 -2.0764e-05
7:104340931 A G 0.045811 9.8008e-06
7:104350807 C T 0.059310 3.3239e-05
7:104360520 G A 0.175527 3.5943e-05
7:104362704 A G 0.294906 1.0256e-05
7:104366640 G A 0.817884 -2.3474e-05
7:104402709 A G 0.485886 -4.3814e-06
7:104409059 A G 0.636012 1.9623e-05
7:104410863 C A 0.196780 -5.5047e-05
7:104413055 C T 1.590704 -3.1399e-05
7:104414109 T C 0.545432 3.5735e-06
7:104416558 C T 0.443389 -4.0085e-06
7:104416645 G A 0.987497 -8.9109e-07
7:104417771 A G 0.035898 -8.7866e-05
7:104418331 A T 0.040906 -1.4460e-04
7:104419449 T C 0.335796 8.6427e-06
7:104426845 T C 0.274954 -3.9958e-06
7:104428715 T C 0.047037 5.4368e-05
7:104431188 T C 1.366150 4.6227e-05
7:104435682 G A 0.055694 4.3590e-05
7:104436937 G C 0.077823 6.5923e-07
7:104450896 C G 0.394226 4.5040e-05
7:104456846 G A 0.048255 4.6369e-05
7:104457800 G T 0.796297 -2.7023e-05
7:104460747 G A 0.289352 1.8823e-05
7:104461589 A G 0.349061 -1.9903e-06
7:104463460 T C 0.033392 -1.1476e-05
7:104467535 A G 0.027284 1.3225e-04
7:104491331 G T 0.433999 -2.0302e-05
7:104499350 G A 0.389390 1.7472e-05
7:104500549 G A 0.629410 -9.1095e-06
7:104503813 A G 0.028952 -2.3847e-06
7:104513624 A C 0.029728 6.6806e-06
7:104524383 T C 0.052997 -2.2158e-05
7:104526245 G A 0.267680 -1.2594e-05
7:104526534 A G 0.086376 7.7073e-06
7:104528518 A G 0.033129 -4.7256e-05
7:104536055 A G 0.077489 -3.8705e-05
7:104536482 C T 1.072689 -2.4252e-05
7:104539890 G A 0.033373 -7.3465e-06
7:104540979 G A 0.059991 6.4871e-06
7:104548632 G C 0.109226 3.1230e-05
7:104572121 T G 0.148162 -6.0309e-06
7:104576138 T C 0.118866 -2.3988e-05
7:104578265 C T 0.081799 1.1495e-04
7:104584410 T C 0.805355 2.8600e-03
7:104594348 A G 1.609786 3.9945e-05
7:104605104 C G 1.581402 3.4152e-05
7:104610820 T C 0.050196 8.0560e-05
7:104614664 G A 0.256771 9.9650e-06
7:104630211 C G 0.033185 -9.6705e-05
7:104635467 C T 0.162739 -5.2081e-05
7:104642579 T C 0.021523 1.3230e-04
7:104647570 C G 0.191009 3.8729e-05
7:104668546 T C 0.047112 1.0993e-04
7:104670433 A G 0.230056 8.0105e-06
7:104680015 T C 0.076564 -4.8401e-05
7:104692605 T G 0.062873 -1.3558e-05
7:104706702 G A 0.053753 5.2290e-06
7:104725105 A G 0.963164 4.1801e-05
7:104726554 A G 0.061673 2.4515e-05
7:104735140 A G 0.043318 4.4153e-06
7:104745295 C T 1.416024 1.8967e-05
7:104747899 T G 0.089651 2.9298e-05
7:104748764 G A 0.022032 4.9423e-05
7:104750240 C A 0.096493 -1.4055e-06
7:104752798 A G 0.024249 3.7467e-05
7:104755514 A C 0.317788 4.5351e-05
7:104762909 A G 0.042386 -8.6391e-05
7:104764594 T C 0.022996 8.2187e-05
7:104768111 T C 0.047002 2.0316e-05
7:104769796 A C 0.178958 -2.8994e-05
7:104774936 A G 0.031714 -2.3587e-05
7:104775976 A G 0.021428 -3.8809e-05
7:104783827 T C 0.038865 2.2834e-05
7:104793841 T G 1.774878 -6.8150e-06
7:104801235 T G 0.115912 5.5666e-06
7:104810828 C T 0.222749 7.0617e-06
7:104817710 A G 0.031747 1.0711e-04
7:104818752 C A 0.067538 2.3635e-05
7:104818964 A C 0.033873 -1.1852e-04
7:104827010 A G 0.064883 -7.9552e-05
7:104827587 T C 0.145650 -1.2058e-05
7:104862583 T C 0.025232 6.4511e-06
7:104875311 T G 0.090323 -3.9585e-05
7:104890023 T G 0.027336 -5.8831e-05
7:104892139 C T 1.854934 -5.7692e-05
7:104904642 C T 0.032841 -2.7613e-05
7:104905057 C T 0.373216 4.1173e-05
7:104918169 G A 1.062646 -7.3632e-05
7:104925323 C T 0.052915 1.8114e-05
7:104944597 T G 0.027816 -4.8037e-05
7:104965764 T C 0.037355 5.5837e-05
7:104971823 T C 0.245986 9.5187e-06
7:104983411 A C 0.174748 -3.0917e-05
7:105026310 A G 0.063409 -3.5042e-05
7:105028238 A G 1.089132 -6.3175e-05
7:105042368 G C 1.158276 -9.8342e-06
7:105045638 G T 0.147993 4.7047e-05
7:105066159 C T 0.020253 -4.4249e-05
7:105073788 A G 1.301472 -9.7250e-06
7:105080046 C T 0.198578 1.5260e-05
7:105088872 A G 0.106714 -3.0249e-05
7:105091210 T C 0.156591 1.8988e-04
7:105094697 G A 0.074136 -1.1194e-04
7:105094933 A G 1.967322 2.0626e-06
7:105103372 G C 0.328418 2.8276e-05
7:105103841 G C 0.048378 4.8792e-05
7:105104480 C T 0.540048 -4.6780e-05
7:105107249 T C 0.054957 2.6392e-04
7:105110990 T C 0.240718 1.7741e-04
7:105113547 T C 0.178107 1.7466e-05
7:105116448 T C 0.134478 2.4771e-05
7:105120480 A G 0.070699 2.8234e-05
7:105120583 C T 0.042321 1.7595e-05
7:105122960 C T 0.547292 -7.4919e-05
7:105123148 T C 0.442354 -6.6167e-05
7:105128508 A C 0.067181 1.7067e-06
7:105140066 G A 0.029540 -1.6206e-05
7:105143510 G A 0.104620 4.4511e-05
7:105144946 G A 0.318188 -7.9051e-05
7:105148593 A G 0.033522 -8.7487e-05
7:105152714 C T 0.030338 -1.3813e-04
7:105155587 T C 0.126847 -1.7156e-05
7:105170965 A G 0.577491 2.3830e-05
7:105177041 T A 0.339931 -4.3496e-06
7:105179487 G C 0.102689 -5.6326e-05
7:105182444 A G 0.076963 7.8730e-06
7:105188996 A G 0.074548 -4.3872e-05
7:105189338 C T 0.332589 -1.3166e-05
7:105192057 C T 0.033720 -3.1164e-05
7:105195276 G T 0.115033 -6.1113e-05
7:105200904 A G 0.072328 -2.9181e-05
7:105205815 A C 0.028913 -8.9186e-06
7:105208492 T C 0.125971 6.1534e-05
7:105215970 A G 0.128103 -6.3016e-06
7:105225323 A G 0.050235 -4.6303e-06
7:105226698 C G 0.355855 -2.3612e-05
7:105228735 C G 0.198854 2.3305e-06
7:105237548 T C 0.023613 1.0699e-05
7:105242661 T C 1.706052 7.3337e-05
7:105249466 G A 0.142719 -1.3322e-04
7:105252718 G A 0.947620 -3.8202e-05
7:105254085 C T 0.605515 1.6136e-05
7:105255304 T C 0.078167 -6.2339e-05
7:105256374 G A 0.958776 -1.2506e-06
7:105261997 C T 0.714630 9.4119e-06
7:105262173 A C 0.082309 2.5225e-05
7:105265352 C T 0.372836 -6.7367e-05
7:105267160 T C 0.042516 7.1412e-05
7:105273720 C A 0.126636 7.6204e-06
7:105274812 A G 1.140353 2.5518e-05
7:105275124 G A 0.046051 -1.9203e-05
7:105277633 A G 0.687249 -6.0401e-05
7:105277793 C T 0.694091 2.6828e-05
7:105281188 A G 0.124049 -5.1242e-05
7:105281242 A G 0.063552 -3.0792e-05
7:105289508 C A 0.090621 5.1786e-06
7:105292106 C T 0.173333 1.7874e-06
7:105292848 C G 0.130431 1.9396e-05
7:105296484 T C 0.064107 -6.6347e-06
7:105297520 G A 0.482776 1.4245e-05
7:105297755 C T 0.161895 5.5518e-05
7:105303594 T C 0.075022 1.3272e-05
7:105306520 C G 1.683419 -4.3620e-05
7:105307715 A G 1.095269 -4.9365e-05
7:105310046 G C 0.085993 1.8401e-04
7:105310537 C T 0.144640 -5.3128e-05
7:105312942 T G 1.703653 -2.6021e-03
7:105313520 T C 0.174157 2.4456e-05
7:105314571 A G 0.428699 -1.0405e-05
7:105318058 A G 0.213421 -2.0543e-05
7:105322789 T C 0.130061 6.8206e-05
7:105326263 C T 1.127685 2.5141e-06
7:105327530 C T 0.364641 -1.9974e-05
7:105328560 G C 0.056707 -1.6068e-04
7:105330056 A G 1.515565 2.4052e-06
7:105332456 G A 0.292205 -6.2830e-06
7:105332712 A G 0.050692 2.6724e-05
7:105334933 A G 0.237709 -4.3988e-07
7:105339137 G A 0.336562 -1.4102e-04
7:105341462 C T 0.049527 -6.3301e-05
7:105348730 G A 0.330479 1.3332e-05
7:105349826 A G 0.124757 4.0687e-05
7:105353902 A G 0.237050 2.8789e-05
7:105360356 C A 1.274497 -4.5803e-05
7:105363899 A G 0.120901 -4.8922e-06
7:105365629 G A 0.149457 -3.3091e-05
7:105373046 C T 0.417177 -4.8566e-05
7:105374661 G A 0.384342 5.2084e-05
7:105376916 A G 0.056830 -1.0513e-04
7:105378742 T C 1.148000 -6.1831e-06
7:105378998 G A 0.042724 7.0302e-05
7:105386262 C T 0.221217 1.0706e-05
7:105389650 A G 0.039864 7.2891e-05
7:105392818 A G 0.079758 -1.8774e-05
7:105393597 T C 0.057336 3.4491e-05
7:105396448 T G 0.054642 9.6641e-07
7:105396550 C T 0.377179 2.6156e-05
7:105396861 C T 0.206985 -5.0557e-05
7:105397482 G A 0.237992 -3.4916e-05
7:105399126 A G 1.179824 -3.5333e-06
7:105401015 C T 1.579623 5.3378e-06
7:105403533 G A 0.051900 -8.6560e-05
7:105405024 T G 0.152950 -1.5026e-04
7:105406048 A G 0.029387 2.6654e-05
7:105407661 T C 0.093095 2.9366e-05
7:105408015 C T 0.193087 2.9410e-04
7:105414419 C T 0.087356 6.4655e-05
7:105420850 T C 0.330200 2.0847e-05
7:105421568 C T 0.992785 5.4009e-05
7:105425027 G C 0.426888 1.8728e-05
7:105428210 T A 1.073795 3.1706e-05
7:105428486 C T 0.057739 2.8346e-05
7:105434752 T C 0.173911 1.8719e-04
7:105437643 T C 0.371480 -2.6334e-05
7:105439187 C A 1.093948 9.3160e-05
7:105442523 C A 0.477775 -2.1967e-04
7:105444016 T C 0.030669 4.6305e-05
7:105450829 T C 0.030108 -6.1739e-05
7:105450966 G T 0.122517 -4.7340e-05
7:105460170 A G 0.026719 5.0675e-05
7:105460891 G A 0.587848 -3.3287e-05
7:105466357 G T 0.033655 4.9292e-05
7:105477016 A G 0.035392 4.3209e-05
7:105478976 A G 0.413265 -2.8081e-04
7:105481108 C T 0.101696 5.3757e-05
7:105482615 C T 0.885672 5.4566e-05
7:105491404 T C 0.058050 -3.2194e-04
7:105492226 G A 0.264383 3.1770e-04
7:105493095 A C 0.315867 -6.1698e-05
7:105499447 A C 0.118379 1.1551e-04
7:105502151 A G 0.039637 4.1280e-06
7:105509335 C T 0.413768 -6.2162e-06
7:105514991 T C 0.040926 -7.9830e-07
7:105515955 T C 1.909187 3.3894e-05
7:105516016 A C 0.063996 -1.4497e-05
7:105526162 A C 0.042789 4.3439e-05
7:105527753 C T 0.066759 9.8070e-07
7:105527873 T C 0.192035 2.2096e-05
7:105533735 A G 0.104065 -3.9087e-06
7:105542965 A G 0.779711 -2.1238e-05
7:105544544 G A 0.021078 1.0300e-04
7:105550870 G A 0.289352 -1.4980e-04
7:105555336 C T 1.192369 2.9998e-06
7:105557595 T C 0.030815 -3.2333e-05
7:105561135 G A 0.950622 -6.7359e-05
7:105568282 G A 0.901433 9.8145e-06
7:105568752 A T 0.072640 8.4124e-07
7:105571923 C T 0.117217 -1.4431e-05
7:105572703 G A 0.104043 1.7650e-05
7:105575202 C T 0.340483 2.7996e-05
7:105575428 C A 1.122582 -7.3471e-06
7:105576245 T C 0.142050 7.7598e-05
7:105577762 A G 0.873854 2.2910e-07
7:105578183 A C 0.854723 6.2189e-06
7:105579284 G A 0.728116 -5.0282e-05
7:105580889 C A 1.294049 -2.9713e-04
7:105581448 A C 1.577322 -7.2486e-06
7:105589000 C T 1.025443 -2.7070e-04
7:105594305 G A 0.088301 2.9864e-05
7:105595262 A C 0.027764 5.8459e-05
7:105597021 G A 0.023236 4.4044e-05
7:105597149 C T 0.210568 -1.0847e-04
7:105597194 C T 0.081939 3.9284e-05
7:105597296 C A 1.298820 -9.3669e-05
7:105605317 A C 0.315903 9.2629e-06
7:105605438 A G 0.050579 -3.7567e-05
7:105606958 G T 0.515137 1.8647e-06
7:105615426 C G 0.423915 -5.1972e-05
7:105619206 T C 1.590789 2.5744e-05
7:105619837 C T 0.037333 2.1016e-05
7:105619921 T A 0.050676 2.9317e-05
7:105620780 T C 0.069764 -4.8893e-05
7:105623817 G A 1.135234 -1.4916e-06
7:105625713 T C 0.886201 3.2154e-06
7:105626351 T C 0.240848 -6.5896e-06
7:105626791 C G 0.167987 -1.1665e-04
7:105628904 T C 0.086223 5.2898e-05
7:105629683 C T 0.217017 -2.6958e-05
7:105629993 T C 0.625430 7.4124e-05
7:105630156 A G 1.594498 1.8611e-05
7:105630440 A C 0.703572 3.3517e-04
7:105632516 A G 0.216505 3.4014e-05
7:105634441 A G 0.689891 -1.6143e-05
7:105637007 C A 0.474269 -5.4694e-05
7:105638278 A G 0.058083 -6.6800e-05
7:105639615 G A 0.316292 9.8216e-06
7:105640160 T C 0.618118 -1.6480e-04
7:105644137 A G 0.388095 2.4660e-04
7:105653731 A G 0.057843 -5.2667e-05
7:105654035 C A 0.851270 3.9566e-05
7:105656840 T G 0.021182 2.1722e-05
7:105658451 A G 0.335244 4.6668e-05
7:105658521 A G 0.065217 -1.2482e-04
7:105665004 A C 0.039465 -6.7080e-05
7:105670992 C T 1.130025 7.3667e-06
7:105677166 C T 0.258979 7.6763e-05
7:105679086 G A 0.221623 -9.4098e-06
7:105679396 T C 0.248673 -4.2260e-06
7:105683448 C T 0.360707 -3.3953e-05
7:105686719 C A 0.738568 -3.4490e-05
7:105688588 T C 0.180688 2.3252e-05
7:105690584 A G 0.026102 -6.0799e-06
7:105691354 C T 0.079612 1.3680e-05
7:105691837 G A 0.070056 -9.6900e-05
7:105693955 C T 1.385651 -1.2599e-04
7:105695890 T C 0.091907 6.6565e-05
7:105697943 A G 0.027037 6.6640e-05
7:105700198 T C 0.216339 4.8955e-06
7:105700868 T C 0.469875 -1.4970e-05
7:105700937 A C 0.080602 -1.9771e-05
7:105700962 A G 0.782116 -6.6885e-06
7:105702862 A G 0.226859 5.5217e-05
7:105704158 C A 0.026359 -6.4613e-05
7:105704450 A C 0.091173 -2.9748e-05
7:105705134 G A 1.024320 2.2575e-05
7:105711325 C T 1.087155 -2.3264e-05
7:105712320 A G 0.311359 1.2529e-05
7:105717181 C T 0.637966 -1.4768e-05
7:105720386 T C 0.058109 -3.8662e-05
7:105722720 T G 0.023788 7.5850e-05
7:105730038 A G 0.516883 -3.8834e-05
7:105734508 A G 0.240926 -5.6776e-07
7:105735330 C T 0.037514 -4.9687e-05
7:105737166 G A 0.205962 1.4704e-05
7:105738553 C T 0.172528 1.0156e-04
7:105748847 C T 0.244675 -1.8145e-05
7:105748999 C A 0.180133 1.4114e-04
7:105751772 C T 0.177955 1.2335e-04
7:105751948 T C 0.050825 -9.0121e-05
7:105758826 A G 0.053467 -3.7542e-05
7:105765078 T C 0.168643 3.4092e-05
7:105770038 A G 0.070222 -1.5020e-05
7:105774867 G A 0.066635 3.8455e-05
7:105775564 G A 0.599176 7.3244e-05
7:105783413 G A 0.051056 -1.0913e-06
7:105783906 T C 0.173576 -1.7465e-05
7:105784879 A G 0.354657 1.1351e-05
7:105800087 A G 0.083189 -2.2742e-05
7:105806598 T C 1.202071 2.6150e-05
7:105812525 G A 1.846476 -6.9937e-06
7:105813186 T C 0.411165 1.4805e-05
7:105816221 C T 0.104305 -3.9459e-05
7:105817543 G T 0.040851 -1.1660e-05
7:105818985 T C 1.796693 -3.3041e-05
7:105823773 T C 0.329132 2.4351e-05
7:105826561 T C 0.402960 5.1751e-06
7:105829280 G A 0.029092 -6.0579e-05
7:105835719 A G 0.028572 -3.0524e-05
7:105840939 A G 0.037303 -9.0008e-05
7:105844934 G A 0.080245 -6.7792e-05
7:105845657 T C 0.142641 2.0312e-05
7:105848910 T G 0.674873 3.1098e-06
7:105857560 T C 0.022074 5.5065e-05
7:105863565 A G 0.032471 -5.7260e-05
7:105865217 G T 0.198841 6.4582e-05
7:105866933 A G 0.039897 -1.8436e-05
7:105878109 G A 0.044681 -6.5182e-05
7:105879974 G A 1.200776 -1.8864e-05
7:105880890 G A 1.146799 -1.3881e-05
7:105883804 G A 1.244415 -1.9255e-05
7:105907011 A C 0.068537 2.8344e-05
7:105908010 A G 0.061075 1.0847e-04
7:105912217 T C 0.650786 2.4985e-05
7:105918862 A G 0.104809 -2.0613e-05
7:105926331 A C 1.512112 4.9519e-06
7:105927752 G A 0.127542 2.1854e-05
7:105930628 T C 0.025398 -2.0926e-05
7:105930839 G A 0.080631 2.2444e-05
7:105931473 G A 0.088580 -4.2104e-05
7:105935125 A C 0.503809 -4.3344e-05
7:105946493 T C 0.377289 3.9908e-05
7:105950622 A G 0.042315 -1.7474e-06
7:105951551 G A 0.552502 4.0660e-05
7:105951894 C G 1.018069 -2.0198e-05
7:105953985 C T 0.200824 -1.1977e-05
7:105956199 T C 0.113436 1.3735e-04
7:105957457 G A 1.088703 4.4860e-06
7:105958557 G A 0.235930 1.3546e-05
7:105958582 T C 0.075116 -2.9406e-05
7:105969787 C G 0.050910 -4.0532e-05
7:105972309 C T 0.052124 -3.2053e-05
7:105985944 A G 0.193356 -1.9290e-05
7:105986115 A C 0.679985 -1.5403e-05
7:105995670 A C 1.259822 -1.3223e-05
7:105997172 T C 0.038125 -1.9244e-05
7:105998889 C T 0.688940 -1.1543e-05
7:106006894 G C 0.060657 1.0580e-05
7:106008197 T C 0.235330 3.3284e-06
7:106018205 G A 0.799682 1.1220e-05
7:106019443 C G 0.110774 -8.6737e-05
7:106021948 C G 0.894802 -1.5869e-05
7:106024024 C T 0.299213 3.5119e-05
7:106033380 C A 0.266434 1.0171e-05
7:106040271 A G 0.067155 -5.2148e-05
7:106041241 T A 0.050173 -6.5427e-05
7:106041964 A G 0.124114 7.7274e-05
7:106049503 C T 0.093715 4.6966e-06
7:106051342 C T 0.081634 3.1661e-05
7:106052506 A G 1.331073 -7.0622e-06
7:106052692 T C 0.073429 -5.0668e-05
7:106055220 A G 0.353336 -3.0490e-05
7:106055930 A G 0.080670 -1.0639e-04
7:106056105 G T 1.460715 3.0122e-05
7:106059152 T C 0.131028 2.5222e-05
7:106061629 T C 0.235372 1.9612e-04
7:106061762 C T 0.048706 -4.5307e-05
7:106062157 C T 0.241166 -4.8200e-05
7:106071021 A G 1.173261 4.2442e-05
7:106083136 C T 0.117607 -7.9924e-05
7:106084746 C A 1.256794 -2.2098e-05
7:106091219 A C 0.021487 4.3457e-06
7:106095610 T C 0.228676 2.2173e-05
7:106103517 C G 0.095623 -2.6690e-06
7:106103649 G A 1.046132 -2.3034e-05
7:106105999 T C 0.039426 -4.2245e-05
7:106115719 G A 0.204862 1.8406e-04
7:106121683 T C 0.208088 -1.6736e-05
7:106122359 G A 1.458368 5.8284e-05
7:106126303 G A 0.132320 -2.2845e-05
7:106129915 G A 0.102871 4.1533e-05
7:106129992 G A 1.190201 2.8566e-05
7:106132346 C T 0.148467 5.7394e-05
7:106145812 A G 0.046194 -1.3033e-04
7:106147658 C A 0.731859 -4.3320e-05
7:106149944 A G 0.156410 4.9608e-05
7:106153164 C T 0.144296 -3.6710e-05
7:106164383 C T 0.369328 9.4131e-06
7:106165392 G C 1.207569 1.0686e-05
7:106169110 G A 0.146809 -1.3665e-05
7:106175869 C T 0.083513 -2.7023e-05
7:106177825 A G 0.103955 -7.3385e-06
7:106180442 A G 0.129924 -3.6812e-05
7:106181490 A G 0.039553 -1.5933e-04
7:106183076 A C 1.069566 -2.3053e-05
7:106183291 C A 0.036430 -7.2137e-05
7:106187630 T C 0.034915 6.4698e-05
7:106191670 A G 0.046645 3.8683e-05
7:106208536 G T 0.088294 -3.7932e-05
7:106210680 G T 0.407303 -4.0440e-05
7:106210885 G T 0.538529 2.8309e-05
7:106210952 T C 0.162541 1.2284e-05
7:106213502 C T 0.037125 -3.2369e-05
7:106217279 C T 0.809364 3.3438e-05
7:106218426 T G 0.191421 -1.3899e-05
7:106229098 G T 0.172668 -1.0675e-04
7:106230778 C T 0.085052 -1.0152e-05
7:106240253 T C 0.510180 8.2462e-05
7:106243434 G A 0.087041 9.5129e-06
7:106256264 A G 1.085399 2.0277e-05
7:106268148 A G 1.446849 -6.9122e-05
7:106273635 C A 0.096337 5.6534e-05
7:106277753 T C 0.020205 -1.0831e-05
7:106279498 C A 0.068852 -1.5448e-05
7:106280071 C T 0.546387 2.6065e-06
7:106282960 T G 1.191691 5.6769e-05
7:106283152 T C 0.105484 -6.2904e-05
7:106283574 T C 0.055408 -1.2631e-05
7:106283848 C T 0.024038 4.5208e-05
7:106287735 A G 0.109048 1.4373e-05
7:106292613 T C 0.081527 9.7850e-06
7:106294483 G A 0.324380 8.0945e-05
7:106307860 T C 0.089128 4.4861e-05
7:106312107 G T 0.033980 -5.7585e-05
7:106319934 T C 0.033944 2.4672e-05
7:106323977 T C 0.066600 6.9839e-05
7:106331356 G A 0.085649 -3.4501e-07
7:106345801 G A 0.953096 5.3871e-05
7:106349163 A C 0.620474 5.1361e-05
7:106359216 T C 0.890105 -2.9039e-05
7:106360409 T C 0.034496 -3.2759e-05
7:106360939 G A 0.108716 2.9412e-05
7:106360949 C T 1.857768 9.6145e-06
7:106361206 C G 0.025414 6.8260e-05
7:106361843 C T 0.896340 -2.1126e-05
7:106364227 T A 0.048680 4.7206e-07
7:106369645 G A 0.040303 -2.8442e-05
7:106372903 A G 0.914497 -4.3624e-05
7:106378634 T C 0.063691 6.8692e-05
7:106383042 C T 0.071429 -4.4017e-05
7:106389943 A G 0.155261 -2.3581e-05
7:106390179 T C 0.155270 5.2991e-06
7:106390395 T C 1.696233 5.4165e-06
7:106396557 C T 0.069118 -1.8963e-05
7:106398153 A G 1.121391 -8.8863e-06
7:106398790 T C 0.234645 -9.7045e-06
7:106399168 G A 0.895876 3.8043e-05
7:106399948 A G 0.703085 1.4813e-05
7:106400534 A G 0.046090 1.5353e-05
7:106400535 T C 0.321200 1.8225e-05
7:106404262 G A 0.127406 5.6503e-05
7:106404737 C A 0.145371 -4.9055e-05
7:106405063 T G 1.387566 8.3838e-06
7:106406663 T C 0.023821 -1.1759e-05
7:106409098 G T 0.905727 -5.2499e-05
7:106409452 A G 0.481290 1.2662e-04
7:106409504 A G 0.543475 -5.1041e-05
7:106411858 C T 0.397653 4.1360e-03
7:106411923 C T 0.273604 4.2175e-05
7:106413214 C A 0.068570 -1.2376e-05
7:106414069 G T 0.394758 2.7925e-04
7:106414126 C T 0.035268 -5.6106e-05
7:106423066 G A 0.152485 -1.5946e-05
7:106428046 T C 0.025054 -5.0087e-05
7:106430663 T C 0.036576 -7.0043e-06
7:106433112 G C 0.033873 -2.1802e-05
7:106434611 T C 1.324053 -9.8341e-05
7:106443354 G A 0.161259 -6.3510e-05
7:106445430 A G 0.158987 -2.8094e-05
7:106447416 A C 0.325731 3.5967e-05
7:106447789 A G 0.026836 2.7832e-05
7:106452071 A G 0.076863 4.2244e-05
7:106453008 C T 0.257216 -5.3798e-05
7:106454351 T C 0.832311 -6.8470e-06
7:106459386 A G 0.030822 -1.2476e-06
7:106460856 C T 0.127571 -2.4993e-05
7:106462439 C T 0.672741 1.1992e-05
7:106465648 G A 1.177280 1.4195e-06
7:106466767 A G 0.059384 5.0518e-06
7:106466998 A G 0.632263 9.3384e-06
7:106467455 C T 0.188598 -5.9836e-06
7:106468450 T G 0.109229 -3.4594e-06
7:106468550 T C 0.827235 -2.7073e-05
7:106472578 A C 0.024866 -2.0862e-05
7:106477445 A G 0.037855 1.5666e-04
7:106479632 G T 0.128743 8.9472e-05
7:106480137 A G 0.428494 1.9831e-06
7:106480460 G A 0.028381 2.5656e-04
7:106482518 G A 0.100063 -1.1840e-05
7:106482573 C A 0.633805 -6.8276e-05
7:106483214 C T 0.071803 1.3764e-04
7:106491633 A G 1.167903 -9.4458e-06
7:106494318 T C 0.139123 1.7908e-04
7:106495809 C T 0.224281 1.0510e-05
7:106500096 C A 0.144342 -3.3390e-05
7:106501262 T C 0.072371 -3.1056e-05
7:106509331 A C 0.207355 1.2482e-05
7:106509571 G A 0.045674 -1.5667e-05
7:106519943 C T 1.893903 6.9388e-05
7:106520447 T G 0.020247 -2.4007e-05
7:106522592 G A 0.072867 -3.4526e-05
7:106528196 C T 0.040111 -1.5723e-05
7:106535188 A G 0.033714 2.0920e-04
7:106551098 A G 0.030182 -2.0951e-06
7:106558171 C T 0.905893 3.2837e-05
7:106576927 T C 0.027673 1.5421e-04
7:106587138 T C 0.020338 3.4029e-05
7:106589443 A G 0.068554 2.7333e-05
7:106611395 A G 0.238115 6.4110e-05
7:106612816 A G 0.975323 6.4280e-05
7:106619902 C A 0.261887 -1.2135e-05
7:106623114 A G 0.089950 -5.2172e-06
7:106624781 C T 0.076217 -8.9016e-05
7:106632267 G A 0.571064 1.2342e-06
7:106633156 C T 0.103179 2.1399e-05
7:106635086 G A 0.037138 1.3102e-04
7:106637896 C G 0.092458 7.0889e-05
7:106638779 C A 0.083650 -6.2623e-05
7:106642123 T C 1.341463 1.4860e-06
7:106645306 G T 0.150220 -1.4895e-04
7:106653143 G A 0.134601 2.6206e-05
7:106654296 A G 0.934020 -1.7677e-05
7:106655360 A G 0.137552 -6.1157e-05
7:106662083 G A 0.092705 8.7578e-05
7:106663168 G A 1.536075 -4.8647e-05
7:106665014 A G 0.071400 -6.7061e-05
7:106666751 C A 0.157059 2.3811e-05
7:106675712 T C 0.042513 -6.0943e-05
7:106694274 A G 0.175017 -7.4216e-04
7:106700384 A G 0.028923 -9.3760e-05
7:106705607 A C 1.060225 -1.2232e-04
7:106708765 G A 0.823567 1.0484e-05
7:106709102 G A 0.179253 -4.5149e-04
7:106721514 C T 0.162164 8.0754e-07
7:106724559 T C 0.088275 -8.7901e-06
7:106727200 T C 0.055730 -8.5594e-05
7:106732185 A G 0.168143 3.7656e-05
7:106743878 T C 0.196060 -2.5689e-05
7:106748825 G A 0.200753 -8.4545e-05
7:106758303 G A 0.054671 -3.9536e-05
7:106763218 A G 1.825317 -7.9133e-05
7:106781445 A G 0.956221 1.4587e-05
7:106787422 G A 0.066665 1.3298e-06
7:106788165 C T 0.170201 2.8755e-05
7:106792704 C T 1.589224 3.2880e-05
7:106793847 T G 0.047057 2.7009e-05
7:106802388 T C 0.029273 2.3731e-05
7:106809649 C A 1.089411 -1.9577e-05
7:106832361 A G 0.453477 -7.2085e-05
7:106847716 C T 0.247187 3.2519e-06
7:106851102 C T 0.026515 5.6458e-05
7:106861769 T C 0.041364 -2.4734e-05
7:106871952 C T 0.160587 -4.4312e-05
7:106888867 A G 0.084633 -3.1807e-05
7:106892492 C T 0.030069 -2.8888e-05
7:106913314 G T 0.033000 -9.0478e-05
7:106914944 C T 0.398257 -2.6951e-05
7:106915121 A G 0.068862 1.4928e-05
7:106938420 C A 0.456145 -6.8391e-05
7:106944706 A G 0.108577 -5.2563e-06
7:106946324 G C 0.043120 -1.0515e-04
7:106954721 G A 0.131638 1.2348e-04
7:106957685 A G 0.028407 1.1172e-04
7:106966381 C T 0.114870 9.1592e-05
7:106967931 G A 0.100797 -2.3114e-04
7:106973031 T C 0.088220 2.1503e-05
7:106982170 T C 0.083792 3.1316e-05
7:107000019 A G 0.036112 7.0237e-06
7:107002504 C T 0.115870 8.2751e-05
7:107002806 G A 1.050556 1.7116e-05
7:107003177 C T 1.057073 1.6043e-05
7:107012229 C T 0.056577 -3.9734e-05
7:107025335 C T 0.457859 -6.6002e-05
7:107025356 T G 0.024661 2.8391e-05
7:107028777 A G 0.095798 3.9225e-05
7:107046747 A G 0.146023 2.5861e-05
7:107047176 C T 0.061114 -3.6648e-05
7:107071397 A G 0.031967 -5.4233e-05
7:107084644 G A 1.130671 1.2177e-05
7:107086521 G A 0.041578 6.3906e-05
7:107093778 T G 0.175845 -8.9147e-06
7:107112439 G A 0.164667 1.8935e-05
7:107113850 C T 0.125172 9.5216e-07
7:107118808 C T 0.064152 2.1865e-05
7:107121639 C T 0.042373 -1.9694e-05
7:107126790 A G 0.060410 7.7471e-06
7:107135653 A G 0.423392 -6.1921e-05
7:107140906 G C 0.930758 1.8854e-07
7:107146748 G A 0.576202 1.0797e-04
7:107147056 A G 0.074172 -3.2392e-08
7:107165905 T C 0.037787 1.8902e-05
7:107207695 G A 0.362112 -7.4032e-05
7:107217020 A G 0.113283 1.4350e-04
7:107220036 A G 0.102900 1.4856e-04
7:107223426 C G 0.088865 -7.6969e-05
7:107225193 A G 0.030549 4.3414e-06
7:107244545 T C 0.503932 -1.2083e-04
7:107250414 A G 0.051137 9.9641e-05
7:107250478 T C 0.047745 -4.1568e-05
7:107271463 T C 0.058112 2.0782e-05
7:107283711 G A 1.532024 -9.8506e-05
7:107296195 A G 0.087418 -1.2212e-05
7:107299694 C A 0.105516 5.1575e-05
7:107300332 C T 0.044395 4.4411e-06
7:107300340 C A 1.423090 -1.2371e-04
7:107307206 T C 0.635320 2.1736e-04
7:107311790 C A 0.232938 -6.3206e-05
7:107311940 A T 0.050436 2.3219e-05
7:107315124 G T 1.279131 -3.5821e-05
7:107317095 G T 0.059267 6.5136e-05
7:107317175 A G 0.890862 -3.9923e-05
7:107324363 A C 0.049238 1.3136e-05
7:107324774 A G 1.503527 3.9931e-05
7:107324829 T G 0.027352 -8.2553e-05
7:107328814 G T 0.107178 -1.0438e-06
7:107328956 A G 0.120761 -1.6782e-05
7:107331091 T C 0.077943 4.1643e-05
7:107336882 G T 0.052601 9.3117e-06
7:107341528 A T 0.068911 9.2926e-06
7:107359226 G A 0.076178 2.4415e-05
7:107364784 T C 1.965608 -1.4931e-04
7:107366421 T C 0.093403 2.3449e-05
7:107366997 T C 0.059154 -3.7420e-05
7:107379039 T C 0.043467 6.7429e-06
7:107381115 C T 1.395537 -1.1363e-05
7:107383133 C T 0.489177 -1.4537e-05
7:107385825 T G 0.901141 9.1635e-06
7:107403579 T G 0.046723 -4.7995e-05
7:107410279 C T 0.499476 5.2926e-05
7:107416330 A G 0.088255 -1.6631e-04
7:107416602 C T 0.185686 4.0150e-05
7:107419793 C T 0.034476 4.8946e-05
7:107420354 T C 0.505331 5.5650e-05
7:107423254 T C 0.340960 1.5390e-05
7:107423907 C T 0.293111 -2.9965e-05
7:107424320 C A 1.205570 3.0571e-05
7:107425402 C G 0.636284 1.4759e-05
7:107427322 C A 0.103627 -2.2333e-05
7:107428776 T C 0.190600 -6.0893e-06
7:107431712 C T 0.178578 4.3892e-06
7:107436232 A G 0.734390 -2.7619e-05
7:107438452 G T 0.476684 -2.6172e-05
7:107439669 C G 1.937162 6.9995e-06
7:107440930 C T 0.039335 8.6492e-05
7:107441154 T C 0.727370 -6.4530e-05
7:107444221 C T 0.072478 -2.7072e-06
7:107453103 A G 0.844321 -4.4715e-05
7:107455339 G T 0.138801 8.6576e-05
7:107456320 A G 1.290352 3.0612e-06
7:107458561 T C 0.322745 -2.8153e-06
7:107460940 C A 0.024252 1.2925e-04
7:107463953 C T 0.207326 -1.8251e-05
7:107464932 C T 0.284850 -4.3967e-08
7:107469029 A G 0.079787 2.3807e-04
7:107471103 C T 0.931359 -1.5414e-04
7:107472138 C T 1.152732 -1.1299e-04
7:107472963 A T 0.038576 2.4899e-04
7:107473399 T C 0.087207 3.2261e-07
7:107475791 G T 0.190649 -3.6353e-05
7:107476913 G T 1.142128 6.2299e-06
7:107477017 A G 0.304267 2.4728e-05
7:107479087 T C 0.371421 1.8413e-05
7:107479519 A C 0.574693 -5.3291e-05
7:107482876 A G 0.027959 3.4265e-05
7:107484437 A G 0.770220 -3.4855e-06
7:107492789 G A 0.880277 -1.3215e-05
7:107496036 T C 0.333056 -2.2406e-05
7:107497476 A G 0.037391 -1.3405e-04
7:107498242 G A 1.172343 -3.0001e-05
7:107501311 C A 0.088093 5.1395e-05
7:107502048 A G 0.101384 -6.7451e-05
7:107503441 C A 0.835080 -1.5434e-05
7:107504376 G A 0.062938 1.2320e-05
7:107510785 T C 0.021536 -4.1765e-05
7:107518938 G A 0.316805 -5.9144e-05
7:107527692 C A 0.065853 -1.8020e-05
7:107536417 A G 0.230705 -7.9267e-05
7:107549550 G A 0.058920 -6.9104e-05
7:107559502 C A 0.028098 2.4857e-05
7:107568599 A G 1.326360 -7.7871e-05
7:107569962 G A 0.043951 -1.4146e-04
7:107580839 G A 1.207757 -9.3832e-05
7:107586254 T C 0.894244 -3.2999e-05
7:107591416 A C 0.057167 9.5625e-05
7:107592198 G A 0.145260 -3.4835e-06
7:107592403 A G 0.441474 3.8331e-05
7:107593989 C T 1.247544 2.7641e-05
7:107594185 T C 0.049696 -1.1192e-04
7:107596880 A G 0.025654 -5.2836e-05
7:107599806 T C 0.133595 1.4589e-05
7:107600211 C G 0.027592 8.5437e-05
7:107600558 T C 0.719178 -9.4676e-07
7:107601523 C T 0.625820 7.4591e-06
7:107604166 C A 0.097791 -1.0769e-04
7:107604818 G T 1.218215 6.8079e-06
7:107605282 A G 0.085870 2.1855e-05
7:107605709 T C 0.161233 1.5942e-04
7:107612629 G A 0.905597 5.0811e-06
7:107616078 A G 0.185394 -1.5048e-04
7:107622150 G A 1.135260 2.5574e-05
7:107622424 A G 0.873107 7.3996e-05
7:107623867 C A 0.099710 -3.4421e-06
7:107623938 T C 0.123916 -4.1944e-04
7:107628679 A C 1.960879 -3.5767e-05
7:107629659 T C 0.263370 -7.2742e-04
7:107635158 C T 0.054409 -2.8388e-05
7:107636883 C G 0.042558 8.8987e-05
7:107638236 C T 0.811292 1.6640e-05
7:107641616 T C 1.062059 -2.4330e-06
7:107644010 C G 0.117818 -4.0655e-05
7:107645108 C A 0.034931 -6.8298e-05
7:107645418 T C 0.035583 -3.4428e-05
7:107645493 T C 1.796355 -7.5987e-06
7:107647527 G C 0.083109 -6.1357e-06
7:107649288 G A 0.505425 6.2017e-05
7:107651045 A G 0.023710 -2.6707e-05
7:107653364 T C 0.225570 -5.0766e-05
7:107654416 C A 0.568497 1.0965e-05
7:107655604 A G 0.194709 4.4222e-05
7:107661612 C T 0.099995 4.7590e-05
7:107663975 T C 0.027738 -5.8630e-06
7:107671407 G C 0.111125 1.3607e-04
7:107675223 C T 1.623889 9.9315e-05
7:107675701 A G 0.040468 1.2780e-04
7:107677984 A G 0.113046 1.0620e-04
7:107685895 G A 0.747500 -8.4706e-06
7:107700672 C T 0.039131 1.1888e-06
7:107702877 A C 0.064045 3.9227e-04
7:107710599 G T 0.262422 3.1890e-05
7:107711286 T C 0.032535 -3.6812e-05
7:107712074 C T 0.155981 2.8183e-04
7:107720162 A C 0.130528 7.1045e-05
7:107720333 T G 0.072043 6.8294e-06
7:107721121 A G 1.029247 4.7576e-06
7:107730838 T C 0.153829 -2.1351e-05
7:107730926 C T 0.120911 5.3318e-06
7:107732925 T C 0.060468 -3.5521e-05
7:107739181 G A 0.822474 -3.4044e-06
7:107744080 T C 0.175300 -1.0889e-04
7:107750157 A G 0.846921 -2.3881e-06
7:107771850 C T 0.034376 7.2354e-05
7:107777597 C T 0.045557 -7.4752e-05
7:107779773 T C 1.003103 -2.9929e-05
7:107781293 A G 0.037609 -8.1177e-06
7:107781862 T C 0.087067 -2.1689e-05
7:107782329 A G 0.104023 2.7993e-05
7:107782812 G A 1.748798 6.6493e-06
7:107785426 G T 0.035005 -7.9116e-05
7:107787327 G A 0.066067 -5.9488e-05
7:107788257 T C 0.094653 1.1450e-05
7:107795111 G T 0.048995 -2.3013e-05
7:107800627 C T 0.778370 1.4670e-05
7:107800936 T C 0.064915 -6.3242e-05
7:107803171 C T 0.089855 1.7776e-05
7:107804119 G A 0.211227 -1.1939e-05
7:107826909 G T 1.555897 2.7438e-05
7:107834613 C G 1.561548 -6.5174e-06
7:107840120 A G 0.111070 2.0915e-05
7:107841900 T C 0.039926 -3.0539e-05
7:107843948 G A 0.567844 -7.4990e-05
7:107847101 A G 0.045911 4.8627e-05
7:107849667 C T 1.930411 5.3585e-05
7:107863826 C T 0.038965 -5.0979e-05
7:107869519 G A 0.072059 -2.3791e-05
7:107871146 C T 0.120388 5.2764e-05
7:107872135 C G 0.133530 1.5327e-05
7:107872639 C T 0.240799 -4.0390e-05
7:107872816 A G 0.252649 5.7424e-05
7:107873120 C T 0.030650 1.5794e-04
7:107873943 C T 0.553083 -8.6962e-05
7:107876174 T G 0.072685 3.2463e-05
7:107880612 G A 0.908376 4.0565e-05
7:107883066 A G 0.024609 -6.3384e-05
7:107886798 C T 0.552203 -9.4587e-05
7:107888799 C T 0.040559 8.3828e-06
7:107907607 T C 0.097025 8.8180e-06
7:107910206 T G 0.077518 6.9484e-05
7:107911705 T C 1.240098 8.3316e-05
7:107920687 T G 1.739217 -2.2405e-05
7:107925839 C T 0.038771 -2.5429e-05
7:107928637 A G 0.058845 -7.1081e-05
7:107935672 G A 0.062179 2.4141e-05
7:107945601 C T 0.026414 4.6773e-05
7:107947172 C A 0.027741 -6.6465e-05
7:107949079 C T 0.095522 5.3671e-05
7:107959847 C T 0.075123 -8.9221e-05
7:107967042 C T 0.602136 -2.7218e-05
7:107973500 A G 0.136828 3.3642e-05
7:107978272 A G 0.069816 -8.5781e-05
7:107988922 C T 0.400289 1.9341e-05
7:107994117 G T 0.515299 2.4573e-05
7:107994197 T G 0.029715 -1.1346e-05
7:108006941 C T 0.641279 -1.7272e-05
7:108010555 C T 0.122991 5.0449e-05
7:108012591 T C 0.125078 3.0771e-05
7:108016759 A G 0.056479 3.6845e-06
7:108018667 T G 0.043827 1.1200e-05
7:108025395 C T 0.445759 1.0796e-04
7:108056739 G T 0.119444 6.0004e-05
7:108059300 A G 1.757546 -3.6046e-05
7:108060564 A G 0.116188 8.7361e-05
7:108069980 G A 0.042328 2.4082e-05
7:108074766 T C 0.707983 -1.1322e-05
7:108083099 T C 1.899748 2.6315e-05
7:108088494 A G 0.617004 -6.0772e-05
7:108090255 T C 0.239530 -3.5926e-05
7:108098223 C T 0.350178 3.9307e-05
7:108102346 T C 1.232016 2.2840e-05
7:108107257 T C 1.238852 1.9732e-05
7:108122146 G A 0.045798 7.1716e-05
7:108140634 T C 0.035148 2.4872e-05
7:108140766 G T 0.138490 -1.6900e-05
7:108155051 T C 0.028731 3.6503e-05
7:108166060 T G 0.033571 4.8004e-05
7:108170774 A G 0.131177 5.0296e-05
7:108172885 G T 0.649929 -3.6266e-05
7:108178190 T C 0.074396 -4.7458e-05
7:108192737 G A 0.051805 9.9547e-05
7:108202345 C A 0.348428 4.5305e-06
7:108206653 A G 0.707727 -6.5634e-05
7:108212353 A G 1.056294 -2.5560e-05
7:108213362 C T 0.068917 4.4211e-05
7:108218148 A G 1.060485 -2.7843e-05
7:108224671 G A 0.034895 -1.3473e-05
7:108233921 A G 0.036693 1.8095e-04
7:108239477 C T 0.729106 -1.1336e-05
7:108251949 G A 0.045470 1.5392e-05
7:108254333 A C 0.083056 8.9107e-06
7:108254594 C A 0.948717 4.0848e-05
7:108258793 T C 0.946069 4.0603e-05
7:108262884 C G 0.035509 -3.1248e-05
7:108263150 T C 0.742278 -9.8100e-06
7:108266189 G A 0.120359 2.0072e-05
7:108270502 A G 0.104357 4.0847e-05
7:108271223 C T 0.119872 2.2517e-04
7:108280864 C T 0.053126 -1.2659e-04
7:108308095 C T 0.226368 1.2549e-04
7:108323239 A G 0.150626 -2.0825e-05
7:108339658 G A 0.074581 1.8769e-04
7:108339862 G A 0.146565 1.6694e-05
7:108357482 T C 0.041091 2.0046e-05
7:108358800 A G 0.859060 -6.1317e-05
7:108362611 G A 0.036778 4.5716e-05
7:108363946 G A 0.051867 -1.1546e-04
7:108364238 T C 0.054357 1.9750e-06
7:108364500 G A 0.147760 2.9468e-05
7:108372544 C T 0.056018 -1.1725e-05
7:108380684 A G 1.731025 -3.2152e-05
7:108388133 G T 0.118308 7.7099e-06
7:108389779 C T 0.109778 1.1736e-05
7:108406749 T C 0.033925 -9.2161e-06
7:108409711 C T 1.923634 6.1710e-05
7:108410409 A G 0.576566 -8.7253e-05
7:108413876 C T 0.247823 -2.9569e-05
7:108415940 G A 1.803849 -3.2381e-05
7:108418463 T G 0.043042 -8.1653e-06
7:108435407 T C 0.031601 3.7366e-05
7:108436052 A G 0.049206 8.9220e-05
7:108436991 G A 0.088220 -1.9635e-05
7:108447405 G A 0.023983 2.9560e-05
7:108451119 T C 0.152271 -3.6816e-05
7:108455691 C T 0.096168 4.2671e-06
7:108456804 T C 0.037037 8.1260e-05
7:108459312 A G 0.087376 1.8250e-05
7:108466363 A C 0.173145 -5.7844e-05
7:108467300 C T 1.926951 -5.4853e-05
7:108470869 T C 0.029968 -1.0293e-04
7:108478024 G A 0.055915 -1.0834e-04
7:108480997 A G 0.094286 4.4058e-06
7:108487255 T C 0.124280 -8.9218e-06
7:108491659 C T 0.025155 -3.8500e-05
7:108492401 C T 0.039790 -3.0643e-05
7:108505989 A G 0.026807 2.9897e-05
7:108508901 T C 0.104611 3.4081e-05
7:108521842 A G 0.170110 7.8075e-05
7:108522559 T C 1.440393 -5.4856e-07
7:108524991 G A 1.967010 -2.5087e-05
7:108525044 A G 0.031299 2.7235e-05
7:108525598 A G 1.318895 -1.3835e-05
7:108528248 T C 0.115364 1.0238e-04
7:108531975 T C 0.029189 2.7944e-05
7:108538911 G A 0.719677 -6.4835e-05
7:108539358 C T 1.403366 -2.9254e-05
7:108540388 A G 1.408604 -2.3835e-05
7:108544461 C G 0.122891 -3.8285e-05
7:108548014 G A 0.050140 -9.4338e-05
7:108548660 G A 0.129145 -3.8843e-05
7:108549101 G A 0.042149 1.7549e-05
7:108553020 A G 0.052513 1.0155e-06
7:108563408 T C 0.034778 6.1623e-05
7:108569729 G T 0.124290 -3.4848e-05
7:108592224 G A 1.588030 -7.7563e-05
7:108610047 C T 0.021419 -1.8843e-06
7:108611847 C T 0.055087 1.0322e-06
7:108630669 G T 0.094760 -5.1254e-05
7:108634920 T C 0.059417 1.5206e-04
7:108637038 G A 0.150635 2.4320e-05
7:108637645 T C 0.053633 -1.1886e-04
7:108649696 C T 1.360752 -2.9876e-05
7:108662552 T C 1.821549 -4.7174e-05
7:108672911 G C 0.688603 -3.9530e-05
7:108686941 C G 0.081134 -2.3191e-05
7:108703050 C G 0.081108 1.6564e-05
7:108712226 G A 0.094445 3.8408e-04
7:108714569 T G 0.120340 1.3092e-05
7:108716125 G A 0.032750 7.1818e-05
7:108716907 A G 0.069160 -6.6956e-06
7:108719134 G A 0.333865 -1.2628e-05
7:108719839 C T 1.376108 2.4135e-05
7:108721375 G A 0.046271 -1.3264e-05
7:108730050 C T 0.219718 -8.1879e-05
7:108731147 A C 1.583745 -2.9931e-05
7:108739623 T C 1.555196 -3.3253e-05
7:108740418 G A 0.382866 1.3118e-05
7:108748684 G A 0.057606 6.1924e-05
7:108755346 C T 0.036489 -7.5499e-05
7:108756678 T G 1.812259 4.4229e-05
7:108760184 A G 1.791142 4.8364e-05
7:108764152 A G 0.042766 -2.1330e-05
7:108764376 G A 0.085532 2.4489e-06
7:108769428 G A 0.153995 9.6495e-05
7:108788445 G A 0.044408 -2.5775e-06
7:108794309 A C 0.048109 -1.1640e-04
7:108795622 G A 1.600633 -9.5140e-05
7:108797065 A G 0.156812 9.4152e-06
7:108797981 A G 0.064623 -1.2090e-05
7:108798921 A G 0.080313 1.2091e-04
7:108821664 G A 0.222558 1.6489e-06
7:108833556 G T 0.113829 -4.3793e-05
7:108837566 C T 0.083406 8.9074e-05
7:108846780 A G 0.074964 5.1210e-05
7:108860074 C T 0.033837 1.5111e-05
7:108862306 C T 0.026213 4.6243e-05
7:108862337 G T 0.290638 -1.4034e-05
7:108872760 C T 0.071215 -6.7634e-05
7:108873698 T C 1.487291 -1.3245e-05
7:108884560 T C 0.136163 -6.5115e-07
7:108899272 C T 0.093815 1.1823e-05
7:108903046 A C 0.029536 -1.0481e-04
7:108906663 A G 1.181989 -2.9672e-06
7:108909958 G C 0.021980 6.0740e-06
7:108917577 G C 0.087450 6.0145e-05
7:108918561 A G 0.346971 -8.2602e-06
7:108936876 A G 0.259011 -5.2592e-05
7:108948678 C T 0.071695 -7.2414e-05
7:108960292 C T 1.507227 -2.2222e-05
7:108979251 G A 0.048530 -3.9247e-07
7:108982095 C T 0.266703 -4.0067e-05
7:108996014 A T 0.056814 3.7049e-05
7:108996304 T C 0.048582 6.0087e-06
7:109003574 T C 1.779445 8.7183e-05
7:109003710 C T 0.166715 -6.0895e-06
7:109021256 T C 0.098083 1.1020e-05
7:109029675 A G 0.114474 1.8156e-05
7:109031353 A G 0.062734 7.4986e-05
7:109054187 G A 0.058196 9.6158e-06
7:109055421 A G 1.873007 7.2750e-05
7:109060965 C T 0.238099 -1.5030e-05
7:109064599 G A 0.072929 -4.6508e-05
7:109078446 G C 0.093887 -3.0613e-05
7:109078912 G A 0.125581 -6.9978e-05
7:109085999 G A 0.480475 3.0530e-05
7:109091519 A C 0.032010 8.6723e-06
7:109093295 A G 0.039757 -6.1595e-05
7:109095440 T C 0.070043 2.4675e-05
7:109097685 T C 0.107152 -1.5038e-05
7:109102244 A G 0.091559 8.3398e-06
7:109102896 A C 0.209263 2.1187e-05
7:109112401 A C 0.357705 -2.3900e-05
7:109121167 C T 1.161158 2.2946e-04
7:109125529 G A 0.033061 4.2383e-05
7:109127469 C T 0.163417 1.1712e-04
7:109139438 A G 0.055454 6.1056e-05
7:109143002 A G 0.361259 -2.9849e-05
7:109143783 T C 0.241500 3.1895e-05
7:109150868 T G 0.096928 2.0449e-05
7:109152711 G A 0.625590 -1.8595e-05
7:109154168 A G 0.032727 5.6354e-05
7:109157038 G A 1.101741 -3.9294e-05
7:109159386 T C 0.050666 -1.1427e-05
7:109161845 A T 0.039254 -2.1669e-05
7:109162899 G A 0.021909 -2.0772e-05
7:109167243 C T 0.955037 3.8664e-05
7:109170253 A G 0.093754 1.9208e-05
7:109182040 T G 0.103481 1.4532e-04
7:109191437 C A 0.230789 -6.9168e-05
7:109207322 T C 0.033399 1.6335e-05
7:109214139 G T 0.947250 3.3263e-05
7:109218682 T C 1.704426 1.3737e-05
7:109222061 T C 0.049092 -4.5105e-05
7:109224200 A G 0.110664 2.1881e-05
7:109229694 A C 0.311690 -3.7880e-05
7:109230184 T C 1.309025 4.6750e-06
7:109238303 A G 1.723410 -3.6757e-06
7:109239531 G A 0.117334 4.1975e-06
7:109248070 A G 0.055236 -1.4761e-04
7:109252103 T C 0.120865 -1.0924e-05
7:109254703 G A 1.908061 1.8993e-05
7:109254958 A G 1.575845 -2.2956e-05
7:109262530 T G 0.027777 -2.2892e-05
7:109266627 G T 0.509242 -1.2590e-05
7:109267777 G C 0.078245 2.2881e-06
7:109274971 C G 0.325520 9.0154e-05
7:109281771 T G 0.174021 -4.4926e-05
7:109282982 A C 0.287538 1.4811e-04
7:109287789 G A 1.059206 -5.4400e-05
7:109292485 A G 0.552161 -1.5611e-05
7:109296571 G C 0.217667 5.7283e-05
7:109306254 G A 0.200428 2.9319e-06
7:109308424 G T 0.307126 -3.1646e-05
7:109308566 A G 1.408572 1.1927e-05
7:109309871 T G 0.633019 -1.9600e-05
7:109311220 T C 0.158273 -3.9944e-05
7:109312106 T C 1.671968 -3.0864e-05
7:109314640 T C 0.928402 -3.6034e-05
7:109320733 T C 0.857109 1.3873e-06
7:109335378 A G 0.027884 -8.5200e-05
7:109336399 A G 0.070566 -1.0390e-05
7:109342263 G A 0.053961 4.8540e-05
7:109346266 T G 0.104903 -8.0823e-05
7:109354998 C G 0.111362 -3.5022e-05
7:109366830 C A 0.396761 -4.9016e-05
7:109367747 G A 0.115977 -7.0324e-05
7:109403849 A G 0.471595 1.8816e-04
7:109409889 G A 0.041081 -5.2468e-05
7:109422023 T G 0.425940 -2.9115e-05
7:109422703 G A 0.737665 -6.3833e-05
7:109433796 A G 0.023042 1.8521e-05
7:109471554 C T 0.087626 4.7351e-05
7:109476534 A C 0.059121 -6.1817e-06
7:109484997 C A 0.850426 1.7462e-04
7:109485091 T C 0.215385 7.3254e-05
7:109486851 T G 0.054042 5.0588e-05
7:109487999 C T 0.076434 7.0130e-05
7:109497845 A G 0.051828 -6.9665e-06
7:109513917 A G 0.864487 -3.3181e-05
7:109514109 G A 0.743706 -3.7574e-05
7:109515535 C T 0.147110 2.0539e-05
7:109522872 A C 0.054847 3.2833e-05
7:109533700 T C 0.090212 -9.3977e-05
7:109540485 G C 0.043672 5.6840e-05
7:109541975 T C 1.957812 -6.7784e-05
7:109542609 G T 1.958182 -6.4322e-05
7:109557851 A C 0.073565 1.1851e-05
7:109570474 A G 0.065772 -2.0726e-05
7:109575528 G A 1.292936 1.3743e-05
7:109576197 A G 0.127578 -2.7137e-05
7:109578294 A C 0.718204 5.4282e-06
7:109582092 C A 1.138798 -8.9640e-06
7:109585662 G T 0.026060 -7.2107e-06
7:109587777 T C 0.653454 -6.4895e-06
7:109587954 C T 0.043886 4.8003e-05
7:109590265 G T 0.034970 1.3973e-05
7:109590336 A G 0.272604 6.0778e-05
7:109592300 C T 0.112524 4.3072e-05
7:109593512 G C 1.354621 -1.2229e-05
7:109593803 T C 0.137467 -1.4383e-04
7:109598161 T C 0.296334 2.0822e-05
7:109598477 C G 0.043503 -2.3107e-05
7:109605904 T C 0.191087 -5.2368e-05
7:109620606 A G 0.054529 4.1819e-05
7:109630569 C T 0.045924 8.0271e-06
7:109634984 A G 0.035119 2.9192e-05
7:109635529 G A 0.158792 -1.7133e-04
7:109636438 A G 0.041815 -1.7861e-05
7:109636754 G A 0.230361 -5.0905e-06
7:109637394 T C 0.151307 -2.5761e-05
7:109644113 C T 0.045301 1.4014e-05
7:109647109 G A 0.098268 6.4048e-05
7:109647829 C T 1.152333 -8.4484e-05
7:109653135 A G 0.618773 3.4375e-06
7:109658252 A C 0.045781 9.8054e-05
7:109665295 C T 0.097334 7.3161e-07
7:109666709 G A 1.150515 2.1822e-05
7:109668937 G A 0.048991 -8.1056e-06
7:109669530 T G 0.880488 -8.9234e-07
7:109683140 T C 0.033652 4.8480e-05
7:109690053 T G 1.115653 -1.8829e-05
7:109692591 C T 0.081481 -1.2957e-04
7:109702924 G C 0.092228 -2.7410e-05
7:109704189 A G 0.091173 -1.3947e-05
7:109712420 G A 0.049926 5.5114e-05
7:109715320 T G 0.036473 -2.8213e-05
7:109720577 A G 0.033769 -1.0782e-05
7:109720628 T C 0.289242 4.6580e-05
7:109722969 T C 0.020646 -1.0545e-04
7:109724933 G A 0.034749 -4.2679e-05
7:109734425 G A 0.825489 -2.2083e-05
7:109735864 A G 0.110982 -2.9212e-05
7:109742696 C T 0.240251 -4.3535e-05
7:109745209 G A 0.108025 1.0607e-05
7:109752871 T C 0.077807 -1.0672e-05
7:109754446 G A 0.020792 -1.0477e-04
7:109767449 T C 0.038780 6.2306e-05
7:109790867 T C 1.431383 -5.8752e-05
7:109792546 C T 0.731797 -2.6711e-05
7:109794708 G A 0.036320 1.9292e-05
7:109797543 C G 0.030179 2.3221e-05
7:109802608 A C 0.702981 2.6245e-07
7:109811833 C T 1.404479 -2.2920e-05
7:109815076 T C 0.207595 -4.8786e-05
7:109819073 T C 0.391383 -7.5440e-05
7:109819227 G T 0.400581 -3.5301e-05
7:109822164 A G 0.036645 -9.2154e-07
7:109822336 G A 0.310365 2.8659e-05
7:109825752 A G 0.917116 -1.4319e-05
7:109826826 T G 0.039634 5.1408e-05
7:109827761 T C 0.609948 -4.3329e-05
7:109835236 A G 0.101800 4.5266e-06
7:109842048 C T 1.212607 5.5587e-05
7:109844404 G A 0.082828 4.6877e-05
7:109856264 G T 0.792327 -4.1568e-05
7:109859693 C A 0.092397 1.0838e-05
7:109860284 G A 0.044447 3.4715e-05
7:109860636 G A 0.128853 1.0807e-05
7:109861181 T G 0.021192 -1.6659e-05
7:109862289 C T 0.929116 -5.0510e-05
7:109862980 T C 0.082335 1.1198e-05
7:109867394 G C 0.360795 -6.7684e-05
7:109871406 C T 1.553972 9.6649e-05
7:109881210 C T 0.067950 -6.8947e-06
7:109887253 T C 0.030328 3.2289e-06
7:109888799 T C 0.588611 3.3398e-05
7:109890278 G A 1.109304 -1.3764e-05
7:109890854 G A 0.066652 -9.9641e-05
7:109893307 C T 0.031104 4.6282e-05
7:109893606 T C 0.214473 -9.6411e-05
7:109893783 C T 1.025336 -2.2020e-05
7:109896700 T A 0.407258 9.2518e-05
7:109901358 T C 0.191688 2.2695e-04
7:109909247 A G 0.036385 1.4228e-04
7:109916752 C G 0.165855 -1.1492e-04
7:109923397 C T 0.310248 5.0834e-05
7:109924336 C T 1.110755 -3.9257e-05
7:109924418 G A 0.731080 -1.0063e-05
7:109931329 T C 1.331469 8.2056e-05
7:109932168 A G 1.066259 -2.9198e-05
7:109935288 A G 0.028972 -1.2822e-04
7:109946860 C T 0.491449 3.9978e-05
7:109953923 A G 1.842639 1.9355e-05
7:109965884 T C 0.528162 -1.3250e-05
7:109967140 C T 0.185647 -1.0484e-04
7:109967384 A G 0.048621 -2.9555e-04
7:109971328 T C 0.025138 2.2874e-05
7:109982060 T C 0.433470 -1.3445e-05
7:109982755 G A 0.042441 6.3196e-05
7:109983032 C T 0.037141 -3.8289e-06
7:109988218 G A 0.061591 1.1089e-05
7:110010335 C T 0.487947 1.7214e-05
7:110018006 T C 0.123861 -3.1227e-05
7:110018099 A G 0.337526 5.6038e-06
7:110022077 A G 0.456499 -1.0454e-05
7:110028555 T C 0.023551 1.7017e-05
7:110030443 G T 0.037871 -3.4335e-05
7:110036519 C T 0.883098 -3.7957e-07
7:110046163 A G 0.028069 3.6737e-06
7:110047471 T C 0.883380 1.2489e-05
7:110053849 A C 0.056090 -2.0071e-04
7:110056953 G A 0.046846 3.2206e-05
7:110058396 T C 1.704153 2.4927e-05
7:110062988 T C 0.043094 2.7687e-05
7:110063465 C T 0.023710 7.9258e-05
7:110070061 A G 0.022305 -5.3455e-05
7:110071111 A G 0.020802 -4.8986e-07
7:110080785 C T 0.036560 6.3450e-05
7:110086333 G A 0.023499 9.5691e-05
7:110088605 T C 0.025791 1.5237e-05
7:110097152 G C 0.077330 3.9026e-05
7:110100055 C T 0.955650 -1.2677e-06
7:110101546 G A 1.681504 -6.7806e-06
7:110106389 G A 0.037365 4.0075e-05
7:110125792 A G 0.511488 -4.0321e-05
7:110129428 A G 0.045859 8.1441e-05
7:110134826 T C 0.048589 -4.3548e-05
7:110151012 C T 0.061799 -6.6503e-05
7:110157546 G A 1.548720 1.8312e-04
7:110159004 A C 0.048819 3.9518e-05
7:110164420 C T 0.052679 6.1842e-06
7:110174201 C T 0.899145 2.7545e-05
7:110174734 T C 0.596498 3.8524e-05
7:110211615 A G 0.106636 3.1816e-06
7:110217013 A C 0.076597 -4.4270e-05
7:110236681 G A 0.344400 1.1963e-05
7:110237043 G A 0.813983 -6.6585e-05
7:110261886 G A 0.828241 -3.2205e-05
7:110264953 G A 0.041981 3.1537e-05
7:110279047 C T 1.053123 7.3340e-06
7:110285468 C T 0.750054 -7.2179e-05
7:110285470 C A 0.198208 1.3751e-05
7:110302846 C T 0.703767 -2.0222e-05
7:110309034 T G 0.042779 1.3033e-04
7:110320059 T C 0.021893 -6.5806e-05
7:110320069 G T 1.060981 4.2838e-05
7:110320305 T C 0.121128 1.4201e-05
7:110328121 T G 0.046194 4.1126e-05
7:110330510 G A 0.021451 -5.2205e-05
7:110340284 T C 0.025174 1.2241e-04
7:110358479 G A 0.048290 -3.8703e-06
7:110361497 C T 1.593252 5.0981e-05
7:110361661 G C 0.026356 -9.6421e-05
7:110382378 C A 0.793995 4.8982e-05
7:110415283 A G 0.049968 3.4918e-05
7:110425533 C T 0.025791 -9.4835e-05
7:110429630 C A 0.834278 5.4859e-05
7:110430736 T C 1.745400 1.4903e-05
7:110441683 C T 0.059287 1.6232e-05
7:110441941 A G 0.236742 -5.6670e-04
7:110443160 A G 0.030387 -3.4631e-05
7:110445011 C A 1.828962 4.3949e-05
7:110455059 T C 0.031597 -1.0111e-04
7:110459284 T C 0.103806 -1.0424e-04
7:110467116 A G 0.105334 -1.6154e-04
7:110467221 T C 0.291657 -5.6941e-05
7:110468988 G A 1.012246 5.9056e-04
7:110470040 T C 0.047135 9.4481e-06
7:110477269 A C 0.037667 2.5993e-05
7:110477566 T C 1.625762 1.0486e-05
7:110479425 C A 0.095471 -9.8990e-05
7:110479534 C T 0.124880 8.1190e-05
7:110482096 C T 0.114786 -1.3377e-05
7:110482753 T C 0.514085 1.9883e-06
7:110483595 A G 0.032889 5.4378e-05
7:110491581 T C 0.816109 -9.0397e-05
7:110497818 T C 0.022461 -1.1038e-05
7:110498118 C T 0.032545 -8.0120e-05
7:110500979 C T 0.084792 -1.2074e-04
7:110503515 C T 0.944102 -1.7803e-04
7:110511679 A G 1.075201 -6.0270e-05
7:110517118 C A 0.041796 -4.0752e-05
7:110519162 T G 0.088099 1.2313e-04
7:110551656 A G 0.031464 -4.7612e-05
7:110552974 A G 0.049365 8.3664e-05
7:110557521 T C 0.059599 1.5229e-05
7:110570969 G A 0.167643 -2.0486e-04
7:110579494 T C 1.264123 2.9934e-05
7:110584479 T C 1.179841 8.4220e-05
7:110585287 A G 0.071533 2.4004e-05
7:110599419 C T 0.129629 -9.7004e-05
7:110608911 A G 0.041799 1.5042e-04
7:110610661 T C 0.064698 -5.0726e-05
7:110611802 C T 0.038826 3.3806e-05
7:110613305 C T 0.038913 8.0633e-05
7:110615177 C T 0.023821 -3.2460e-05
7:110625128 G A 0.097999 5.1729e-05
7:110633893 C T 0.082922 -9.3779e-05
7:110638256 T C 0.268459 -9.9480e-06
7:110664246 G A 0.072646 -4.0137e-05
7:110664450 T C 0.182255 6.4442e-06
7:110666631 A G 0.082718 -8.1017e-05
7:110669227 C T 0.058570 -5.2315e-05
7:110670114 A G 0.557481 1.0121e-05
7:110682775 A G 0.031588 -6.0410e-05
7:110684216 T C 0.222156 -5.6803e-05
7:110688557 T C 0.159016 6.4261e-05
7:110694885 A G 0.044412 2.5216e-06
7:110707029 A G 1.825460 -3.8163e-06
7:110707762 C A 0.070329 -4.0837e-05
7:110715043 A G 0.186368 2.0111e-05
7:110737774 G A 1.796274 -6.0949e-05
7:110749655 G A 0.115912 -2.2579e-06
7:110762899 G A 0.092926 5.8231e-05
7:110763563 C T 0.054785 -2.1522e-05
7:110773827 G A 0.065541 -1.0598e-05
7:110775399 C T 0.302053 -2.2126e-05
7:110783224 T C 0.024210 8.9808e-06
7:110794557 T C 0.054967 -2.2753e-05
7:110807954 G A 0.062458 -5.5009e-06
7:110811863 C A 1.756040 -3.1791e-05
7:110827875 C T 0.041786 -6.8162e-05
7:110828789 T C 1.737899 -2.2698e-06
7:110836294 G A 0.101112 -3.3969e-06
7:110843795 G A 1.242490 -6.6986e-05
7:110861604 A C 0.081157 4.4630e-05
7:110864005 C T 0.300021 -8.6504e-05
7:110866690 A G 1.962284 -1.3221e-04
7:110868231 G A 0.105344 5.7111e-06
7:110882802 C T 0.064909 -2.9855e-05
7:110897804 A C 0.020555 -5.8241e-05
7:110900622 A G 0.029186 -3.2738e-05
7:110909052 T G 0.078862 -7.0708e-06
7:110913620 T C 0.927425 8.7899e-05
7:110922528 G A 0.152333 1.8258e-05
7:110934174 T C 0.160561 3.0463e-05
7:110944517 A G 0.068735 -1.7771e-06
7:110961105 T G 0.060796 -1.7213e-05
7:110961262 A G 0.057557 5.0746e-06
7:110967852 A G 0.029040 3.2750e-05
7:110977136 T C 0.065506 -2.8786e-05
7:110984004 T C 0.924338 1.1630e-04
7:111015217 T C 0.020523 -4.6393e-05
7:111015903 A G 0.097564 3.5249e-05
7:111022031 C T 0.273172 1.5533e-05
7:111025948 C T 0.662419 9.1018e-05
7:111071550 G T 0.029556 3.5069e-05
7:111077179 C T 0.039676 1.6116e-04
7:111093419 G C 0.094883 3.4568e-05
7:111103766 T C 0.033801 -1.9675e-05
7:111103853 C T 0.020753 3.4984e-05
7:111120706 G T 0.065879 -3.2221e-05
7:111158322 G A 0.127139 -1.1125e-04
7:111160473 A G 0.078463 3.2374e-05
7:111162137 A G 0.036784 -5.2748e-05
7:111174824 G T 0.020932 -6.8758e-05
7:111179971 C T 0.033756 5.0527e-06
7:111188152 T C 1.786391 -1.4333e-05
7:111193372 C T 0.095208 4.8754e-05
7:111195766 C T 0.090780 4.0255e-07
7:111225408 T C 0.331080 6.8328e-06
7:111226654 T C 0.209653 3.1423e-05
7:111230244 T C 1.070923 2.2874e-05
7:111246334 T C 0.031175 2.9878e-05
7:111252536 A G 0.079355 5.7056e-05
7:111257880 C T 0.055613 -8.6287e-05
7:111263389 T C 0.149580 -1.4732e-05
7:111274527 A G 0.783401 7.3930e-07
7:111284120 C G 0.251961 2.1112e-04
7:111286842 A G 0.045265 4.6286e-05
7:111286879 C T 1.135173 2.4480e-05
7:111294188 C T 0.167640 1.6655e-04
7:111300950 G A 0.033467 -3.4409e-05
7:111307901 A G 0.020929 9.4986e-05
7:111316014 A C 0.137730 -2.1443e-05
7:111318975 G A 1.122099 -5.8683e-05
7:111319190 T C 0.423246 2.7598e-05
7:111326482 C T 0.030163 -3.7292e-06
7:111328483 T C 0.093721 1.2502e-04
7:111336431 A G 0.128447 -5.6380e-05
7:111355568 C A 0.024557 5.3976e-05
7:111359742 T C 0.075908 6.1245e-05
7:111362942 C T 0.607975 8.7852e-05
7:111365743 C T 0.115974 1.0854e-05
7:111368491 T C 0.127457 -9.1821e-06
7:111369656 C T 0.024505 5.1505e-05
7:111379198 C G 0.023168 4.7130e-05
7:111383337 C T 0.103410 -1.5736e-05
7:111385453 T C 0.027712 3.8898e-05
7:111388919 G A 0.464750 1.9346e-04
7:111389126 C T 0.601779 -4.4852e-05
7:111400593 C T 0.713829 -5.0886e-05
7:111404474 T C 0.053182 3.4490e-05
7:111405322 T C 0.024639 1.6040e-04
7:111408770 C T 0.246865 -4.3513e-05
7:111416771 G A 0.049835 1.2568e-04
7:111420124 G T 0.060702 1.5406e-04
7:111432940 A G 0.485389 6.1564e-06
7:111433748 T C 0.034418 -8.1646e-05
7:111439487 A G 0.105059 -1.9240e-05
7:111440600 C T 0.402600 -2.3649e-05
7:111442559 C T 0.046615 -4.6167e-05
7:111447153 G T 0.185212 2.3809e-05
7:111454093 T C 0.215881 -9.0678e-05
7:111454218 G A 0.363969 2.9508e-05
7:111456298 T C 0.331554 9.8594e-06
7:111469572 T C 0.356893 -1.1781e-04
7:111481978 C G 0.156643 -7.7351e-06
7:111493541 C T 0.668122 -1.7890e-05
7:111497528 A G 0.789390 -2.3706e-04
7:111499581 T C 0.061264 -8.9133e-05
7:111500087 A G 0.040741 4.6494e-05
7:111507358 A G 0.048839 -6.1016e-05
7:111512448 C T 0.029734 -3.5534e-05
7:111512589 A G 0.118314 -1.3336e-04
7:111512859 G A 0.399429 -9.4239e-06
7:111524341 A G 0.025142 1.5466e-06
7:111525839 G C 0.179373 3.3644e-06
7:111527560 A G 0.148675 -1.4746e-04
7:111537045 C T 0.023071 -8.0916e-05
7:111546034 G A 0.348552 -1.3487e-04
7:111546169 G A 0.088349 8.3549e-06
7:111550387 C T 0.439270 6.0185e-06
7:111551740 T C 0.191577 3.2056e-05
7:111564344 A G 0.049939 2.0709e-06
7:111567039 A G 0.069225 9.8781e-06
7:111569767 G A 0.216527 2.0845e-05
7:111571551 G A 0.040812 9.5029e-05
7:111578521 C T 0.128918 3.0548e-05
7:111580166 C T 0.052406 1.2129e-05
7:111583428 A G 0.061033 3.5212e-06
7:111588358 G A 0.248193 -4.3660e-05
7:111589859 G A 0.122985 -5.5877e-05
7:111592231 G A 0.158665 2.7146e-05
7:111599102 T C 0.032542 3.5433e-05
7:111601183 T C 0.397696 -4.3194e-06
7:111601506 A G 0.023360 2.9941e-05
7:111610784 A G 0.287119 1.2733e-05
7:111611265 T G 0.589828 -1.9386e-05
7:111620579 T C 0.035603 -1.1224e-04
7:111621007 G C 0.281403 1.3219e-05
7:111621049 A C 0.136429 4.2317e-05
7:111627007 A G 0.591642 9.2419e-06
7:111628801 T C 0.028219 -2.6282e-05
7:111628970 C T 0.076622 -9.0240e-05
7:111629054 A G 0.110323 7.1416e-06
7:111630670 G T 0.820990 3.3137e-05
7:111632320 G A 0.060605 -1.1653e-04
7:111633529 C T 1.205693 5.1589e-05
7:111633743 A C 0.100076 2.6386e-05
7:111634898 C T 0.309778 2.7780e-05
7:111642287 T C 0.120223 8.1550e-06
7:111642646 T C 0.699557 2.1730e-06
7:111646578 A G 0.029637 -5.4769e-06
7:111647172 A G 0.210224 -4.7114e-05
7:111650425 C T 0.950171 -5.9579e-05
7:111658259 A G 0.077301 -2.7433e-04
7:111662307 T G 0.069381 -1.7111e-05
7:111664578 T C 0.033051 -1.4640e-05
7:111664804 G T 0.388153 -8.9227e-06
7:111665558 A G 0.611909 1.0987e-05
7:111667187 G C 0.807021 4.3606e-05
7:111668622 G T 0.980285 7.4258e-06
7:111676585 C T 0.072968 -4.5935e-05
7:111679402 T C 0.123984 -2.8035e-05
7:111695096 A C 0.080121 -6.6006e-04
7:111704231 G A 0.024879 1.0305e-04
7:111711174 G A 1.739522 -2.4797e-05
7:111711611 T C 0.848436 2.5985e-05
7:111727046 T C 0.145556 5.3865e-05
7:111730967 C A 0.546133 -7.8992e-05
7:111731478 C T 0.090011 -7.6440e-06
7:111731829 G T 0.896925 -1.5064e-05
7:111732366 T C 0.078619 -9.5968e-05
7:111732556 A G 1.272104 -2.9418e-05
7:111734612 C T 0.553307 -1.8107e-05
7:111735156 C T 0.045587 5.8812e-05
7:111740558 G C 1.189984 4.6936e-06
7:111741405 C T 0.783674 -1.1003e-05
7:111742585 C T 0.841056 -9.6645e-06
7:111744911 C T 0.065882 -2.2670e-05
7:111748533 A G 0.131453 -1.3133e-04
7:111749409 C T 0.417066 -1.8796e-05
7:111751870 C T 0.028417 -8.4397e-06
7:111758263 C G 0.405407 1.2497e-04
7:111759584 G A 0.625158 3.1291e-05
7:111760919 C T 0.080696 -1.4011e-04
7:111761006 C A 0.031773 -2.3248e-05
7:111763988 T C 0.938964 -2.0712e-05
7:111771109 T C 0.931245 1.6677e-06
7:111772515 C T 0.038261 7.6161e-05
7:111773164 T C 1.571308 1.5521e-05
7:111776779 G A 0.068670 4.6273e-05
7:111781260 C T 0.054441 -1.9067e-04
7:111782145 C T 0.674565 -7.4039e-06
7:111783764 G A 1.783135 -4.2651e-05
7:111783784 A G 0.135263 1.4258e-05
7:111784595 T C 0.839128 7.8752e-06
7:111785763 G T 0.564430 2.1554e-05
7:111785993 G A 0.467499 7.2540e-05
7:111786013 A G 0.553268 -9.5121e-05
7:111789442 G C 0.196378 8.7901e-05
7:111792006 G A 0.486782 -6.8438e-05
7:111797422 T C 0.989036 3.0266e-05
7:111797834 G A 0.068635 -2.2052e-05
7:111799365 T C 1.312572 4.9133e-05
7:111808394 T C 1.456083 -9.4652e-06
7:111808448 C T 1.702579 3.3623e-05
7:111809729 T C 0.060231 -2.7343e-05
7:111810859 C T 0.283098 1.0737e-04
7:111814875 G A 1.268508 -8.2927e-05
7:111816665 C T 0.393823 -2.6526e-05
7:111817242 G A 0.082673 -1.4904e-04
7:111818296 C T 0.720632 -8.3232e-05
7:111820351 A C 0.044097 -2.7219e-06
7:111821830 G T 0.028222 -1.2865e-04
7:111824083 T C 0.048569 2.3534e-05
7:111829456 T C 0.180214 4.8749e-05
7:111829599 G T 0.054561 -1.8250e-05
7:111833007 G A 0.053711 1.7853e-05
7:111835622 T C 0.076733 7.5798e-05
7:111860596 G A 0.054714 1.6633e-05
7:111872453 G A 0.025469 -6.7165e-05
7:111885455 C A 0.057709 -7.5131e-05
7:111886880 G A 0.020510 2.7872e-05
7:111892814 A G 0.486743 4.4451e-05
7:111909855 C A 0.154709 -1.4107e-05
7:111910168 A C 1.436943 -1.7035e-05
7:111915791 A G 0.044454 3.6487e-05
7:111922560 T C 0.040228 -1.3062e-04
7:111932639 A G 0.319320 1.2683e-04
7:111940634 T C 0.556757 1.8201e-05
7:111947172 T C 0.052627 6.3010e-06
7:111972365 G A 0.041490 1.4579e-05
7:111973539 T A 0.022422 1.7387e-05
7:111978673 G T 0.069209 2.5437e-05
7:111979742 A G 0.045772 -3.4045e-05
7:111984930 T C 0.067788 1.6690e-05
7:111992259 A G 0.027485 -9.8188e-05
7:111995592 G A 0.065201 -1.3407e-05
7:112006849 T C 0.023704 3.3353e-05
7:112011779 A G 0.038556 1.8283e-05
7:112019368 T C 0.082507 2.5417e-04
7:112031295 A G 0.771681 4.4248e-05
7:112036762 A G 0.255295 3.5496e-05
7:112053472 T C 0.798328 -1.5997e-05
7:112054974 T C 0.455726 -2.5506e-05
7:112062821 G A 0.023230 -2.6210e-04
7:112065326 C T 0.037157 6.5723e-06
7:112075830 T C 0.072137 2.7304e-06
7:112086758 G A 0.703598 2.7690e-05
7:112089859 G T 0.268625 -7.6932e-05
7:112090939 T C 0.151521 -1.2352e-04
7:112094743 G A 0.117470 -3.1712e-06
7:112096455 G A 0.048229 4.9477e-05
7:112096792 T C 1.182135 -3.4964e-05
7:112101653 G A 1.369272 1.5679e-04
7:112103055 G A 0.457706 1.8435e-04
7:112105985 T C 0.020815 2.9205e-05
7:112111478 G A 0.164300 -4.8457e-05
7:112115658 T C 1.017891 -1.0838e-05
7:112117256 G A 0.085237 7.0240e-05
7:112117908 A G 0.031984 -6.8532e-06
7:112120476 G A 0.025921 -5.7452e-05
7:112122640 A C 1.519207 3.9870e-05
7:112125496 G A 0.057456 3.4853e-06
7:112125538 G T 0.256515 -3.5429e-04
7:112127487 T C 0.055545 -1.4066e-04
7:112127535 G A 0.280673 -2.4889e-04
7:112130494 T C 0.196274 -8.6301e-05
7:112135207 T C 0.330765 -6.4631e-05
7:112140506 C T 1.819900 -9.5191e-06
7:112150753 A G 0.126269 -2.1716e-05
7:112175655 A C 0.043899 -1.3022e-05
7:112177682 G T 0.741937 -8.4317e-05
7:112179955 A G 0.043172 -4.3578e-05
7:112187966 T G 0.738801 -1.0310e-04
7:112188915 C T 1.244678 -1.6974e-04
7:112194084 A C 0.183518 -7.2384e-05
7:112205478 G A 0.061280 2.2603e-05
7:112206747 C T 0.435158 -8.3104e-06
7:112213474 A C 0.182294 2.1872e-05
7:112216295 T A 0.069102 -7.0955e-05
7:112220748 C A 0.062289 4.7891e-05
7:112224237 T C 0.115688 -2.4504e-05
7:112228295 A C 0.058803 -1.0008e-05
7:112232841 T C 0.049316 5.6830e-05
7:112244380 A G 0.228345 8.2537e-05
7:112255997 T C 1.621325 7.5729e-05
7:112260438 C T 0.131628 8.2319e-06
7:112262351 T C 0.046427 4.0697e-05
7:112262426 T C 0.031396 -7.8447e-06
7:112272645 C T 0.043389 1.0989e-05
7:112274251 A G 1.659560 4.5086e-05
7:112289010 G A 1.506003 1.1488e-04
7:112289067 T C 0.958234 1.9653e-04
7:112289149 T C 0.046271 -3.4287e-05
7:112306893 G A 0.026911 -7.1397e-05
7:112311226 G C 0.021484 -6.7950e-05
7:112311266 G A 0.070485 -7.4515e-06
7:112322389 T C 0.065418 2.0638e-05
7:112353404 T C 0.546049 -2.5029e-06
7:112382396 T C 0.184317 2.1210e-05
7:112383583 A G 0.095308 -4.0848e-06
7:112384087 A G 0.100219 -1.7981e-05
7:112388313 T A 0.104192 -3.8189e-05
7:112401884 G A 0.748149 4.7391e-05
7:112424650 A G 0.046495 -3.3928e-04
7:112445401 C T 0.053811 4.1395e-05
7:112446801 C A 0.039614 -6.4451e-05
7:112450781 C T 0.044999 -2.7377e-05
7:112488577 A G 0.250796 2.1020e-05
7:112492988 T C 0.074905 2.2297e-05
7:112499429 A G 0.034454 -1.8004e-06
7:112502463 C T 0.103101 -1.6316e-05
7:112511057 A C 0.037391 1.4485e-05
7:112515103 C T 0.044058 1.3926e-05
7:112536740 A G 1.454477 2.3032e-05
7:112538378 T C 0.271478 2.5477e-05
7:112542546 G A 0.058200 -1.0220e-04
7:112547374 C A 0.453532 -6.5915e-05
7:112553837 A G 0.026823 -5.7162e-05
7:112568476 A G 0.036349 -2.4152e-05
7:112573479 A G 0.044941 6.3992e-05
7:112597791 C A 0.307837 -7.9706e-06
7:112604631 G A 0.031432 4.3573e-05
7:112610531 G A 0.075042 8.2771e-05
7:112622141 G T 0.107746 1.1360e-05
7:112628221 T C 0.034142 -6.7503e-05
7:112628373 C T 0.574144 -2.4810e-06
7:112633287 G A 0.050669 -7.2555e-05
7:112634830 A G 0.055730 3.6358e-05
7:112643282 C T 0.047635 1.5223e-05
7:112660400 T C 0.092452 7.8411e-05
7:112668955 A G 0.172268 -2.1064e-05
7:112673612 C T 1.481900 9.7501e-05
7:112680155 G A 0.098710 -1.9786e-05
7:112684223 T C 0.149788 5.1331e-05
7:112686072 A G 0.074581 7.6261e-06
7:112696548 T G 0.184719 -2.7000e-04
7:112697634 C T 0.040698 8.1602e-06
7:112708540 C T 0.083760 5.1308e-05
7:112710491 G A 0.092786 -1.5653e-05
7:112711185 C T 0.443587 1.9662e-05
7:112718961 A G 1.354297 -7.6510e-05
7:112720824 A C 0.936111 1.4955e-05
7:112723093 C T 0.718843 -5.3884e-05
7:112724525 G A 1.768967 -1.4509e-04
7:112724795 T G 0.495019 -1.2450e-05
7:112726115 C T 0.137983 1.5644e-05
7:112735763 T C 0.069826 -7.7901e-05
7:112748442 G A 0.021889 -3.1186e-05
7:112751035 G A 1.212529 -1.5067e-05
7:112751685 G A 0.808854 -5.6322e-06
7:112758324 C G 0.401642 -1.2455e-05
7:112760026 G T 0.059024 8.1868e-05
7:112769001 A T 0.252244 1.1242e-06
7:112771891 T C 0.065334 6.2350e-05
7:112771927 G A 0.035483 -1.0118e-05
7:112782556 A G 0.813853 -1.5055e-05
7:112782864 A G 0.030646 -1.8580e-05
7:112792840 A G 0.033675 -1.0994e-04
7:112795422 C T 0.098044 -1.7211e-07
7:112798776 T C 0.223723 -2.5528e-05
7:112807912 C T 0.045006 -1.0460e-04
7:112812489 T C 0.058810 3.7438e-05
7:112820517 G A 0.889372 -1.9114e-05
7:112829264 G C 0.216521 1.9324e-05
7:112844782 T G 0.067323 -2.2168e-05
7:112846890 C T 0.113952 5.3578e-05
7:112856646 A G 0.084175 6.9180e-05
7:112883195 G A 0.041487 -8.9177e-06
7:112884814 C T 1.878924 2.1006e-05
7:112886217 A G 0.070248 -3.1953e-05
7:112886872 A C 0.182213 6.0334e-06
7:112895617 C T 0.025440 -5.0798e-06
7:112911410 G A 0.675129 -2.0961e-05
7:112923460 T C 0.126055 -5.4852e-05
7:112947086 A C 0.071527 5.2875e-05
7:112951132 T C 0.125189 1.2537e-04
7:112956114 T C 0.724355 8.0138e-06
7:112989173 G A 1.910872 -1.7554e-06
7:112989595 A G 0.087032 -3.6078e-06
7:112989772 C T 0.378046 -3.4143e-05
7:112994204 G A 0.149019 2.0997e-06
7:113000169 T C 0.680745 -7.0674e-06
7:113016245 A G 0.045729 -1.3122e-04
7:113029394 C T 0.046194 -6.3588e-05
7:113032573 A G 0.059271 -4.7325e-06
7:113038155 A G 0.537727 2.2717e-05
7:113039778 A G 0.118016 -1.8856e-05
7:113043282 A G 0.112663 -2.8072e-05
7:113049169 C T 0.056457 -2.3060e-05
7:113049946 T C 0.041565 -1.2884e-04
7:113050994 G T 0.026375 -1.1291e-04
7:113052230 T C 0.030247 3.5293e-05
7:113057370 G A 1.075311 -1.6353e-05
7:113059909 C T 0.066337 2.4275e-05
7:113060773 A G 0.020847 6.6599e-05
7:113060848 T C 0.088181 -4.3162e-05
7:113089815 A C 0.029546 -1.0112e-05
7:113102172 C T 0.023600 -2.7479e-05
7:113103585 C T 0.058401 -4.6511e-05
7:113106395 G C 0.255353 -9.1118e-05
7:113109998 T C 0.072306 -7.5575e-06
7:113116165 C T 0.023035 -1.0859e-05
7:113127071 T C 0.025810 -4.4583e-05
7:113141260 C T 0.029640 1.5697e-06
7:113159370 A G 0.045629 -3.0164e-05
7:113171304 A C 0.228858 -5.8038e-05
7:113184654 C T 0.319447 1.3473e-05
7:113218051 G C 0.097522 -3.8395e-05
7:113220287 T G 0.240400 -3.0278e-05
7:113224563 G A 0.038491 -1.3102e-05
7:113237054 A G 0.117334 1.7606e-05
7:113239082 A G 0.302371 1.4554e-05
7:113245847 A G 0.079440 2.0365e-04
7:113247230 T C 0.062390 -3.9987e-05
7:113251586 G A 0.064347 2.5667e-05
7:113271009 A G 0.086324 3.2132e-05
7:113274372 T C 0.073383 7.7224e-05
7:113281274 A G 0.176919 1.2775e-05
7:113282616 G A 0.428576 4.9014e-05
7:113292763 A G 1.900034 1.8495e-05
7:113303258 C T 0.850527 5.3007e-06
7:113303623 C T 0.023373 -2.4365e-05
7:113305208 A G 0.113877 3.1987e-05
7:113317708 C T 0.736250 -6.9387e-06
7:113326339 T C 0.414197 3.1752e-05
7:113328034 C T 0.164053 7.0200e-05
7:113336970 G A 0.241604 -2.2324e-06
7:113338417 C T 0.041945 3.2853e-05
7:113339640 C T 0.052315 -4.3352e-05
7:113342125 A G 1.970038 1.2655e-05
7:113346161 C T 0.041669 7.5156e-06
7:113346826 C T 0.687665 -4.9320e-05
7:113346978 G A 0.077616 9.3321e-05
7:113349120 T G 0.099116 7.1884e-05
7:113363243 T C 0.072507 4.0235e-05
7:113364319 A G 0.248446 1.6709e-04
7:113370473 G C 0.037475 1.9861e-05
7:113370636 T C 1.137295 -4.0086e-05
7:113395656 A G 0.023412 1.1633e-05
7:113402352 C A 0.406696 -1.0704e-04
7:113402672 A G 0.131132 -1.0858e-05
7:113431512 G A 0.286402 3.9217e-05
7:113438644 A G 1.889677 -1.4227e-05
7:113439283 T C 1.500096 2.0443e-05
7:113460282 G A 1.112186 -3.6376e-05
7:113461230 T C 0.043263 4.2541e-05
7:113472338 A C 0.389912 -3.7978e-05
7:113474691 T C 0.092458 1.0422e-04
7:113481640 T C 0.187114 -2.6750e-05
7:113482890 C T 0.142456 2.0772e-05
7:113490924 C T 0.072491 -4.6738e-05
7:113495470 G T 0.036729 -3.6156e-05
7:113506271 T G 0.143806 -5.0387e-05
7:113513828 C T 1.333686 -6.0854e-06
7:113518434 A C 0.172148 6.0467e-06
7:113533980 T C 0.068070 -5.2618e-06
7:113534747 C T 0.051192 4.1784e-05
7:113536314 T C 0.392054 -1.1675e-05
7:113537793 A G 0.080884 3.4861e-05
7:113540224 A G 0.498840 -2.5164e-05
7:113560360 T A 0.067758 2.7522e-05
7:113583617 T C 0.036057 -1.5864e-05
7:113594357 A G 0.031373 1.4032e-05
7:113597022 T C 0.036865 4.2082e-05
7:113602690 G A 0.110476 1.1759e-05
7:113605108 C T 1.267177 -1.7379e-05
7:113613037 T C 0.225898 3.0961e-05
7:113616356 T C 1.224583 -2.2453e-05
7:113628925 A G 0.024590 2.8112e-05
7:113644002 A C 0.083383 4.0284e-06
7:113648597 C T 1.231653 -1.8438e-05
7:113658103 C T 0.118739 -2.9614e-05
7:113665542 T C 0.036349 3.1740e-05
7:113665902 A C 0.049209 2.9314e-06
7:113675043 T G 0.048803 -1.0785e-05
7:113684695 C T 1.232792 -9.5242e-06
7:113686309 A C 0.136812 -1.5618e-06
7:113705485 T C 0.036294 -3.9780e-06
7:113710180 T C 0.042487 -2.2532e-05
7:113712854 A C 0.036677 -5.7849e-06
7:113713714 T C 0.058930 1.0459e-05
7:113735036 C A 0.780292 4.2028e-06
7:113735848 G A 0.170473 -6.0762e-06
7:113737983 A G 0.119807 -1.3266e-05
7:113741759 A G 0.207478 1.1039e-05
7:113750598 C T 0.094763 -9.9303e-06
7:113761878 G A 0.029553 3.8997e-05
7:113771995 A G 0.141531 -9.0830e-05
7:113775765 T C 0.635612 8.1325e-06
7:113777021 A G 0.149197 -9.2260e-05
7:113788156 A G 0.341158 1.6456e-05
7:113799165 C A 0.034671 -3.0033e-05
7:113814174 C T 1.734981 2.6668e-05
7:113827601 T C 0.020257 -9.6688e-06
7:113828355 C T 1.850280 8.5355e-05
7:113853589 A G 0.106860 2.2017e-05
7:113858003 T G 0.043013 4.7642e-05
7:113860652 C T 1.320327 1.0849e-05
7:113863663 T C 0.087535 4.8997e-06
7:113875687 A G 0.091482 4.2520e-05
7:113881506 T G 0.061536 -4.9125e-05
7:113885380 C T 0.037174 4.5459e-05
7:113898986 G A 0.064750 1.1286e-05
7:113899893 G T 0.056301 -2.2721e-05
7:113900841 A C 0.029796 9.7167e-05
7:113922064 C A 1.310995 1.8312e-05
7:113932849 A G 0.069599 6.4509e-06
7:113986556 C T 0.053088 -1.0773e-04
7:113993814 T C 0.022649 2.5961e-05
7:113996163 T C 0.061893 -2.8706e-05
7:113996912 C T 0.173683 1.8608e-05
7:114014947 C T 0.144481 1.4711e-05
7:114015707 A C 1.023645 -5.7757e-05
7:114028310 C T 0.067135 2.4379e-05
7:114041534 T G 0.022078 -2.2665e-05
7:114049892 T G 0.075902 2.6379e-05
7:114056460 G A 0.125792 3.8609e-06
7:114058072 C T 0.071290 -2.3430e-05
7:114059728 T C 0.061614 -5.9920e-06
7:114073186 G A 0.042071 -1.0013e-04
7:114078869 G A 0.134147 5.0635e-06
7:114098526 G T 0.140859 8.4960e-06
7:114103926 G A 0.089294 -1.3652e-05
7:114104519 A G 1.966634 -6.3847e-06
7:114107594 G C 1.469177 9.8044e-05
7:114118112 T C 1.802090 2.8157e-04
7:114119935 G T 0.529710 7.1739e-05
7:114126021 G T 0.068502 3.0081e-05
7:114151652 C T 0.061325 -1.3272e-05
7:114171773 T G 0.119541 -5.6202e-06
7:114172154 C G 0.082497 -2.5356e-05
7:114186863 G A 0.040757 3.1337e-05
7:114189249 A G 0.043379 -7.4055e-05
7:114194823 G A 0.051065 3.3101e-05
7:114195310 G A 0.088385 -2.7735e-06
7:114199599 G A 0.197098 6.5924e-05
7:114202213 T C 0.038134 2.2229e-05
7:114203949 G A 0.209685 5.0446e-05
7:114204407 A G 0.192077 4.1487e-05
7:114210814 C T 1.126094 1.9575e-05
7:114220688 C T 0.061257 -4.1875e-06
7:114223723 A C 1.327850 5.9111e-05
7:114236880 C G 1.975524 1.8088e-05
7:114245894 T C 0.080193 2.0103e-05
7:114248919 T C 0.060676 -7.3613e-06
7:114293859 T G 0.149753 -1.4411e-05
7:114313199 G A 0.946789 3.3418e-04
7:114333803 T C 0.060511 -2.8011e-04
7:114348653 G T 1.799747 8.0579e-05
7:114355097 G A 0.065749 -1.1661e-04
7:114355193 G A 0.788260 5.0490e-05
7:114377279 T C 0.033655 -8.6547e-05
7:114380772 A G 0.744994 4.7820e-05
7:114381202 T C 0.373817 -3.1964e-05
7:114389072 A G 0.065230 4.4498e-05
7:114393415 G A 0.136708 -1.4393e-05
7:114402333 C T 1.605784 5.3930e-05
7:114408416 C G 0.181321 8.7949e-06
7:114424133 C T 0.033607 -4.9663e-05
7:114431682 C G 1.860679 4.4755e-06
7:114432151 G A 0.076564 -1.3739e-05
7:114443038 A G 1.047888 2.7503e-07
7:114457983 A G 0.170847 3.2216e-05
7:114458542 C T 1.854204 -4.0661e-08
7:114459802 C T 0.072994 9.3960e-05
7:114461205 G A 0.077236 -7.5487e-06
7:114464407 A G 0.028342 4.7558e-05
7:114494607 G T 0.087811 -7.9399e-05
7:114498885 C T 0.315458 4.7340e-06
7:114506592 A G 0.027793 3.6913e-05
7:114512017 T G 0.267684 1.3030e-04
7:114527369 T C 0.300602 -1.3210e-04
7:114531710 G A 0.062805 2.5484e-05
7:114548061 A G 0.067375 -2.4059e-05
7:114550360 G A 0.035560 -6.5985e-05
7:114551747 A G 0.033873 -1.4942e-05
7:114568104 G A 0.942917 -6.9550e-06
7:114573144 C G 1.853513 4.7059e-06
7:114573879 C T 0.098901 -1.3714e-05
7:114577385 C T 0.046245 3.9005e-05
7:114579432 C T 0.163888 -1.6491e-05
7:114584732 A G 0.070280 3.3178e-05
7:114587425 G A 1.836226 -1.9991e-05
7:114592233 G A 0.317701 -4.8499e-05
7:114592267 C T 0.865821 -4.9057e-06
7:114595289 C T 1.062572 -1.5298e-06
7:114596841 G T 0.127951 4.9541e-05
7:114613838 C T 0.191860 1.9091e-04
7:114623569 A G 0.146682 -4.2514e-05
7:114640826 T C 0.877405 1.9238e-05
7:114646114 A G 0.224453 -4.0458e-05
7:114653618 G A 0.174076 2.8703e-04
7:114654238 A G 0.041283 9.7058e-07
7:114658220 G A 0.609874 1.5524e-05
7:114664779 T C 0.534754 -5.6809e-06
7:114671196 C T 0.070154 -7.2991e-06
7:114671520 T C 0.069456 7.4367e-05
7:114677981 T G 0.197069 -8.8762e-06
7:114688974 G A 0.033736 -7.5854e-06
7:114690732 T G 0.079505 -6.2621e-05
7:114690922 A C 0.033123 -8.1529e-05
7:114699163 C T 0.034476 -2.5925e-05
7:114701283 C T 0.915049 3.7468e-05
7:114713510 G A 0.087392 -1.2928e-05
7:114721177 A C 1.181658 1.3021e-05
7:114728904 G A 0.057356 -4.0096e-05
7:114738055 T C 0.249491 -6.7316e-05
7:114747766 G A 1.193580 -9.9616e-08
7:114759587 A G 0.050095 3.0808e-05
7:114772237 C T 0.143095 2.5373e-05
7:114772885 C T 0.116188 4.6509e-05
7:114780869 C T 0.090384 5.8623e-05
7:114781321 A G 0.029254 1.2332e-05
7:114784395 A G 1.756468 3.0851e-05
7:114787625 T G 0.027566 -6.0934e-05
7:114814601 T C 0.154391 1.4603e-04
7:114818842 T C 0.759960 -2.7360e-05
7:114819942 A G 1.937925 7.3532e-06
7:114829925 T C 0.274224 -3.6663e-05
7:114844665 T C 0.713066 -3.2465e-05
7:114849239 G A 0.033964 4.0749e-05
7:114851147 T C 0.041302 5.0534e-05
7:114860218 T C 0.855304 -2.0159e-06
7:114863612 G C 1.499255 -2.0883e-05
7:114865325 A G 0.049193 1.7471e-05
7:114870466 G T 1.729333 2.9928e-08
7:114870872 A G 0.069793 6.0448e-05
7:114879193 C T 0.051140 7.4320e-05
7:114879502 C T 0.039358 -4.5844e-05
7:114894984 G A 0.059988 9.1453e-05
7:114897928 C T 0.906772 2.8091e-05
7:114908502 G A 0.350963 2.3173e-05
7:114909919 C T 0.524984 4.5218e-06
7:114914462 A G 0.527571 3.6590e-05
7:114917247 G A 1.269154 5.7913e-05
7:114924415 C T 1.893857 3.4250e-05
7:114928219 A G 0.588302 1.4296e-05
7:114928525 A G 0.809883 1.5550e-05
7:114929931 T C 0.035879 4.8829e-06
7:114930300 G A 0.778114 -5.5244e-05
7:114942209 A G 0.073494 -9.5599e-05
7:114951401 C G 0.344189 -6.0699e-05
7:114953597 G A 1.390727 -2.2283e-04
7:114953859 C T 0.024622 -9.3569e-05
7:114955982 A C 1.886285 -1.2830e-04
7:114974327 G C 0.403827 1.4438e-05
7:114993967 T C 0.034713 1.1033e-04
7:115023961 C T 0.103202 -1.7686e-05
7:115029581 A G 1.819974 -7.6686e-05
7:115031894 T C 0.131995 5.7475e-05
7:115049772 A G 0.052545 -1.7883e-06
7:115051764 A C 0.171632 1.7998e-04
7:115069810 A C 0.041117 -3.3215e-05
7:115082706 G T 0.084068 -6.5513e-05
7:115084664 C A 0.410143 3.9850e-06
7:115095651 A G 0.064642 -1.9577e-05
7:115108196 G T 0.030883 -1.3206e-04
7:115118104 A G 0.119405 -2.5455e-05
7:115123822 T C 0.935461 -8.0238e-05
7:115128487 G A 0.076924 1.2524e-04
7:115132073 A G 0.089790 1.5706e-06
7:115144978 T C 0.574287 -2.6976e-05
7:115145699 A G 0.391227 -5.4085e-05
7:115148563 A T 0.034596 -5.6454e-05
7:115150925 A G 0.020542 -1.6297e-05
7:115156652 G T 1.021867 -3.3675e-05
7:115176995 T C 0.107321 -1.0176e-05
7:115177997 T C 0.023746 2.7099e-05
7:115182446 C G 0.209500 -2.4030e-04
7:115201756 C T 0.051585 -1.1900e-05
7:115210158 A G 0.656593 -5.4087e-05
7:115216775 A G 0.384404 -8.7358e-05
7:115220376 C T 0.043444 4.0936e-05
7:115246296 C T 0.065554 -9.4131e-05
7:115249919 T C 0.821230 8.6708e-07
7:115270891 T C 0.075973 5.6002e-05
7:115273666 G A 0.072224 1.9849e-06
7:115282229 A G 0.114173 3.2857e-06
7:115289977 G T 1.645817 -2.8338e-05
7:115299847 G A 1.640309 -3.3302e-05
7:115300605 G A 0.258248 4.5788e-06
7:115311600 G A 0.080456 4.5556e-05
7:115312731 C T 0.116740 7.5778e-06
7:115314096 A G 0.064233 3.3078e-05
7:115314917 T A 0.760597 3.4227e-06
7:115321773 T C 0.033136 2.3460e-05
7:115327947 T C 0.108139 -1.9080e-05
7:115331729 G A 0.040033 -1.7398e-04
7:115345889 A G 0.039988 -6.0957e-05
7:115366839 C T 1.128889 3.4157e-05
7:115371079 C A 0.086107 -1.6097e-05
7:115372900 T G 0.055908 5.2911e-05
7:115385193 T C 0.076934 2.6159e-06
7:115392863 C A 1.192739 2.3077e-06
7:115400069 C A 0.061225 -5.3695e-05
7:115406223 C T 0.042062 -1.9857e-05
7:115408888 T C 0.106393 2.9103e-05
7:115412350 G A 0.561853 1.0754e-05
7:115420202 G A 0.038043 7.6203e-05
7:115425718 T C 0.153044 -1.8366e-05
7:115435470 C T 0.133258 -7.3039e-06
7:115438377 G A 0.063626 5.2055e-05
7:115438490 T G 1.967231 6.3911e-06
7:115439866 G A 0.066019 -3.0990e-05
7:115440138 C G 0.151745 3.4301e-05
7:115443656 G A 0.778779 -1.6984e-05
7:115454925 C T 0.099758 -6.2226e-06
7:115455833 A G 0.145033 7.6603e-05
7:115456973 G A 0.261968 -3.7135e-05
7:115461241 G A 0.042626 3.5274e-05
7:115474425 C A 0.063205 4.3280e-06
7:115476732 C T 0.032808 3.6144e-05
7:115476748 G A 0.054915 -2.8073e-05
7:115479018 A C 0.289511 6.6581e-05
7:115479880 C T 0.085386 -2.9697e-05
7:115480352 G A 1.916695 4.2571e-06
7:115485506 T C 0.088788 -3.9754e-05
7:115486814 G C 1.228955 1.0127e-05
7:115490834 T C 0.159551 -5.3594e-05
7:115491070 C T 0.042360 3.9212e-05
7:115495809 T C 0.202204 -4.1650e-05
7:115499734 C T 0.050601 7.7586e-05
7:115500920 T C 0.111342 9.6812e-05
7:115510185 A G 0.042545 -4.0463e-07
7:115510854 C T 0.031614 -1.7407e-04
7:115513243 T G 0.833016 -6.7155e-06
7:115513397 A G 1.097246 2.5970e-05
7:115513497 T C 0.779617 -5.3586e-05
7:115513611 C A 0.318811 -3.0011e-06
7:115513634 T C 0.284971 6.1681e-05
7:115514444 C T 0.085970 1.5995e-04
7:115518891 A G 0.174472 8.6763e-05
7:115522380 G T 0.039416 2.3819e-05
7:115552090 C A 0.048816 -4.9301e-06
7:115553660 A G 0.059650 2.3267e-05
7:115554257 T C 0.185466 2.7405e-05
7:115555315 T C 1.927130 -1.6343e-06
7:115574655 C T 0.075671 3.7918e-05
7:115579396 T G 0.054152 -4.8267e-05
7:115583701 C T 0.067823 -1.6306e-05
7:115593688 A G 0.029585 1.5694e-05
7:115600956 T C 1.240354 2.8037e-05
7:115602817 A C 0.426680 -9.3094e-06
7:115609848 C T 1.776251 1.6929e-05
7:115618551 T C 0.982431 3.1192e-05
7:115624478 G C 0.067161 5.3358e-06
7:115661617 C T 0.278314 -1.3453e-04
7:115665424 A G 0.024499 9.3182e-06
7:115667302 G A 0.092403 -2.9482e-05
7:115678073 C A 0.026807 7.2236e-06
7:115680800 C T 0.036138 1.0873e-04
7:115684409 T C 1.119161 -4.2805e-05
7:115693750 T C 0.050858 -7.2280e-05
7:115699678 G A 0.497064 -1.0482e-05
7:115701332 C A 0.027388 1.4677e-05
7:115701794 A C 0.034028 7.8357e-07
7:115706029 C T 0.353014 -2.8632e-05
7:115711860 C T 0.084088 5.4514e-05
7:115722128 G A 0.029838 -2.5483e-05
7:115724215 T C 0.056278 -1.6238e-04
7:115725471 C T 0.164560 -1.9893e-04
7:115735628 A G 0.021344 -3.3438e-05
7:115744583 C T 0.065541 4.0684e-05
7:115747757 T C 0.294808 1.1761e-05
7:115752356 A G 0.031503 2.9996e-05
7:115752547 T C 0.063863 -1.0644e-04
7:115757442 T C 1.159214 -5.3229e-05
7:115776983 A C 0.064759 -1.0652e-05
7:115782546 C T 0.068391 -6.6529e-05
7:115786350 A G 1.838699 -1.5097e-05
7:115788787 G A 0.021104 -7.4210e-06
7:115795513 A T 0.027521 4.3732e-05
7:115801103 T C 0.034015 -2.6528e-06
7:115809732 A C 0.855765 -3.9034e-06
7:115812898 A C 0.313358 -3.3161e-05
7:115839253 C A 0.542813 1.6843e-05
7:115845559 A G 0.103163 -1.0900e-04
7:115848227 T C 0.038254 -4.4748e-06
7:115851682 G T 0.048719 -1.7678e-06
7:115853503 C A 1.153904 1.4696e-05
7:115877660 G A 0.275081 -6.3187e-05
7:115886859 G A 0.047859 3.5017e-05
7:115890686 G T 0.047790 -3.8988e-05
7:115897222 G A 0.788062 -3.0428e-05
7:115897884 T C 0.518577 1.8349e-06
7:115903764 A G 0.022470 -2.9042e-05
7:115927926 G C 0.131161 8.2401e-05
7:115946218 C A 0.467791 -1.9094e-05
7:115947686 A G 0.045122 9.4920e-05
7:115948570 A G 0.712076 -6.7004e-05
7:115951411 G A 0.055807 2.4686e-06
7:115955266 G A 0.910245 -1.6287e-04
7:115960766 G A 0.202373 -2.9606e-05
7:115976160 C A 0.175667 4.1895e-05
7:115978779 C G 0.084033 -1.0808e-05
7:115989583 A G 1.706814 -1.2942e-05
7:115990744 G C 0.197111 4.9059e-05
7:115992849 A G 1.348626 4.1294e-05
7:115996276 T C 1.649735 4.0695e-06
7:115996856 G A 0.363888 -9.1206e-06
7:116003445 T C 1.164693 1.4516e-05
7:116006105 C T 1.793564 -9.3607e-06
7:116011242 C T 1.931164 -1.1431e-05
7:116017978 T G 0.167000 -5.4686e-05
7:116018179 T G 1.453091 1.0498e-05
7:116030122 T C 0.029260 -5.7782e-06
7:116067749 C T 0.035496 1.8770e-05
7:116070296 C G 0.122326 -7.5792e-05
7:116072360 A G 0.025135 -8.9777e-05
7:116084717 T C 0.232039 2.1484e-05
7:116092952 A G 0.050751 -4.9985e-05
7:116122943 A G 1.031253 4.2413e-05
7:116123242 G T 0.035135 -5.4668e-05
7:116134865 A G 0.068693 3.1443e-05
7:116137677 G A 0.150132 -2.2140e-05
7:116140764 A G 0.191314 -5.5153e-05
7:116146074 G C 0.354238 3.9378e-06
7:116147219 T C 0.045963 4.8852e-05
7:116152120 T C 0.072939 1.5280e-05
7:116160078 T C 1.697450 8.2408e-06
7:116172122 T C 0.079109 4.3691e-05
7:116177656 G T 0.058242 -3.5825e-05
7:116178548 G C 1.685681 -4.1457e-06
7:116180735 C A 0.150022 -2.3759e-05
7:116187330 A G 0.110333 -1.5779e-04
7:116191301 A C 1.180840 1.1930e-05
7:116196557 A C 0.049537 2.1806e-05
7:116197908 T C 0.104633 -5.0161e-05
7:116200587 T C 0.591785 -2.2142e-05
7:116201556 T C 0.039170 -1.1060e-05
7:116204457 G C 0.038573 5.3764e-05
7:116206486 T C 1.755368 -1.4800e-05
7:116210843 C T 0.119655 -1.2809e-05
7:116212245 A G 0.020994 -6.5975e-05
7:116215063 G A 0.039134 1.9661e-05
7:116216661 A G 0.048203 1.1598e-04
7:116217140 A G 0.048767 -4.2087e-05
7:116217657 A G 1.339249 -2.9802e-05
7:116224835 G A 0.284977 -3.3379e-05
7:116225704 C T 1.356432 -9.6170e-06
7:116225856 G A 0.073367 6.2148e-05
7:116226422 A G 1.344329 1.2147e-05
7:116227974 A G 0.050809 -1.1251e-04
7:116228946 G A 0.071751 2.0553e-05
7:116239651 A C 0.075282 1.9711e-05
7:116241322 G A 0.163563 9.3541e-06
7:116253689 T C 0.038962 -2.3203e-05
7:116258895 T C 0.231799 -3.0126e-06
7:116263513 C T 0.083617 -2.5936e-05
7:116265545 T C 0.081783 -1.1154e-05
7:116287902 T C 0.047174 -2.7776e-05
7:116288118 G A 0.234859 1.3140e-05
7:116289809 T C 0.064996 -7.3539e-06
7:116290302 G A 0.116256 4.3773e-05
7:116290966 T G 0.167912 2.8111e-05
7:116293228 A G 0.078687 -1.1337e-04
7:116295479 C G 0.040643 -1.8422e-05
7:116296746 G A 0.075594 -2.0610e-05
7:116298942 A G 0.069582 -1.5010e-05
7:116303492 T C 1.660491 -1.0745e-04
7:116313134 G C 0.091102 8.3281e-05
7:116315205 C T 0.224778 -1.7661e-05
7:116319002 G A 1.023094 -2.7509e-05
7:116319926 G A 0.747295 -8.9771e-05
7:116323936 T G 0.126854 2.5180e-05
7:116324531 T C 1.608325 -8.8794e-04
7:116324817 A G 0.094526 -1.4970e-05
7:116333709 G A 0.234158 -3.9452e-05
7:116336822 A G 0.033327 -2.7399e-06
7:116336880 C T 0.532813 8.5477e-06
7:116339282 A G 0.116386 1.4891e-04
7:116339672 T C 0.070251 9.4971e-06
7:116340262 G A 0.038595 4.3426e-06
7:116343513 C T 0.098836 -1.6375e-05
7:116346603 A G 0.480780 7.2350e-06
7:116374802 A G 0.051384 6.9563e-06
7:116393207 A G 0.124380 -3.4380e-06
7:116402733 G A 0.044116 -2.3600e-05
7:116405387 C T 1.102193 3.3313e-04
7:116411990 T C 0.024139 5.4937e-05
7:116416423 A G 0.114695 -3.0119e-05
7:116420651 T C 0.030098 -3.0645e-06
7:116428320 G C 0.117535 1.1137e-04
7:116433527 C T 0.907980 -2.3652e-04
7:116434302 C A 0.096889 -6.0601e-05
7:116444728 C T 0.078372 1.4821e-05
7:116445159 G T 0.021266 2.6407e-05
7:116447486 A C 0.426145 5.5220e-05
7:116452892 T C 1.200665 -1.8745e-04
7:116459201 A G 0.046862 -3.8156e-05
7:116470619 A G 0.150600 -3.3980e-05
7:116475219 A G 0.030205 -3.2836e-05
7:116482219 G A 0.780470 -3.1707e-04
7:116491214 A C 1.908609 -8.4559e-04
7:116499439 T C 0.392256 2.5489e-05
7:116537538 C T 0.480650 2.8991e-05
7:116559530 G A 0.091949 -5.8712e-05
7:116568821 A C 0.111096 3.9893e-05
7:116573864 A G 0.491848 2.1839e-04
7:116575709 A G 0.107791 1.9658e-05
7:116577124 A G 0.315299 2.4554e-05
7:116578214 T G 0.427605 -1.8417e-05
7:116578959 A G 0.065986 5.0459e-05
7:116589162 A C 0.128996 -1.9999e-05
7:116589459 T G 0.605099 -2.0809e-05
7:116589926 T C 0.031828 -7.0203e-05
7:116592416 C T 0.121862 -2.3201e-05
7:116613830 G A 0.061137 2.2794e-05
7:116617532 A G 0.514419 1.0408e-03
7:116624201 G A 0.030082 1.8091e-05
7:116628710 A G 0.037368 -1.1339e-05
7:116634845 A C 0.126708 -1.7838e-05
7:116640320 C G 0.066447 -7.9401e-05
7:116660193 A G 0.080352 -8.4112e-06
7:116680011 G A 0.040731 2.4114e-05
7:116684397 G A 0.144790 2.3189e-07
7:116693320 G C 0.030637 -8.7373e-05
7:116701357 G T 0.344082 -2.7881e-06
7:116713927 A G 0.034467 2.0391e-05
7:116716598 A G 0.096431 1.8894e-05
7:116724459 C G 0.068693 -8.4772e-05
7:116725135 G A 0.059631 1.7454e-05
7:116731388 A G 0.113429 7.6443e-05
7:116753202 T G 0.037018 1.5880e-04
7:116754862 G A 0.194210 -1.3928e-04
7:116755244 T C 0.023843 -2.3097e-05
7:116758761 A G 0.075587 -1.6835e-04
7:116776726 C T 0.447070 -1.5150e-05
7:116779594 T C 0.072039 -1.5386e-04
7:116780046 A C 0.070663 1.7449e-05
7:116780383 C T 0.084549 6.0989e-05
7:116781130 A G 0.073633 -1.0938e-04
7:116786027 G C 1.433743 1.8416e-05
7:116788955 G T 0.031231 1.9578e-05
7:116790029 A G 0.053097 3.9805e-05
7:116809975 A G 0.081199 -4.2207e-05
7:116811037 C T 0.375975 -2.1066e-05
7:116812974 A G 0.336150 -2.0415e-05
7:116822669 G A 0.064532 -1.3462e-05
7:116834863 T C 0.988383 -1.0837e-04
7:116835128 A G 0.072387 3.8348e-05
7:116844351 C T 0.073409 -7.5241e-06
7:116848194 G T 1.287535 4.0421e-05
7:116849455 G A 0.032247 -4.1991e-05
7:116852231 A G 0.094163 3.3030e-05
7:116860325 T C 0.056229 1.3120e-04
7:116862976 T G 0.025103 1.1804e-05
7:116864331 T C 0.171372 3.2948e-04
7:116878314 C T 0.585702 2.4011e-05
7:116879224 G A 0.823314 9.5573e-06
7:116879863 G A 0.368321 -2.7775e-05
7:116882876 G A 0.045898 -2.0045e-06
7:116887143 A G 0.075269 -6.4694e-06
7:116888161 G A 0.108002 3.3997e-06
7:116889999 C A 0.465506 5.8499e-05
7:116892183 T C 0.359915 -2.0501e-05
7:116910616 T C 0.923965 -1.9886e-04
7:116911835 A G 0.043535 9.0413e-05
7:116914307 A G 0.060634 1.7590e-05
7:116915884 A G 0.153589 -3.8229e-05
7:116915951 T C 0.115481 -4.6389e-05
7:116917118 T C 0.920346 -3.1104e-04
7:116918792 C A 0.185800 8.9273e-05
7:116920994 G A 0.086386 6.3914e-05
7:116930895 C T 0.954423 -4.2703e-04
7:116932534 G A 0.186397 7.2361e-05
7:116941236 G C 0.655064 1.5198e-04
7:116943793 T A 0.840036 -3.4593e-04
7:116948407 T C 0.111660 -4.4612e-05
7:116969771 C T 0.177942 -8.6931e-06
7:116972325 A C 0.033039 6.4085e-06
7:116987910 T C 0.104942 -3.0442e-05
7:116990048 C T 0.534958 7.9997e-06
7:117002834 A G 0.054191 3.2255e-04
7:117010356 T C 0.747029 1.4737e-04
7:117036505 C T 0.160506 -6.0316e-05
7:117045256 A C 1.727668 6.6829e-05
7:117059908 C T 0.052312 -1.3124e-05
7:117061021 G A 0.224418 4.3650e-05
7:117067822 G T 0.169243 3.2736e-04
7:117090896 G A 0.049306 -9.6419e-05
7:117104985 A C 0.050906 -1.4702e-05
7:117143718 G A 0.161564 -1.3837e-05
7:117149147 A G 0.086188 1.7292e-05
7:117154159 A G 0.389214 1.0756e-04
7:117172340 G A 0.058054 -8.9745e-05
7:117177013 A G 0.073812 -1.0014e-05
7:117178754 G A 0.248115 2.0134e-06
7:117178929 A G 0.050510 -1.1072e-04
7:117199533 A G 0.803051 1.7919e-04
7:117199709 A G 0.048657 -8.7624e-05
7:117202817 G A 0.054824 -6.4202e-06
7:117203417 G A 0.412899 3.0179e-05
7:117217134 C T 0.028030 -7.3494e-05
7:117232223 T C 0.021140 4.1597e-05
7:117252977 G A 0.106792 -6.2459e-06
7:117258266 G A 0.111816 5.9561e-05
7:117295084 C G 0.035525 -6.2027e-05
7:117303243 T G 0.445859 5.3306e-05
7:117312126 C T 0.127360 -3.0573e-05
7:117317616 T C 0.030468 7.5175e-05
7:117324640 T C 0.193181 2.5164e-04
7:117333669 T A 0.122079 -2.8828e-05
7:117362167 T C 0.426193 1.9125e-04
7:117375374 C A 0.075710 2.7679e-05
7:117378562 T C 0.043321 3.8552e-05
7:117382261 G A 0.602038 8.3199e-05
7:117399981 A G 0.045908 2.4888e-05
7:117400970 A C 0.418955 7.0838e-05
7:117407882 A G 0.242253 -8.2239e-05
7:117410632 A G 0.214220 -2.7449e-05
7:117414080 G A 0.220721 -1.2731e-05
7:117433496 T C 0.120242 -5.5701e-05
7:117445570 G A 0.497048 9.3286e-05
7:117445664 G A 1.562791 -9.3720e-05
7:117446482 T C 0.037852 3.7181e-05
7:117449844 C T 1.264354 -5.5119e-06
7:117451124 C T 1.180951 -1.1299e-05
7:117452904 T C 1.198458 -1.6222e-05
7:117456439 C T 1.327633 -2.2778e-05
7:117467565 G C 0.040624 5.1201e-05
7:117472323 A G 0.022204 1.6594e-05
7:117475810 G T 0.046051 3.6604e-05
7:117477138 G A 0.529561 7.8813e-06
7:117477299 C T 0.841695 -2.3808e-05
7:117479136 G C 0.137386 -1.1974e-04
7:117483850 T C 0.421354 2.4774e-05
7:117490334 A G 1.136409 -3.3148e-06
7:117492058 A G 0.063497 1.7165e-04
7:117492286 G A 0.069677 6.5233e-05
7:117492735 T C 0.051416 -2.9552e-05
7:117493510 T C 0.170308 -2.8843e-05
7:117493797 G A 0.120917 3.7585e-05
7:117506592 C T 0.024155 4.6589e-05
7:117514840 G T 1.089063 5.0592e-05
7:117519993 T C 0.056453 -2.3465e-05
7:117520446 A G 0.224882 -2.5323e-05
7:117525037 G A 0.036083 1.8553e-05
7:117526330 T C 0.037946 -5.1485e-05
7:117536292 G C 0.055496 -5.4610e-05
7:117538418 G A 0.071942 5.1276e-05
7:117538853 T C 0.288693 -3.6938e-05
7:117582736 A G 0.915263 2.4387e-05
7:117582806 A G 1.438803 -3.0897e-05
7:117587440 C T 0.064487 -1.5420e-05
7:117588251 T C 0.099378 1.5675e-04
7:117594007 A G 0.035148 -2.3193e-05
7:117595358 A G 0.065236 -8.7716e-05
7:117596747 A G 0.052487 -5.5778e-05
7:117605808 T C 0.035116 2.2225e-05
7:117605809 T C 0.038962 1.6444e-05
7:117611036 A G 1.924812 -5.7248e-05
7:117613109 T C 0.819533 5.0756e-06
7:117613287 A G 0.428972 -2.9845e-05
7:117620150 A C 0.021977 6.0558e-05
7:117629898 A G 0.414009 -3.2633e-05
7:117642488 C T 0.144410 -1.9392e-05
7:117651926 G A 0.106071 -4.4327e-05
7:117670154 C T 0.065184 -1.5503e-05
7:117670313 C T 0.115539 -2.5639e-05
7:117682101 C T 0.251471 5.6538e-07
7:117689222 A C 0.035901 3.7943e-05
7:117694005 T G 0.162645 1.2641e-05
7:117701301 G T 0.043201 -5.5927e-05
7:117703621 G T 1.054026 -1.4559e-06
7:117709069 T C 0.176056 3.9968e-06
7:117713573 G T 1.670692 -9.2396e-06
7:117714489 T C 0.031730 -3.3747e-05
7:117719876 T C 0.706087 7.4468e-06
7:117721635 T C 0.899937 5.4482e-05
7:117753107 T A 0.035892 4.6310e-05
7:117758019 T C 0.028251 5.3466e-05
7:117784962 T C 0.234979 -2.0444e-05
7:117787572 G A 0.061845 2.5170e-05
7:117807769 G A 0.044201 1.4579e-05
7:117810618 G A 0.145845 -5.3089e-05
7:117813626 T G 0.046810 -4.1005e-05
7:117818922 C G 1.154439 -2.1416e-06
7:117819831 T C 1.974482 -1.7873e-05
7:117820867 G T 0.023733 -1.1151e-04
7:117827724 T C 0.025833 -1.2505e-04
7:117827994 C A 1.333134 4.0580e-06
7:117833444 A G 1.137029 2.0451e-05
7:117851887 A G 0.039423 -1.5784e-05
7:117859841 A G 0.128006 -1.1398e-05
7:117864712 C A 0.124380 -1.1205e-05
7:117865940 C T 0.115997 1.5434e-05
7:117881899 G A 0.057700 1.8564e-05
7:117893518 G A 0.094361 -8.8196e-05
7:117895781 C T 0.020383 -6.8070e-07
7:117903974 C T 0.885431 -2.7750e-06
7:117921200 A G 0.027657 -5.8069e-06
7:117935497 G T 0.154926 -7.6007e-05
7:117952319 T C 0.022399 5.2383e-06
7:117989605 A G 0.718824 -7.1000e-06
7:118002797 T C 0.215417 -2.4488e-05
7:118003950 G A 0.037028 -2.1910e-05
7:118010631 T C 0.053182 3.6290e-05
7:118020725 A G 0.032948 -4.4171e-05
7:118030313 C T 0.828404 -2.4217e-05
7:118045658 A G 0.044941 -3.0141e-05
7:118052278 G A 0.165546 -2.9308e-06
7:118057420 G A 0.055960 1.4180e-05
7:118062256 G A 0.078359 1.2710e-04
7:118094798 G A 0.025762 -4.5560e-06
7:118103206 T C 0.110158 -5.1502e-05
7:118103783 C G 0.094348 -2.6705e-05
7:118104353 G A 0.034473 -7.7196e-05
7:118128762 T C 0.114212 5.6697e-05
7:118129054 A G 0.061153 -5.8784e-06
7:118133060 T G 1.889654 5.5688e-05
7:118134813 C T 0.063140 1.1761e-04
7:118134982 A C 0.042600 1.4720e-05
7:118144884 C G 0.061478 -3.2765e-05
7:118150739 T A 0.093828 -8.3885e-05
7:118157758 A C 0.041925 -3.3809e-05
7:118159549 A G 0.724517 1.8889e-06
7:118173484 A C 0.090696 -7.1892e-05
7:118177071 T C 0.023515 -1.1039e-04
7:118190135 T C 1.893452 7.0259e-05
7:118202473 A G 0.039257 -1.2600e-05
7:118212070 G A 1.172973 1.6642e-05
7:118216637 C T 0.296019 1.2636e-05
7:118216880 A G 0.029374 1.3360e-05
7:118222312 A G 0.878294 5.5813e-06
7:118223571 G A 0.035002 -7.0822e-06
7:118223806 A G 0.023334 -1.2187e-04
7:118229325 C T 0.037933 -3.7064e-05
7:118237487 G A 0.032675 -5.0910e-05
7:118243117 T G 1.055545 4.9051e-06
7:118248545 C A 1.019643 1.3299e-05
7:118252557 A C 1.033490 1.4763e-07
7:118255233 C A 0.050001 1.5684e-05
7:118264067 G A 0.065321 1.3452e-04
7:118268560 C T 0.031649 2.0473e-05
7:118271184 A G 0.082007 -6.6351e-05
7:118273539 C T 1.000386 -1.0743e-05
7:118301283 T G 1.795333 4.4972e-05
7:118331952 G A 1.161067 -4.0900e-05
7:118333484 C T 0.156617 1.3016e-05
7:118334246 A G 0.033983 -9.5830e-06
7:118338935 T G 0.111952 -3.6268e-06
7:118339926 T G 0.165423 -2.8181e-05
7:118346890 C T 0.628056 8.7968e-05
7:118351004 G A 0.187332 2.8932e-05
7:118352218 C T 1.952823 3.1176e-05
7:118352594 T C 0.867976 -3.1260e-05
7:118353250 A G 0.360480 -2.4793e-05
7:118353418 C T 0.395238 5.4855e-05
7:118358453 C T 1.407167 1.4535e-05
7:118361125 G C 0.033678 2.3269e-06
7:118383301 C T 1.118730 1.1989e-05
7:118383424 C T 0.254288 -1.6322e-06
7:118384408 G A 0.166377 1.9064e-04
7:118387640 C T 0.147669 -9.3580e-05
7:118397921 A G 1.285847 6.7967e-05
7:118413305 A G 0.468726 -4.7067e-06
7:118420438 G A 0.032873 2.5402e-05
7:118420978 A C 0.131878 6.5271e-06
7:118426498 A G 0.065908 7.3352e-07
7:118431315 T G 1.962171 4.3872e-05
7:118453420 T C 0.167770 1.4778e-04
7:118454644 G A 1.124202 4.3387e-06
7:118458421 C A 1.231377 3.8184e-05
7:118458757 A C 0.098638 -2.4747e-05
7:118473561 C T 0.025891 -8.5001e-06
7:118477139 A C 0.499817 2.7027e-05
7:118496812 A G 0.055058 6.7600e-05
7:118505939 A G 0.094231 -7.5189e-05
7:118508026 G A 0.030802 -7.2926e-05
7:118540414 T A 0.096772 -2.4261e-05
7:118551845 A G 0.390892 -6.1871e-05
7:118572753 G A 1.268450 -2.7359e-05
7:118602784 G A 0.055502 -8.1493e-06
7:118602852 G A 0.257833 2.0830e-05
7:118608865 G A 0.091579 -6.9079e-05
7:118608960 C T 1.849407 -5.6235e-05
7:118611280 T C 1.957192 -8.8988e-05
7:118615328 T C 0.041860 -4.8750e-05
7:118620578 G A 0.079557 -7.7871e-05
7:118621685 T C 0.109359 1.5386e-05
7:118636082 T C 0.060689 -4.4209e-05
7:118652550 C T 1.516756 -4.3953e-06
7:118677834 T C 0.036765 -5.2858e-06
7:118686258 A G 0.049559 -6.3161e-06
7:118691595 G A 0.057359 4.8841e-05
7:118701190 T G 0.052442 6.5025e-05
7:118706632 G A 0.093500 -4.1924e-05
7:118744450 G A 0.244337 4.7889e-05
7:118747140 A G 0.061549 -2.2607e-05
7:118752896 T G 0.050046 -3.2046e-05
7:118758148 T C 0.177789 -3.5870e-05
7:118759509 G A 0.243876 5.0354e-05
7:118787664 G C 0.071952 -1.0585e-05
7:118802119 A G 0.245343 5.0320e-05
7:118808762 A G 0.325812 -9.2671e-06
7:118820891 G C 0.992363 -2.9303e-05
7:118838442 T G 0.098914 8.9207e-06
7:118842556 T C 0.061737 2.7603e-05
7:118923009 T C 0.039355 -1.0344e-04
7:118938253 G A 0.125413 5.0109e-05
7:118960764 T C 1.975472 -5.6240e-05
7:118961485 A C 0.026761 3.4724e-05
7:118969368 T G 0.036252 -6.7262e-05
7:118972690 A G 0.045895 6.9583e-06
7:118986161 G A 0.096766 -4.0698e-05
7:118992170 A G 0.085435 -3.9063e-05
7:119000478 C T 0.037891 5.3181e-05
7:119019885 T C 0.053435 4.8380e-05
7:119028010 C T 0.053967 -1.0981e-05
7:119043340 A G 0.031188 1.7812e-05
7:119053388 T C 0.063971 -2.6737e-05
7:119059795 A G 0.032798 3.0809e-05
7:119066080 T G 0.311092 -4.6312e-05
7:119075611 A G 0.052416 -5.0280e-05
7:119092709 A G 0.120167 6.2817e-05
7:119124364 C T 0.091258 1.5378e-05
7:119155343 T C 0.070978 9.1051e-05
7:119164426 T C 0.275853 2.6649e-05
7:119166254 G A 1.976358 -6.9619e-05
7:119171593 T C 0.383093 -2.6101e-06
7:119189261 T C 0.138691 5.8642e-05
7:119197465 C T 0.207232 -5.8348e-05
7:119200757 T C 0.099443 3.5262e-05
7:119204646 G A 0.036661 3.6205e-05
7:119225581 C T 0.071919 -1.9696e-06
7:119237090 C A 0.346604 2.6048e-05
7:119253213 T A 0.028699 -6.8536e-05
7:119255457 C T 0.023249 -1.3476e-05
7:119317015 C T 0.021347 -1.4591e-04
7:119324015 T C 0.219896 1.6617e-04
7:119329075 G A 1.930262 4.4230e-05
7:119341500 C T 0.047683 -3.4674e-07
7:119341605 A G 0.021029 1.3669e-05
7:119344195 G A 0.398559 1.2564e-05
7:119349199 A G 0.980983 -4.2035e-05
7:119361860 T G 0.036843 -1.0245e-04
7:119366807 T C 0.090521 5.5248e-05
7:119372079 T C 0.028800 7.3198e-06
7:119389452 T C 0.126971 -1.4162e-05
7:119399196 C T 0.052870 -3.8138e-06
7:119420355 C T 0.051211 -6.3238e-06
7:119425247 G A 0.140963 1.0956e-04
7:119438928 C G 0.073098 3.0393e-05
7:119454435 G T 0.021227 -5.0866e-05
7:119469564 T C 0.308502 9.4620e-07
7:119493570 C T 1.149516 2.9173e-05
7:119505194 A G 0.472682 6.2851e-06
7:119529443 T C 0.087742 3.1567e-06
7:119542014 G A 0.044243 1.1534e-05
7:119560508 C T 0.043474 -5.8015e-05
7:119563568 T C 0.392642 1.7324e-05
7:119572391 T C 1.547357 1.9023e-05
7:119577292 G A 0.402418 1.4518e-07
7:119578413 C A 0.341200 3.2403e-05
7:119581723 T G 0.294539 1.8121e-05
7:119583865 T C 0.065064 6.7629e-05
7:119589548 G A 0.157133 7.8579e-05
7:119592365 G A 0.707714 1.7903e-05
7:119597832 T C 0.118639 -2.8957e-05
7:119610438 A G 0.424892 -2.5938e-05
7:119614803 C T 1.958785 8.7808e-06
7:119622166 A G 0.051335 2.8252e-06
7:119623076 G T 0.038641 -2.8648e-05
7:119641076 C T 0.029689 3.6321e-05
7:119647754 A G 0.029131 -5.5184e-05
7:119694559 C T 0.030520 -5.2722e-05
7:119699274 G A 0.071345 -5.1777e-05
7:119716311 A C 0.124750 3.4221e-05
7:119742320 A C 0.395719 -3.3275e-05
7:119761318 C T 0.433600 -9.5245e-05
7:119779166 T C 0.041464 -2.7189e-07
7:119779175 T C 0.492929 -7.7128e-05
7:119791662 T C 0.471605 -4.7073e-05
7:119796536 A G 0.145958 6.8606e-05
7:119822862 C A 0.074808 -8.8644e-05
7:119823448 C T 0.054753 -4.2831e-05
7:119825053 T A 0.038345 3.7125e-05
7:119842176 G A 0.115880 2.7353e-06
7:119847628 C A 0.021763 6.3955e-05
7:119856171 G A 0.473500 -5.6342e-05
7:119860569 C T 0.368088 -4.1657e-05
7:119864789 T C 0.022104 8.4519e-05
7:119872135 A C 0.024833 4.7270e-05
7:119888759 T C 0.126915 -2.4859e-05
7:119902384 A C 1.920593 7.5401e-05
7:119921723 A G 0.089093 -3.6717e-05
7:119933225 G A 0.034820 -6.1342e-05
7:119939770 A G 1.603275 4.8031e-05
7:119950682 C G 0.147117 1.2276e-05
7:119955344 C T 0.142956 1.1016e-04
7:119955735 C A 0.020195 -5.6944e-05
7:119974326 A G 0.036596 -1.7679e-04
7:119974626 T C 0.072737 -6.8328e-05
7:119981259 C T 0.032915 -9.0880e-05
7:119990157 G A 0.020938 2.7820e-05
7:119991698 T C 0.115305 -1.0290e-04
7:120000485 G T 0.534543 -1.2425e-05
7:120010469 T C 1.822571 6.8298e-06
7:120011478 T G 0.021380 -6.3218e-05
7:120013029 A G 0.039179 2.2882e-05
7:120014171 T G 0.057589 -2.2623e-05
7:120018581 A G 0.215151 -6.3723e-05
7:120019778 T C 0.115182 -4.3544e-05
7:120025405 C A 0.052111 -8.1124e-05
7:120041843 T C 0.037677 2.9549e-05
7:120044238 G C 0.102709 -1.7533e-06
7:120054820 G T 0.031831 -4.7024e-05
7:120065440 A G 0.055259 1.6400e-04
7:120067033 A G 0.243211 -5.1338e-05
7:120071180 G T 0.047054 -1.0423e-04
7:120090189 A G 0.025813 1.2275e-05
7:120130643 G A 0.096493 -6.0410e-05
7:120136091 A G 1.975676 -1.2621e-05
7:120142182 A G 0.027076 -9.0998e-05
7:120150960 G A 0.160457 -2.8265e-05
7:120167316 T C 0.525977 7.2410e-05
7:120171210 G T 0.029419 9.9391e-05
7:120173630 A G 0.025807 2.7951e-05
7:120176336 A G 0.034064 -1.9465e-04
7:120176685 G A 0.035418 -3.9688e-05
7:120179194 T G 0.130168 -5.3377e-05
7:120196661 C T 0.056518 1.1535e-04
7:120200872 C A 0.020004 2.7467e-05
7:120201046 T G 1.654298 -3.3484e-05
7:120205649 C G 0.212834 -8.2704e-05
7:120211749 A C 0.139496 6.2712e-05
7:120224300 G A 0.167659 6.1021e-05
7:120238471 C T 0.038550 1.1360e-05
7:120253089 A G 0.051257 -4.1243e-06
7:120269171 A G 0.519372 3.6078e-05
7:120269866 A C 0.073795 1.9277e-04
7:120270017 T C 0.332943 -2.2940e-05
7:120292871 C T 0.055301 3.5354e-05
7:120300038 A G 0.165254 3.1184e-05
7:120303959 G A 0.283805 -3.6034e-05
7:120321891 A C 0.035755 -3.5694e-06
7:120324327 G A 0.029845 -1.7796e-05
7:120327284 C T 0.193508 7.5562e-05
7:120329042 C A 0.452198 -1.6505e-06
7:120344218 A C 0.562781 2.5360e-05
7:120366751 G A 0.144728 1.9006e-05
7:120372127 A G 0.144219 5.9241e-05
7:120389090 G A 0.035057 4.4373e-05
7:120405335 T C 0.393856 4.4007e-05
7:120410201 T C 0.529275 -6.7113e-05
7:120411353 T C 0.053714 1.3147e-06
7:120414128 T C 0.156088 1.5759e-05
7:120425818 A G 1.426411 3.2012e-05
7:120430808 T C 0.106022 6.9247e-05
7:120442371 A G 0.094795 7.2250e-06
7:120444833 A G 0.106399 2.8068e-05
7:120448933 C T 0.050072 1.7057e-05
7:120476156 T C 0.450815 -2.2695e-05
7:120483178 A G 0.119252 2.0203e-05
7:120486513 C T 0.156572 -4.5150e-05
7:120487362 T C 0.036661 5.3877e-05
7:120498608 T C 0.068888 -2.6877e-05
7:120503950 A G 0.040449 -1.5595e-05
7:120516045 G A 0.417011 -2.9975e-05
7:120541149 C T 0.058748 -4.2962e-05
7:120555913 T C 0.089248 -6.1825e-05
7:120567281 C T 0.103348 7.4586e-06
7:120567506 C T 0.101024 9.3923e-05
7:120578350 T C 0.049410 4.5480e-06
7:120578822 A G 0.055454 -6.2447e-05
7:120579891 C T 0.109460 -1.3842e-04
7:120588565 C T 0.179026 3.3897e-06
7:120600759 A G 0.084380 -5.7526e-05
7:120602753 T C 0.050796 -1.4631e-04
7:120603308 G A 0.045486 -3.6783e-04
7:120606367 G A 0.102988 -2.5022e-05
7:120617012 C A 0.450660 -2.2275e-05
7:120624072 A G 0.025800 2.5693e-05
7:120627939 C T 0.056762 1.2131e-05
7:120641406 C A 1.914231 -2.3048e-07
7:120661851 A G 1.078369 4.5476e-05
7:120662704 G A 0.236226 -2.8896e-05
7:120679887 G A 1.601866 2.4716e-06
7:120689531 T C 0.053354 7.2022e-06
7:120693921 C T 0.087405 -3.3040e-05
7:120699177 T C 1.549064 7.8094e-06
7:120709121 C T 0.038680 4.2808e-05
7:120709144 C T 0.021214 1.0879e-04
7:120710688 A G 0.030455 1.8549e-04
7:120710891 A C 0.025521 7.6977e-05
7:120712337 T C 0.033454 -1.0814e-05
7:120712929 G A 0.862351 1.0520e-05
7:120712996 C T 0.994521 -5.2735e-06
7:120721087 T C 0.192535 -2.8303e-05
7:120723436 C G 0.039358 -5.3069e-05
7:120723514 C T 0.055824 -5.9906e-06
7:120724335 A G 0.878249 4.9902e-05
7:120725502 G A 0.921852 -1.9505e-05
7:120727535 T G 0.205872 4.1310e-05
7:120736615 G A 0.723400 -8.6086e-06
7:120740103 T G 1.605713 4.3426e-05
7:120750645 G A 0.052169 -3.6593e-05
7:120755824 A G 0.045187 2.1886e-05
7:120761814 A G 0.053328 1.4161e-04
7:120765954 C T 0.897090 6.9882e-05
7:120770110 G A 0.032802 -2.3112e-05
7:120783206 G A 1.228881 5.2210e-05
7:120791164 A G 0.040686 -7.6283e-05
7:120792092 C A 0.091608 8.1636e-05
7:120812059 A G 0.200146 -2.0288e-05
7:120817375 T C 0.027485 8.7481e-05
7:120818101 A G 0.022847 -2.9441e-05
7:120825166 G A 0.077778 2.2073e-05
7:120847206 G A 0.049939 1.2793e-04
7:120848385 A G 0.821617 -4.4303e-05
7:120853581 T C 0.424096 -1.1027e-04
7:120857929 C T 0.031172 3.1748e-05
7:120869464 T G 0.359577 -4.8141e-05
7:120871643 T C 1.076295 1.6063e-05
7:120875543 A G 0.037005 -1.9219e-05
7:120876835 G A 0.161499 7.6482e-07
7:120883592 G A 0.056668 4.5393e-06
7:120887497 A C 0.045690 5.7854e-05
7:120901695 A G 0.765566 -1.7569e-05
7:120901720 A G 0.037063 3.6658e-06
7:120902461 T C 0.039640 1.0351e-04
7:120903815 T A 0.720080 9.8085e-06
7:120905346 T C 0.035917 -4.5089e-05
7:120905834 A G 0.031977 -6.1671e-05
7:120905842 A G 0.068979 -3.3240e-05
7:120917087 G A 0.408838 -5.4252e-05
7:120918780 C T 0.505474 2.5664e-06
7:120920258 A G 0.636943 -5.0469e-05
7:120921328 G A 0.122206 -4.9997e-05
7:120926760 C A 0.298807 -2.3227e-05
7:120944018 G T 0.039251 -7.8287e-06
7:120945328 C T 0.731813 -2.2054e-04
7:120945537 T C 0.033172 -7.3251e-06
7:120950910 C G 0.138707 7.0168e-05
7:120954272 C T 1.848144 1.5490e-05
7:120962164 G A 0.798406 -3.8459e-05
7:120962190 A G 0.063039 -9.6677e-05
7:120963965 G A 0.242390 9.1528e-07
7:120965352 T C 0.101293 8.0576e-06
7:120965585 A T 0.069654 -2.1240e-05
7:120967213 T A 0.329340 -1.5264e-06
7:120968027 C T 0.054843 -5.9625e-05
7:120968093 A G 0.137539 1.5337e-05
7:120969412 C G 0.062244 2.1500e-05
7:120969769 A G 0.886593 -5.2088e-05
7:120979089 T C 0.891920 -2.2389e-05
7:120982938 A G 0.033710 -6.6057e-06
7:121008540 T C 0.375530 -4.8885e-05
7:121008925 C T 0.022561 5.8724e-05
7:121013407 G T 0.069540 -1.8976e-04
7:121018579 T C 0.543427 -1.2029e-05
7:121018864 T C 0.066207 1.8381e-05
7:121019520 G A 0.093750 7.9325e-05
7:121024311 A G 0.046560 1.1353e-05
7:121027080 T C 0.058933 -3.3441e-05
7:121033121 C T 0.560606 -5.7664e-06
7:121037009 A G 0.023025 -8.9529e-05
7:121043720 T C 0.030137 -1.8827e-05
7:121045761 G A 1.618660 1.7607e-05
7:121045975 G T 0.805566 -1.8594e-05
7:121046807 T G 1.932216 -7.0585e-06
7:121054790 C G 0.029903 -5.4634e-05
7:121059891 T G 0.064662 2.5412e-05
7:121060708 A G 1.902566 2.7017e-05
7:121081314 G A 0.267525 4.1390e-06
7:121081759 A G 0.082750 2.2755e-04
7:121088189 G A 1.470426 -5.9515e-05
7:121090453 C T 0.433181 9.0881e-05
7:121094747 C A 0.093854 -5.8849e-06
7:121102129 G A 0.731534 3.6423e-05
7:121103232 T C 0.753251 -2.4934e-05
7:121103700 G A 1.972963 6.5173e-05
7:121108696 A G 0.864493 -7.1999e-06
7:121112914 C T 0.102907 6.0512e-05
7:121114285 C T 0.566890 -8.7976e-06
7:121123090 T G 0.028949 2.5129e-04
7:121123518 G A 1.888323 5.5558e-05
7:121125693 C T 0.035820 -1.0132e-05
7:121126929 G T 1.864104 4.8902e-05
7:121130187 C T 0.794119 -6.1672e-05
7:121130384 G A 1.853389 8.3159e-06
7:121130521 A G 0.221250 1.8643e-05
7:121145945 T C 0.068063 -2.5649e-04
7:121147147 T C 0.065483 -1.9429e-05
7:121148454 G A 0.914919 2.6318e-05
7:121153347 C T 0.174329 -2.9422e-05
7:121157024 G T 0.255113 3.0426e-05
7:121161734 G A 1.142355 4.2119e-05
7:121170515 A G 0.118713 7.7432e-05
7:121183736 C T 0.340015 1.3399e-04
7:121190940 G A 1.165147 1.2769e-05
7:121218141 C T 0.827037 -3.2816e-05
7:121225211 T C 0.037596 -2.1501e-05
7:121227775 C T 0.098285 3.4325e-05
7:121227997 A G 0.140340 1.8072e-05
7:121232146 G A 0.131674 1.2827e-05
7:121242674 A G 0.043052 -3.4236e-05
7:121243262 T C 0.026398 -3.9737e-05
7:121243781 A G 1.951986 2.0274e-05
7:121246301 A G 0.029767 -4.2356e-05
7:121249593 C T 0.767692 -2.3264e-04
7:121250594 C A 0.067197 8.1534e-06
7:121252337 T C 0.027063 -8.9781e-05
7:121259378 T C 0.079673 6.0477e-05
7:121261518 G A 0.371866 9.2491e-05
7:121261948 C T 0.151444 1.3927e-04
7:121262986 C A 0.100067 -2.7188e-05
7:121264199 G T 0.035132 -6.9686e-05
7:121267334 T G 0.075860 -1.9128e-05
7:121268449 C A 0.303952 2.0646e-06
7:121270857 T C 0.108028 1.6176e-05
7:121273163 T C 0.047239 1.2085e-05
7:121273208 T C 0.097243 -1.1742e-05
7:121275229 T C 1.119522 -2.3757e-05
7:121278511 C T 0.407066 6.7377e-06
7:121282913 C T 0.357247 1.2069e-04
7:121283078 A G 0.789169 -1.4779e-04
7:121293691 G A 0.058437 2.4921e-04
7:121294018 A C 0.790555 2.4560e-05
7:121297705 T C 0.097493 -1.2906e-04
7:121298767 G A 0.087333 -8.6369e-05
7:121310388 T C 0.098236 -4.4665e-05
7:121315697 A G 0.126072 5.9143e-05
7:121316830 T C 0.057706 1.5675e-05
7:121319146 A T 0.042286 -4.1205e-05
7:121320002 T C 0.064775 -2.8158e-06
7:121321260 G A 0.212652 -6.6571e-05
7:121322529 A G 0.045619 -1.7075e-05
7:121323536 T C 0.148185 -6.8686e-05
7:121328941 T C 0.435220 -9.3120e-06
7:121331632 G A 0.151421 -4.9915e-05
7:121336541 C A 0.446943 1.8079e-04
7:121355112 A G 0.100686 -4.9823e-05
7:121359205 G A 1.918593 -1.2342e-05
7:121373997 G A 0.167945 -1.7620e-05
7:121375492 G A 0.068518 2.5428e-04
7:121379102 C T 0.127107 4.9136e-05
7:121383157 G A 0.037015 -1.6624e-04
7:121384374 G A 0.047381 1.6126e-04
7:121384583 C T 0.107775 -6.3199e-05
7:121384785 T C 0.382213 4.5251e-05
7:121385840 A C 0.023830 -4.9685e-05
7:121387009 G A 0.060384 -8.7481e-05
7:121397531 A G 0.424200 -4.3318e-05
7:121407003 G A 0.230536 6.5863e-06
7:121412401 T G 0.061406 -4.3016e-05
7:121422221 T G 0.307736 5.1423e-05
7:121422458 T C 0.029773 -9.4860e-06
7:121424615 G A 0.029916 -3.1129e-05
7:121430476 T C 0.047557 1.0707e-04
7:121431954 A G 0.152868 -7.7050e-04
7:121432977 T C 0.031315 1.8071e-04
7:121440823 C T 0.029692 1.5557e-04
7:121442884 G A 0.313290 6.9003e-05
7:121449546 A G 0.028404 1.1654e-04
7:121449879 A G 0.066174 -5.8548e-05
7:121450141 T G 0.390639 -1.5120e-04
7:121464686 A G 0.046914 3.5789e-05
7:121466810 T C 0.288661 7.0151e-05
7:121468555 T C 0.338915 -1.2059e-05
7:121476380 G A 0.974144 -1.4281e-05
7:121503823 A G 0.026385 1.2103e-04
7:121508458 A G 0.087648 -1.2900e-04
7:121509475 G A 0.033181 2.5949e-05
7:121513317 G C 0.024742 -2.4427e-05
7:121513561 G T 0.286230 -6.6614e-05
7:121513570 T G 0.031127 9.5758e-06
7:121517249 T C 0.283119 4.6663e-05
7:121530144 C A 0.223191 -5.3685e-05
7:121538004 G A 0.346043 -3.5717e-05
7:121540017 C T 1.921518 3.7362e-04
7:121549706 C A 0.025976 -1.9314e-05
7:121554791 T C 0.286457 -3.9339e-05
7:121557282 C A 0.198205 -9.3266e-06
7:121558096 A G 0.251147 -2.2482e-05
7:121574923 A G 0.305633 -4.6401e-05
7:121575351 A C 1.179172 2.0957e-05
7:121583099 A G 0.043253 1.0335e-04
7:121587089 T C 0.163050 -4.4451e-04
7:121591941 G A 0.045363 -1.1844e-05
7:121635828 T G 0.152557 1.8640e-05
7:121636015 C T 0.150256 3.8563e-05
7:121636647 C T 0.243873 9.8046e-05
7:121642360 C T 1.783557 6.1197e-05
7:121649223 T C 0.774891 6.6292e-05
7:121649310 G A 0.054522 -1.2949e-05
7:121652170 C G 0.034947 7.6035e-05
7:121652338 C A 0.027219 9.6743e-05
7:121653177 G A 0.171785 -3.8227e-05
7:121653250 A G 0.171308 -4.5470e-05
7:121653398 A G 1.043016 2.7584e-05
7:121655790 G A 0.294062 8.1214e-07
7:121665055 A G 0.057375 8.0124e-05
7:121665865 A G 0.075360 4.8600e-05
7:121666642 G A 1.967685 -1.7871e-06
7:121670522 C A 0.382613 6.7087e-05
7:121684676 G A 0.029458 3.8490e-05
7:121691673 T C 0.040364 -3.3801e-05
7:121692183 C T 0.085052 -4.3604e-05
7:121702863 G A 0.051526 6.1007e-05
7:121705059 G A 0.043516 -1.0123e-04
7:121705119 C A 0.047927 8.0412e-05
7:121709116 T G 0.058255 1.0353e-04
7:121722234 C T 0.153255 7.4157e-05
7:121723526 G A 0.021438 5.2135e-05
7:121723658 A C 1.057154 2.5939e-05
7:121766111 C T 0.204216 -8.2084e-05
7:121768477 G A 0.051130 1.9124e-05
7:121784441 A G 0.217248 -7.7112e-05
7:121786081 T C 0.327818 5.3292e-05
7:121799488 C G 0.045791 2.0163e-05
7:121805434 A C 0.975186 -2.7369e-05
7:121809747 G C 0.770499 1.1668e-05
7:121857543 T G 0.031422 2.6667e-06
7:121866179 G A 0.112731 3.1933e-06
7:121867238 T C 0.056629 -2.9178e-06
7:121870010 G A 0.212873 1.2993e-05
7:121885177 G A 1.610098 1.2088e-05
7:121887413 A C 0.026343 -1.2940e-05
7:121888291 T C 0.407498 6.3441e-05
7:121888654 T C 0.039764 -1.1355e-04
7:121898530 A G 0.030059 2.2631e-06
7:121902484 T C 0.047502 -1.8670e-04
7:121909626 G T 0.043970 -6.4069e-05
7:121914670 C T 0.079323 2.8944e-05
7:121916615 C T 0.059741 7.2627e-05
7:121916685 C T 0.740333 7.8823e-07
7:121918833 A G 0.031812 5.5823e-05
7:121937298 G A 0.342677 4.3784e-05
7:121941412 C A 0.039644 -9.1656e-06
7:121942621 G A 1.305438 -1.6983e-05
7:121942849 G A 0.077762 -1.3327e-05
7:121944948 T C 0.091559 1.0353e-05
7:121948806 T C 0.053685 -1.1243e-05
7:121950026 A G 1.313050 5.0733e-06
7:121950965 G A 0.872380 -3.0811e-05
7:121951449 C T 0.101978 -1.6259e-05
7:121955669 C T 0.186404 -1.7769e-05
7:121955981 T G 0.760451 1.2313e-04
7:121961893 C T 0.030929 1.0585e-05
7:121962558 C T 0.729467 5.4335e-05
7:121971996 T G 0.301151 6.4142e-06
7:121972849 T C 0.022814 3.5161e-05
7:121976461 T C 0.024444 -4.6672e-05
7:121980842 T C 0.097259 -1.9623e-05
7:121980981 G A 0.435690 5.7371e-05
7:121992488 T C 0.067895 1.6726e-04
7:122002486 C A 0.548344 -1.3394e-04
7:122006884 T C 0.843315 -5.4522e-05
7:122008804 G A 1.599620 -1.9514e-05
7:122010282 C T 0.560898 -5.4071e-05
7:122011907 C T 0.027271 3.0234e-05
7:122018159 C T 0.545623 -4.0066e-07
7:122018945 C T 0.049443 -1.2725e-05
7:122029415 C T 0.077593 3.3460e-05
7:122042978 C T 0.070069 -2.2049e-04
7:122048769 T C 0.043412 -6.8463e-06
7:122055947 C T 0.077392 4.2521e-05
7:122058691 A G 0.037589 7.3887e-05
7:122058843 C T 0.094510 -2.8516e-05
7:122060562 A G 0.042993 6.6519e-05
7:122061633 C T 0.032681 2.9882e-06
7:122061904 G A 0.084081 -4.1435e-05
7:122074416 G A 0.624389 5.1105e-04
7:122078020 C A 0.036979 1.3608e-05
7:122080536 G A 0.115877 -2.6143e-05
7:122082188 G A 0.051419 -2.5215e-05
7:122088229 C T 0.101063 3.1547e-05
7:122091852 C T 0.432759 -2.6260e-04
7:122115623 T C 0.095208 -3.5138e-05
7:122116960 T C 0.107477 1.0187e-04
7:122122078 A G 0.032464 -7.7436e-05
7:122129155 T C 0.036414 2.9533e-05
7:122134884 T C 0.067031 -4.3862e-05
7:122139167 T C 0.713261 1.1291e-04
7:122140184 G T 0.134858 1.9564e-04
7:122148998 C T 1.706143 1.9003e-05
7:122168537 C A 0.078537 -1.5351e-04
7:122186556 C T 0.608329 -3.8810e-05
7:122192430 A G 1.085555 -4.9552e-05
7:122196872 A C 0.028248 -5.2225e-05
7:122197763 G A 1.726162 4.3727e-05
7:122198488 T C 0.320671 4.5987e-06
7:122202593 T C 1.237018 -8.5086e-05
7:122205468 A G 0.057258 1.9815e-04
7:122219223 A G 0.065029 -4.3033e-05
7:122228806 C T 0.128616 -1.2711e-05
7:122238611 C G 0.026281 6.4128e-05
7:122243451 T G 0.021078 1.2681e-05
7:122245754 A G 0.077953 -1.6569e-05
7:122247051 T C 0.195024 -2.4582e-05
7:122260878 T C 0.032195 -3.0334e-05
7:122262776 A G 0.022428 9.3879e-05
7:122269538 A G 0.157520 4.1679e-05
7:122270327 G A 0.100680 -8.3113e-05
7:122276940 A G 0.059066 3.5495e-05
7:122277595 C T 0.051276 5.3943e-05
7:122278275 A C 0.100141 -1.0475e-04
7:122278481 C T 0.054568 -2.7178e-05
7:122280109 A G 0.078768 7.3347e-05
7:122286939 G T 1.686223 1.5564e-05
7:122291720 G A 1.046852 2.5215e-04
7:122317278 C T 0.108687 -9.5930e-05
7:122323536 G A 0.021847 4.6884e-05
7:122325141 A G 0.038514 -1.2037e-06
7:122329287 T C 0.044967 -2.7558e-05
7:122333215 G A 0.076249 -6.5633e-05
7:122338970 T C 0.075233 -6.1254e-05
7:122354360 T C 0.084377 -1.0626e-04
7:122355428 T C 0.053636 -2.6493e-05
7:122355434 T C 0.070602 1.9553e-05
7:122356965 T C 0.050796 -1.9416e-05
7:122358715 A G 0.075344 -7.0216e-05
7:122359692 T C 0.325403 3.1722e-06
7:122360815 C T 0.128064 -6.9545e-05
7:122365106 A G 0.100777 1.4141e-04
7:122366496 G T 1.491469 5.6989e-05
7:122369853 T C 1.795024 1.0150e-04
7:122372380 A G 0.046830 -8.5986e-05
7:122375615 T C 0.427780 -6.1010e-05
7:122379668 G A 0.111680 1.4805e-04
7:122385629 C T 0.080498 -1.1878e-05
7:122388077 C T 0.056995 -6.4143e-05
7:122390667 G A 0.026878 6.6231e-05
7:122401252 C G 0.057979 3.3029e-05
7:122403421 T C 0.434866 3.5875e-05
7:122406200 C T 0.025775 -2.0453e-05
7:122428755 C T 0.601590 2.5225e-05
7:122449994 A G 0.027641 -3.1713e-05
7:122453012 A T 0.035833 5.2062e-05
7:122453624 T C 0.152138 4.5280e-05
7:122482977 A C 0.044993 1.5771e-05
7:122483869 C A 0.068112 -3.1276e-05
7:122491569 T C 0.342063 -5.7147e-05
7:122507282 A T 0.133264 1.7555e-04
7:122508896 A G 0.036953 -1.6088e-05
7:122517837 A C 0.028735 4.5388e-05
7:122520122 T C 0.070709 -1.9852e-05
7:122520343 T C 0.114724 -4.4704e-04
7:122528627 G A 1.924072 5.0621e-05
7:122533082 T C 0.209578 2.3655e-06
7:122536794 G A 0.234889 8.3711e-06
7:122542034 G A 1.954946 -7.2664e-05
7:122542284 G T 0.949522 -1.9828e-06
7:122550023 T C 0.157328 -8.3615e-05
7:122551763 A G 0.072698 2.9575e-04
7:122554599 C A 0.053370 -1.1600e-04
7:122582340 C A 0.593236 2.4632e-05
7:122635024 T C 1.355695 -1.6107e-05
7:122643936 T C 0.111978 3.3963e-05
7:122649358 T C 0.452020 2.7927e-06
7:122651077 G C 0.047427 2.2171e-04
7:122660962 G C 0.099567 6.7169e-05
7:122670718 C T 0.646726 2.8083e-05
7:122675022 A C 0.024574 4.4958e-06
7:122679919 A G 0.555501 7.7955e-05
7:122692886 G C 0.103111 3.6424e-05
7:122693131 T C 0.433620 -3.2449e-04
7:122694099 T C 0.418683 9.0082e-06
7:122694174 C T 0.147354 1.2382e-04
7:122698574 A G 0.126377 8.1195e-06
7:122701125 A G 0.081673 -3.4183e-06
7:122701695 G A 1.914624 6.0657e-05
7:122702653 A G 0.880125 -7.7281e-06
7:122705916 G A 0.086308 2.4299e-04
7:122710250 T C 0.037015 5.0398e-05
7:122710801 A G 0.115883 -1.1426e-05
7:122710857 C A 0.047183 1.4202e-04
7:122716632 T C 0.045054 2.2469e-05
7:122751151 C G 0.113186 4.6500e-05
7:122751803 G A 0.051796 -3.2592e-05
7:122752045 G C 0.260131 -1.1333e-05
7:122756181 T C 0.028968 4.6134e-05
7:122759980 T C 0.821669 -4.0357e-05
7:122760693 A C 0.045528 2.3990e-05
7:122761191 G A 0.490294 -7.1560e-05
7:122768622 G T 0.147555 4.8897e-05
7:122769308 T C 0.034411 1.0280e-05
7:122777775 A G 0.133871 5.2256e-05
7:122783839 A C 0.172463 -7.6934e-05
7:122786167 A C 0.035447 -1.5563e-04
7:122795155 C T 0.044402 -1.6216e-05
7:122802395 G A 0.045187 -1.5898e-05
7:122807647 A G 0.116490 -1.8649e-05
7:122809005 C A 0.070108 6.6970e-05
7:122809234 C T 0.641477 8.9690e-05
7:122818034 C T 0.072974 -4.5887e-05
7:122825689 T C 0.026453 4.2543e-05
7:122831774 A C 0.021169 -2.2914e-05
7:122838090 C G 0.708486 -2.1484e-05
7:122843986 A C 0.114263 -2.6834e-05
7:122844882 C A 0.083409 1.0071e-05
7:122845289 G A 0.731317 -2.6092e-05
7:122845315 A G 0.055090 -2.6849e-05
7:122848941 C T 0.110664 1.3987e-05
7:122864133 T C 0.056450 8.4770e-05
7:122869067 T C 0.296707 2.2736e-06
7:122871677 G T 0.766978 -2.7587e-05
7:122874252 C A 0.294779 7.1852e-06
7:122887826 G A 1.748740 6.4196e-05
7:122891680 A G 0.115318 1.9333e-04
7:122897208 T C 0.510752 2.6383e-05
7:122897528 T C 0.072815 5.4197e-05
7:122916297 T G 0.108817 4.0188e-05
7:122921932 C T 0.058352 9.2279e-05
7:122924539 C T 0.039144 3.5062e-05
7:122934337 T C 0.038420 3.3064e-06
7:122934756 T C 0.049047 -5.8107e-05
7:122948647 C T 0.518220 7.1013e-06
7:122957380 C T 0.678486 3.2583e-05
7:122970488 G A 0.525809 -1.6614e-04
7:122970604 G A 0.066739 1.5793e-05
7:122970804 T C 1.721005 -5.9738e-05
7:122987817 T C 0.024002 -5.3452e-05
7:122991410 A T 0.027508 1.0493e-04
7:122992488 C T 0.809325 1.5942e-05
7:122992937 T C 1.144936 -2.4331e-05
7:122992977 C T 0.541421 -3.2662e-05
7:122998491 G A 0.047011 -4.3388e-05
7:123014728 G T 0.283617 -3.2865e-05
7:123030233 A G 0.316617 -2.3792e-05
7:123037240 C T 0.305536 -3.3154e-05
7:123038694 T C 0.809588 2.6327e-05
7:123062034 A C 0.828774 2.3806e-05
7:123079726 T C 0.044217 -1.8355e-06
7:123082487 G A 0.578500 1.7045e-05
7:123082910 T C 0.273315 -8.3212e-05
7:123102893 C T 0.071936 5.5034e-05
7:123108016 C T 0.073601 2.6523e-05
7:123112388 G A 0.042815 6.9919e-05
7:123113397 C T 0.073721 2.8549e-06
7:123134209 T C 0.065860 -1.9957e-05
7:123148560 C A 0.082867 -1.1103e-04
7:123152019 T C 0.557429 1.2765e-05
7:123152035 C T 0.727195 -1.4545e-05
7:123174114 A G 0.055710 -7.9516e-06
7:123188822 T C 0.556617 1.0617e-05
7:123197691 C G 0.020643 -8.2912e-06
7:123202153 T C 0.271686 -9.8968e-05
7:123203552 C T 1.609750 2.6453e-05
7:123207491 G T 0.833951 -2.2757e-05
7:123213053 T C 0.080917 9.0185e-05
7:123214835 T C 1.387280 -7.8284e-05
7:123224515 A G 0.053169 -1.4146e-05
7:123227711 G A 0.070238 -2.7382e-05
7:123240323 G A 0.245924 3.6145e-06
7:123240701 T G 0.051007 4.1915e-05
7:123247855 G A 0.054363 3.2870e-05
7:123248938 C A 0.046508 2.0259e-04
7:123250169 T C 0.612168 -9.1363e-05
7:123253277 T C 0.162791 -7.0483e-05
7:123256427 T C 1.547695 -8.5724e-05
7:123269118 C G 1.358435 -5.2621e-05
7:123270500 A G 0.235671 3.3642e-05
7:123276611 T C 0.027268 -7.4008e-05
7:123283949 C T 0.084763 3.4699e-05
7:123286814 T G 0.047962 2.3983e-05
7:123293529 C T 0.051286 -1.1090e-05
7:123296605 A T 1.374122 -5.9859e-05
7:123297082 A G 0.047797 2.0215e-05
7:123297142 A G 0.045924 -3.2559e-05
7:123304368 A C 0.035934 3.3268e-05
7:123322036 T G 0.042058 7.6261e-06
7:123326335 C T 0.083854 -1.6854e-05
7:123343947 G A 0.258842 2.7452e-05
7:123348411 A G 0.030877 1.7250e-05
7:123352307 C T 0.269031 2.7382e-05
7:123356895 G A 0.045184 -4.1846e-05
7:123358385 C T 0.050835 -2.7612e-05
7:123376048 C T 0.036528 9.2422e-06
7:123378777 T G 0.094633 -8.4859e-05
7:123381003 C T 0.061968 -1.6763e-05
7:123383461 A G 0.412636 -1.3346e-06
7:123384316 G A 0.111063 2.3699e-05
7:123385916 A G 0.028173 3.0083e-05
7:123388732 A G 0.913919 -3.9868e-05
7:123395206 A G 0.057804 -4.7425e-05
7:123408499 G T 0.160976 2.3568e-05
7:123411223 C A 0.162077 2.2051e-05
7:123413862 G T 0.224080 -6.7979e-05
7:123425226 A G 0.055226 5.5240e-06
7:123427568 A G 0.786267 3.9632e-05
7:123437629 C A 0.121735 5.9870e-05
7:123443688 C T 0.292510 4.8407e-05
7:123444793 T G 0.053156 1.7875e-05
7:123458364 T G 0.061478 1.0774e-05
7:123458527 T C 0.093484 8.9901e-07
7:123465342 G A 0.472143 5.1143e-06
7:123467419 C T 1.189675 -1.1162e-06
7:123478575 T C 0.027355 -4.2530e-05
7:123504145 T C 0.020263 4.7501e-05
7:123505744 T C 1.673597 5.4730e-05
7:123508328 G A 0.058596 -9.3760e-06
7:123514896 T G 0.350200 1.6013e-05
7:123518178 T A 0.297424 4.0799e-05
7:123520210 T G 0.073039 -6.6718e-05
7:123522084 C T 0.046018 -6.3177e-06
7:123522127 A C 0.042974 3.0507e-05
7:123533116 A G 0.021338 1.5120e-05
7:123542668 T C 1.022337 -3.0036e-06
7:123558309 A G 0.350376 7.6265e-06
7:123561894 T G 0.043873 2.5066e-05
7:123578612 C T 0.614853 -1.9599e-05
7:123579506 G A 0.021084 -1.7941e-05
7:123593764 C T 0.043743 -8.0436e-06
7:123594206 A G 0.576751 -1.2077e-05
7:123597121 G A 0.333352 6.0661e-08
7:123602505 C T 0.292793 1.4891e-05
7:123610077 G A 0.285973 2.5659e-05
7:123613887 C G 0.288038 1.3030e-05
7:123617034 T C 0.039537 -2.3689e-05
7:123624361 A C 0.287713 -2.4344e-05
7:123638994 T C 0.564349 -1.4595e-05
7:123639793 A G 0.222532 -8.6253e-05
7:123644174 A G 0.041036 2.4267e-05
7:123645949 G A 0.051526 -1.4046e-05
7:123660086 A C 0.035093 3.4635e-06
7:123661575 G A 0.373713 -2.7069e-05
7:123663388 G A 0.085782 -7.1036e-05
7:123668986 A G 0.057664 -5.4191e-05
7:123682476 C G 0.052659 7.6024e-05
7:123698126 T C 0.702858 8.6419e-05
7:123703843 G A 0.037141 -4.7739e-05
7:123703990 A G 1.046291 -7.6443e-07
7:123705745 T G 0.051754 1.1132e-04
7:123708720 T G 0.060611 -5.3943e-05
7:123711764 T A 0.045544 6.0216e-05
7:123715081 A G 0.046129 8.6662e-05
7:123741183 A G 0.051387 -4.8810e-05
7:123755202 T C 0.204034 -5.9815e-05
7:123766290 T C 1.145306 1.7471e-05
7:123767401 A C 0.348782 4.6577e-05
7:123770479 T C 0.370402 2.9355e-05
7:123782374 G A 1.491004 1.1339e-05
7:123782727 C T 0.997007 9.0378e-06
7:123783508 A G 1.973440 3.9170e-06
7:123786506 G T 0.086236 -1.7462e-05
7:123796823 A C 0.417686 9.4111e-05
7:123804267 T C 0.053211 1.0858e-04
7:123816649 T C 0.049920 -3.3977e-05
7:123827121 T G 0.061257 -4.2635e-05
7:123829134 A C 0.484140 3.6134e-06
7:123829195 A G 0.100131 -1.3802e-04
7:123830730 G A 1.415914 2.8296e-05
7:123841562 A C 0.026946 -4.5566e-05
7:123853793 C T 0.441257 4.3797e-06
7:123855606 C T 0.030273 -3.6297e-05
7:123859390 T C 0.673870 -2.9197e-05
7:123860214 C T 1.525176 -6.6941e-05
7:123863237 G T 0.461195 7.4182e-06
7:123864375 T C 0.081731 -1.8678e-05
7:123866575 G A 1.316646 -4.2392e-05
7:123874906 C T 0.034856 -1.1452e-05
7:123885894 A G 0.072478 -5.3314e-05
7:123886473 G A 0.310826 -2.5180e-05
7:123892171 T G 0.139227 9.7684e-05
7:123895589 T C 1.207043 -3.8392e-06
7:123923007 A G 0.024613 -4.6611e-05
7:123926465 A C 0.359246 -7.7480e-05
7:123933855 A C 0.032003 -2.7564e-05
7:123946403 A T 0.076330 7.2223e-06
7:123947791 C A 0.051426 -4.4908e-05
7:123951452 G T 0.035885 -6.6399e-06
7:123952475 T C 1.653321 9.7832e-06
7:123970119 A G 0.076658 -3.6260e-05
7:123977345 T C 0.147123 1.9505e-04
7:123977534 A G 1.575637 2.5005e-05
7:124004687 T C 1.582690 1.7984e-05
7:124010036 C T 0.555131 -2.4796e-05
7:124027224 T C 0.140083 -1.4714e-05
7:124027343 C A 0.056888 -2.3730e-05
7:124028846 T G 1.850053 -2.8333e-04
7:124045066 T G 1.342008 -2.1666e-05
7:124053099 G A 1.735367 -1.0077e-04
7:124056098 A G 0.064029 -5.2044e-05
7:124056965 T C 0.078804 -9.6755e-05
7:124058068 G A 0.532154 3.9267e-05
7:124062715 T G 0.186326 -6.4397e-05
7:124064051 A G 0.103432 6.6144e-05
7:124068753 C T 1.545072 2.9271e-05
7:124071280 T C 0.077638 2.5943e-05
7:124072262 A G 0.037083 -3.5170e-05
7:124075211 T C 0.051611 -1.3290e-05
7:124075239 C T 0.190094 1.1461e-04
7:124079220 G A 0.087061 -4.3589e-05
7:124084381 T G 0.367994 -5.1457e-05
7:124087942 C T 0.151379 1.2850e-04
7:124090644 G A 0.019945 -1.2720e-05
7:124095766 C T 0.517029 5.5897e-05
7:124095846 G A 0.028219 8.4260e-05
7:124124033 G C 0.057378 1.9064e-05
7:124128889 A G 1.851504 3.2553e-05
7:124133953 A G 0.524533 2.1263e-06
7:124140827 C T 0.043905 4.3719e-05
7:124141572 A C 0.756724 -2.5165e-06
7:124155970 A G 1.587140 2.5306e-05
7:124164107 G A 1.220533 -1.8064e-05
7:124168695 G T 0.073062 1.6484e-05
7:124169791 T C 0.407219 1.7829e-04
7:124175845 A C 1.974060 -1.3511e-04
7:124178224 G A 1.232292 -1.7971e-06
7:124182052 A G 0.452536 -1.3606e-04
7:124198596 G A 0.032837 -6.8002e-06
7:124208770 G T 0.297165 -1.6692e-05
7:124210052 A G 0.032298 1.0376e-04
7:124218279 A C 0.052743 -1.1865e-04
7:124223981 C T 0.060150 -4.9320e-05
7:124226738 C T 0.037816 5.0419e-05
7:124226816 T C 0.376325 3.3120e-05
7:124237196 C T 0.376731 -1.5536e-05
7:124242447 T C 0.021841 1.0434e-04
7:124247426 T C 0.093747 -5.9215e-05
7:124271390 G A 0.020841 1.2501e-04
7:124272588 T G 0.101352 5.0267e-05
7:124277751 G T 0.042318 -1.9418e-05
7:124278248 C T 0.093400 -1.9443e-05
7:124280166 G T 0.983463 3.9704e-05
7:124290877 C T 0.059401 9.3684e-05
7:124300627 T G 0.036460 -1.5763e-05
7:124307800 C T 0.444178 -1.0132e-04
7:124308044 T C 0.534316 6.2923e-06
7:124311491 G T 0.295032 2.0453e-04
7:124342385 C A 0.155325 -7.9592e-05
7:124346270 T C 0.164433 -2.2920e-05
7:124348468 T G 0.103906 1.0785e-04
7:124349606 A G 0.522303 -1.2787e-05
7:124351759 G C 0.054749 -7.2193e-05
7:124352433 C A 1.027845 -3.6153e-05
7:124360309 A G 0.498035 -2.1161e-05
7:124361817 T G 0.573576 1.5022e-04
7:124365503 T C 0.248128 1.0927e-05
7:124366297 T C 0.057385 1.2895e-04
7:124378358 C T 0.516471 1.4380e-04
7:124379392 C T 0.520151 1.5884e-05
7:124382981 A G 0.075100 9.3293e-06
7:124383678 T G 0.054409 1.3617e-04
7:124384327 T G 1.508986 5.1446e-05
7:124391561 A G 0.153813 1.5748e-05
7:124397026 C T 0.731852 1.0320e-04
7:124402832 A G 0.030471 -6.5223e-05
7:124403350 T C 0.105990 -1.0193e-06
7:124406503 C A 0.057242 -4.1109e-05
7:124409977 A T 1.972995 2.8230e-05
7:124430566 C T 0.172859 -2.2375e-04
7:124433203 C T 0.044772 1.9249e-04
7:124442991 A G 0.554410 -1.3977e-05
7:124454278 T C 0.026024 2.2673e-05
7:124462081 A G 0.568412 -1.0845e-05
7:124462655 C T 0.200188 -2.3789e-05
7:124466240 C T 0.049543 -4.3670e-05
7:124481185 A C 0.028718 -6.0710e-05
7:124492831 G T 0.026541 2.1586e-05
7:124513747 G T 0.057761 -4.3489e-05
7:124517612 T C 0.054918 -3.5079e-06
7:124525182 C A 0.642568 -2.1149e-05
7:124526739 T C 0.200620 -1.5543e-05
7:124535896 A G 0.024294 -2.6958e-05
7:124551869 A G 0.106370 5.1935e-05
7:124551925 C T 1.221243 -2.5119e-05
7:124554364 T C 0.563437 -1.2981e-05
7:124563602 T C 0.033577 -4.3407e-05
7:124580049 C A 0.043298 -1.5541e-05
7:124600505 G A 0.172142 -1.8551e-04
7:124604406 G A 0.215297 5.7871e-05
7:124629303 A G 0.043539 -3.4900e-05
7:124631046 T C 0.047975 8.2177e-05
7:124648030 T C 1.205248 -1.9160e-05
7:124658944 G A 0.174222 3.7894e-05
7:124682021 A C 0.172132 5.0949e-05
7:124716781 A C 0.055256 -1.0525e-05
7:124726146 A G 0.902170 -5.7833e-05
7:124732921 T C 0.048573 7.9832e-05
7:124734582 A G 1.511511 -2.6247e-05
7:124772316 T C 0.045434 1.6088e-04
7:124776704 T G 0.651906 -6.5812e-06
7:124783647 A G 0.030666 7.0232e-06
7:124797993 G A 0.107519 1.7983e-05
7:124817906 A G 1.040874 3.5841e-05
7:124846052 A G 0.073656 1.8725e-04
7:124853026 T C 0.280654 -7.8696e-06
7:124855960 A C 0.117055 -7.3982e-05
7:124857797 G C 0.083276 -5.0739e-05
7:124874126 A C 0.045684 -3.3822e-06
7:124892627 T G 0.050303 -1.0972e-04
7:124894734 G A 0.084406 1.9408e-04
7:124895034 C A 0.121725 -1.3321e-04
7:124895948 C G 0.023515 -1.8473e-05
7:124899605 T C 0.151979 5.0602e-05
7:124905060 C T 0.397494 7.6290e-05
7:124905910 C T 0.066798 -1.5253e-05
7:124914487 A G 0.612889 -2.9544e-05
7:124917841 A G 0.049092 5.6862e-05
7:124918625 T C 0.092936 -7.9176e-05
7:124928058 T C 0.023707 -1.3947e-06
7:124929908 G A 0.462322 6.0902e-05
7:124930345 A G 0.026891 -4.9336e-05
7:124930718 G T 0.268729 -3.1388e-05
7:124931080 C T 0.183310 1.0232e-05
7:124931425 G A 0.575582 -4.3373e-05
7:124936163 A C 0.217962 -1.2434e-04
7:124936442 G A 0.342469 1.5058e-04
7:124943832 G A 0.117159 -1.8047e-05
7:124956006 T C 0.033402 4.8755e-05
7:124956113 A G 0.117081 9.0696e-06
7:124966997 G C 0.046700 3.9975e-05
7:124968901 C A 0.639689 1.1548e-04
7:124970772 A C 0.427352 9.1215e-05
7:124975433 A G 0.160801 3.0394e-06
7:124979119 G T 0.250546 -1.6780e-05
7:124979963 T C 0.026440 9.5701e-05
7:124986893 G T 0.035784 7.3893e-05
7:124992215 T C 0.344692 5.9929e-05
7:125028248 A G 1.624142 -3.1093e-04
7:125028492 T C 0.178620 7.1217e-05
7:125029532 G C 0.108382 2.1093e-05
7:125032136 T C 0.027430 -8.5344e-05
7:125037505 A G 0.025908 -3.8150e-05
7:125041434 T C 0.047966 6.7819e-05
7:125045555 A G 0.062533 6.3320e-05
7:125048089 T C 0.607329 -2.3653e-05
7:125050245 C T 0.375141 3.1730e-04
7:125071870 T C 0.248135 -8.3927e-05
7:125073353 G A 0.105552 1.0133e-04
7:125078312 T C 0.074399 -5.2978e-06
7:125088892 G T 0.111388 7.9618e-05
7:125093011 A G 0.056924 9.1931e-05
7:125093860 T G 0.058375 1.4978e-05
7:125100830 T C 0.066028 6.6757e-05
7:125102231 C T 0.494237 8.8048e-05
7:125106025 T C 0.023001 -8.9710e-05
7:125110908 C T 0.022493 -9.6220e-05
7:125110977 G A 0.054886 -1.8529e-04
7:125111326 A G 0.272299 -1.1051e-04
7:125115157 A C 0.025242 -1.1236e-04
7:125117632 T C 0.208007 -3.2685e-05
7:125130712 G A 0.021383 1.5890e-05
7:125131377 G A 0.370551 -5.4255e-05
7:125132775 T G 1.711995 5.9436e-05
7:125134266 G A 0.066772 8.4239e-05
7:125150607 C T 0.067723 9.8096e-05
7:125155734 G A 0.144069 -3.6513e-06
7:125170571 G T 0.031617 -1.0367e-05
7:125180869 T G 0.050322 2.4739e-05
7:125180955 C T 1.749288 4.4065e-06
7:125214373 C T 0.038965 4.3746e-06
7:125220500 C T 0.038154 6.8338e-05
7:125221775 C T 0.024957 -5.0645e-05
7:125222419 G A 0.036836 1.6394e-05
7:125224602 C T 1.205502 2.1454e-06
7:125237958 A G 0.045428 1.0240e-05
7:125257056 T C 0.046424 3.1608e-05
7:125258423 G A 0.150687 -2.7975e-04
7:125258919 G T 1.004200 2.2445e-05
7:125268789 G A 1.041169 8.7821e-06
7:125269716 C T 0.083695 4.0380e-05
7:125284039 A G 1.721823 -5.5192e-05
7:125291643 C G 0.111677 -3.1953e-05
7:125292733 A G 0.079157 -7.6039e-05
7:125293960 A G 0.247057 5.3962e-05
7:125297884 T C 0.075993 -3.7699e-05
7:125306332 A G 0.031107 -3.7210e-05
7:125316507 T G 0.054525 3.7235e-05
7:125328509 A G 0.353664 -6.1725e-06
7:125328746 T G 0.031789 -2.7964e-06
7:125329084 T C 0.066428 -7.2699e-05
7:125343616 T C 0.045674 2.2909e-05
7:125354227 T C 0.021373 5.5942e-05
7:125357773 A C 0.063568 -4.9033e-06
7:125361627 C A 0.111044 4.6407e-05
7:125364643 G A 0.608062 -1.2885e-06
7:125376149 A G 0.022156 -5.0137e-06
7:125384993 G A 0.048638 2.9934e-05
7:125385799 T C 0.038660 -2.0366e-04
7:125388062 C T 1.613889 5.3865e-06
7:125389379 G C 0.047216 -2.3256e-05
7:125392358 G A 0.197799 1.2874e-05
7:125399429 C T 0.037657 -9.1153e-05
7:125406799 G T 0.054084 9.2129e-05
7:125407116 C A 0.908233 1.3067e-05
7:125408531 A G 1.108437 2.5610e-05
7:125409356 A G 1.919109 3.2961e-05
7:125416337 T C 0.036359 -2.5018e-05
7:125418926 C T 1.710378 1.9118e-05
7:125440565 A G 0.101501 -2.3361e-05
7:125441141 A C 1.264889 8.3771e-05
7:125441435 C T 1.429355 8.3658e-05
7:125443139 T G 0.049644 -3.8052e-06
7:125447064 A C 0.123952 -2.1237e-05
7:125448866 T G 0.099752 6.1629e-05
7:125456465 A G 0.091621 -2.1925e-05
7:125474407 T C 0.029251 -1.0718e-05
7:125484959 T G 0.047940 -2.4823e-05
7:125486418 A G 0.355747 -1.9660e-06
7:125500044 A G 1.242938 6.3892e-05
7:125510603 C T 0.198663 9.3960e-06
7:125511419 C T 0.887716 7.0576e-05
7:125512506 T C 0.060131 -1.4483e-05
7:125512588 G T 0.595612 1.2195e-05
7:125523508 T C 1.192324 2.3674e-05
7:125533205 T C 0.116435 -2.1143e-05
7:125541038 C T 0.033308 -4.6976e-05
7:125543391 A G 1.494036 1.6716e-05
7:125546344 C T 0.027294 -1.0854e-04
7:125556965 C T 0.077794 -5.7863e-05
7:125564456 G T 0.046960 3.6829e-05
7:125566116 C G 0.081845 1.8340e-05
7:125566358 T C 0.027829 -4.8606e-05
7:125569353 C T 1.446258 5.1155e-05
7:125573689 C T 0.108963 -1.6335e-05
7:125574750 T C 0.085899 5.3861e-05
7:125575662 G A 0.815339 3.6384e-05
7:125577377 T C 0.150645 -7.6751e-05
7:125587929 T C 0.078356 -6.6902e-05
7:125592238 T C 0.553690 2.2960e-05
7:125606542 T C 1.516295 4.3537e-05
7:125607441 C T 0.859254 5.9658e-06
7:125612557 A G 0.054191 3.0076e-06
7:125619647 T C 0.138947 -7.1540e-05
7:125644184 T C 0.063747 8.3998e-05
7:125646274 G A 0.063179 -1.7135e-05
7:125646332 G A 0.054847 -1.6474e-04
7:125647315 T C 0.056142 5.5304e-06
7:125658519 T C 0.247378 -7.5931e-05
7:125660694 G A 0.043029 -3.8473e-05
7:125661485 C T 0.072728 -6.4587e-06
7:125668386 A G 0.247761 -7.4850e-05
7:125673187 A C 0.588977 7.2117e-05
7:125684371 G A 1.807420 3.0433e-05
7:125687629 A G 0.045058 -6.3633e-06
7:125696608 A G 0.076051 2.5946e-05
7:125698348 G A 0.034603 -7.2608e-05
7:125700516 G T 0.047031 -4.0439e-05
7:125713577 G C 0.047469 1.1277e-04
7:125714649 T C 0.717957 -6.3812e-06
7:125739845 G A 0.597718 9.7834e-05
7:125745497 T C 0.111920 -4.5359e-05
7:125753485 A C 1.805878 4.1820e-05
7:125753636 G A 1.925387 -5.7552e-05
7:125762203 C T 0.151684 -9.9432e-05
7:125762279 A G 0.186001 -4.2678e-06
7:125768731 T C 0.035343 3.8970e-05
7:125774883 C T 0.859871 5.2468e-05
7:125782011 C T 0.028572 -1.0233e-04
7:125790458 C T 0.249757 7.6533e-06
7:125805301 A G 0.366549 -6.6353e-06
7:125810721 G A 0.152648 -3.1262e-05
7:125828396 G T 0.303179 2.6793e-05
7:125836866 T C 0.042153 -1.4521e-05
7:125838564 C T 0.313958 -9.6988e-05
7:125842419 G A 0.045398 -1.4998e-05
7:125848851 C T 0.196160 -1.9379e-04
7:125851080 T C 0.074299 1.2561e-05
7:125865972 C G 0.076496 -5.9060e-05
7:125867303 C A 0.366689 -3.0230e-05
7:125876526 T C 0.304500 -2.8173e-05
7:125880217 C T 0.046800 -1.7059e-04
7:125886625 A C 0.056408 7.4290e-06
7:125892114 G C 0.116370 5.5407e-05
7:125896748 A G 0.039059 -2.0892e-05
7:125897984 C T 0.507996 -3.9258e-05
7:125914171 G T 1.138331 -1.1897e-04
7:125914246 T C 0.094490 -3.9807e-05
7:125939531 C T 0.050679 -1.8658e-05
7:125944494 T C 0.087759 1.0906e-05
7:125946390 T C 0.799445 2.0825e-04
7:125954415 A C 0.048797 -3.1052e-05
7:125965141 C T 0.042971 -3.6013e-05
7:125965358 A G 0.022934 -5.9215e-06
7:125974912 T C 0.072237 2.2049e-05
7:125980443 A T 0.057005 3.9306e-05
7:125982342 T G 0.081261 1.0681e-04
7:125984332 T C 1.578883 1.6601e-05
7:125989091 G C 0.219205 -4.2872e-05
7:125990134 C G 0.052062 4.0165e-05
7:125994457 A C 0.058855 -3.9313e-05
7:125999339 C T 0.757510 1.0808e-04
7:126021579 C T 0.599039 -4.3401e-05
7:126022034 C T 0.049407 -6.8840e-05
7:126036826 T C 0.118087 -1.9127e-05
7:126037315 A G 0.170983 -3.1666e-05
7:126052978 C T 0.082900 9.0632e-06
7:126055953 A C 0.030361 -2.7789e-05
7:126062216 A G 0.020497 -1.1162e-05
7:126067674 C T 0.296288 1.2385e-05
7:126089138 C T 0.057508 -6.3616e-05
7:126091804 C T 0.402032 -6.4538e-05
7:126096835 C T 0.064590 -1.0661e-04
7:126124626 T C 0.086671 -1.5521e-05
7:126129250 T C 0.069342 5.1629e-05
7:126133255 G A 0.080157 4.1636e-05
7:126134075 T C 0.319285 3.4409e-05
7:126152662 G A 0.031159 7.3453e-05
7:126168972 C A 0.751132 1.1303e-04
7:126183675 T C 0.082273 3.4826e-06
7:126184851 T C 0.020812 -1.0728e-06
7:126198842 A G 0.449718 -4.8497e-05
7:126202503 C T 0.328860 -6.2327e-06
7:126245967 T C 0.093237 -6.2491e-07
7:126249174 T G 0.081381 4.3849e-05
7:126272306 T C 0.090923 -2.2739e-05
7:126274623 G C 0.158321 2.3309e-04
7:126279339 C T 0.779419 -7.0509e-06
7:126282912 T C 0.020409 -5.1965e-06
7:126293875 C T 1.550729 -7.0664e-05
7:126299008 G A 0.699330 -5.0825e-05
7:126313378 A T 1.235025 3.0075e-05
7:126324591 G A 0.340995 -2.4249e-04
7:126325698 T C 0.045807 -2.0779e-05
7:126327033 A G 0.054999 3.9445e-05
7:126329653 A G 0.123851 -5.0964e-06
7:126352266 A C 0.107194 1.0288e-04
7:126356347 A G 0.715091 -6.5632e-05
7:126360613 A G 0.039498 6.5299e-05
7:126365462 A G 0.043113 2.9299e-05
7:126371307 A C 0.036375 -1.3308e-05
7:126373712 C T 0.093624 1.6192e-04
7:126381640 T C 0.980039 2.5062e-05
7:126388836 C T 1.801597 -4.5972e-05
7:126388915 A C 0.050092 -4.0898e-05
7:126393908 A G 0.070225 -5.1923e-05
7:126405394 A G 0.080573 3.5855e-05
7:126415628 C T 0.136166 -3.4211e-05
7:126430642 C T 0.043438 -1.7613e-05
7:126434809 C A 0.075224 5.7230e-05
7:126437897 G A 0.708158 -1.7057e-05
7:126439453 G T 0.043568 9.4490e-05
7:126449678 C T 0.044704 -5.0279e-05
7:126464655 T C 0.049163 -7.5785e-05
7:126473588 T C 1.309112 3.4242e-05
7:126478478 C T 0.031399 -2.0635e-05
7:126490550 A G 0.189552 1.4522e-03
7:126490925 T C 1.834457 9.9659e-05
7:126503680 C A 0.321170 2.7657e-05
7:126507408 C T 0.319681 2.8300e-05
7:126507903 A C 0.719041 3.2646e-05
7:126512514 T C 1.247320 3.0411e-05
7:126513113 G A 0.036830 -5.3513e-06
7:126531040 A C 0.024557 -2.2953e-05
7:126535600 T C 0.299956 -4.5952e-05
7:126566451 T C 0.219913 -1.2212e-05
7:126567049 G A 0.447407 6.2055e-05
7:126570120 G A 0.245846 -3.2712e-05
7:126577075 G A 0.062062 -5.7056e-05
7:126583694 T G 0.027164 4.2722e-05
7:126583929 T G 1.433616 3.5158e-05
7:126588109 A G 0.716055 3.0617e-05
7:126592422 A G 0.072932 5.2437e-05
7:126593924 C T 0.042110 -1.9890e-04
7:126595060 G T 0.438037 6.5796e-05
7:126596963 G A 0.041166 4.2538e-05
7:126601577 C A 0.086892 -5.6378e-05
7:126602896 A G 0.041718 5.0033e-05
7:126639096 A G 0.639949 3.9338e-06
7:126642603 C T 0.227615 -3.1609e-05
7:126644584 T C 0.033392 -4.0086e-05
7:126654389 T C 0.110109 8.5744e-05
7:126656213 A G 0.205381 -1.8721e-05
7:126657677 C T 0.026761 -9.7278e-06
7:126672487 T C 0.027891 -4.3854e-05
7:126675412 A G 0.055756 2.3564e-04
7:126678820 C G 0.449089 -5.9161e-05
7:126680500 G A 0.725831 4.5219e-05
7:126687110 C T 0.043691 1.6618e-04
7:126689031 C T 0.030617 4.2973e-05
7:126690814 T C 0.232428 5.7120e-05
7:126694216 G A 0.107305 1.2068e-04
7:126718961 C T 0.407903 -3.3913e-06
7:126732811 A G 0.347000 -1.8363e-05
7:126743835 C T 0.051039 -3.0753e-04
7:126749815 C T 0.197004 -4.7764e-05
7:126766816 A C 0.031016 6.0840e-05
7:126779771 C G 0.024012 2.5096e-05
7:126787127 G A 1.292368 -2.4785e-05
7:126790947 T C 0.080073 2.7943e-06
7:126801989 A G 0.541453 1.0585e-05
7:126827302 G A 0.038592 -1.0708e-06
7:126829622 T C 1.369052 1.2577e-05
7:126829649 G C 0.045544 -5.3186e-05
7:126837463 A G 0.543936 9.8385e-06
7:126841776 G T 0.073052 4.8219e-05
7:126842840 G T 0.458352 3.7179e-05
7:126848738 T C 0.035934 6.7948e-05
7:126850221 T C 0.123124 -1.5289e-04
7:126851448 T C 0.079638 -1.1391e-05
7:126852101 T C 0.053438 -8.3337e-06
7:126857151 C T 0.150655 2.8486e-06
7:126857240 T C 0.570483 2.8372e-06
7:126861382 A G 0.394800 1.3392e-05
7:126865485 A G 0.093504 3.5292e-05
7:126866764 C T 0.670397 9.2809e-05
7:126879432 T C 0.075327 5.1927e-05
7:126882299 T C 0.035927 1.1976e-05
7:126887133 G A 0.447930 -6.6027e-06
7:126915424 A G 0.130048 -1.4426e-04
7:126924753 A G 0.947961 3.7588e-05
7:126931028 G A 0.597650 -8.5285e-06
7:126931591 A G 0.031607 2.2026e-05
7:126943420 T C 1.686645 2.4670e-05
7:126943826 G C 0.065003 1.0872e-04
7:126947813 T C 0.083734 9.6086e-05
7:126969318 T C 0.067521 1.0505e-05
7:126978382 C T 0.131278 2.9070e-04
7:126991906 G A 0.251091 3.0663e-05
7:126996112 A G 0.056119 -1.0191e-04
7:126999433 G T 1.195670 -4.8194e-05
7:127002341 C T 0.238426 2.6583e-05
7:127007420 T C 0.110258 -2.3434e-04
7:127017001 G A 0.352606 8.0804e-05
7:127023312 A G 0.036197 -5.0140e-05
7:127030091 C T 0.082815 -1.4893e-05
7:127030408 C G 0.048433 4.4992e-06
7:127044946 G A 0.232042 6.1360e-05
7:127050131 T C 0.039734 1.8788e-04
7:127058156 A G 0.033405 -2.7643e-05
7:127059133 G A 1.735935 4.2978e-05
7:127071463 T C 0.783736 1.2249e-05
7:127074395 A C 0.049465 1.8409e-05
7:127077326 C T 0.324880 1.3460e-04
7:127082952 G A 0.827715 -2.0061e-07
7:127084343 T C 0.050011 -8.0249e-06
7:127103982 G T 0.532956 3.6390e-05
7:127110727 C T 0.181171 4.2360e-05
7:127115746 T C 0.131953 -1.7696e-05
7:127121133 A G 0.035599 -1.8376e-04
7:127146156 G A 1.360713 4.0474e-05
7:127151359 T C 0.041727 -6.5220e-05
7:127154121 G A 0.118278 -3.4330e-05
7:127166578 A G 1.059793 -3.2230e-05
7:127173731 T C 0.083929 6.3653e-05
7:127178063 G A 0.052909 1.6550e-05
7:127187584 G A 0.063409 -1.3703e-06
7:127190237 A G 1.456930 1.5335e-05
7:127195224 A C 0.081553 -5.2025e-05
7:127203830 C T 0.124384 -2.7956e-05
7:127206134 T C 0.887600 1.3247e-05
7:127224286 G A 0.417809 3.1699e-05
7:127224872 A G 0.058258 4.0464e-05
7:127228049 C T 0.106694 -1.6192e-05
7:127229347 G A 0.689463 1.6084e-05
7:127233977 T G 0.048190 -7.6552e-05
7:127242553 T C 0.032519 2.5015e-05
7:127251188 G T 1.574563 -1.4994e-05
7:127257251 A G 1.541787 -2.9568e-05
7:127257307 A C 1.932670 -4.4342e-05
7:127272400 G A 0.357023 -5.2051e-05
7:127290464 C T 0.052149 -3.5170e-05
7:127290876 T C 0.056077 2.9729e-05
7:127318957 C T 1.975027 3.7703e-05
7:127322992 T C 0.041393 -9.0989e-05
7:127330504 T G 0.042831 5.5807e-08
7:127332343 G A 0.061663 4.6279e-05
7:127333556 G A 0.030666 -4.7268e-06
7:127375129 A G 0.819741 -2.9168e-05
7:127385817 G A 0.137325 1.7959e-04
7:127400052 T C 0.052393 -2.9259e-06
7:127404987 A G 0.589782 -1.6065e-04
7:127406952 G A 0.154900 -6.8448e-05
7:127411532 A G 0.043912 2.0742e-05
7:127422954 G A 0.175598 3.5241e-06
7:127426396 G A 0.033233 -6.4627e-05
7:127430963 G A 0.151466 -4.9544e-05
7:127434664 A G 0.190714 -8.1789e-05
7:127448805 A G 0.033594 7.6677e-06
7:127455403 T G 0.064091 -3.3780e-05
7:127467858 T G 0.024129 -4.0191e-05
7:127471640 T C 0.319872 -1.0190e-04
7:127479261 T C 0.032617 5.3697e-05
7:127479420 A G 0.056843 2.2839e-05
7:127516546 C T 0.137367 1.3437e-04
7:127520997 G A 0.032367 -9.1748e-05
7:127524846 G A 0.049595 -7.5859e-06
7:127526238 C T 0.046603 -2.8679e-06
7:127528712 G A 0.070871 2.3728e-06
7:127532362 A G 0.036346 -5.7620e-05
7:127559925 T C 0.083364 5.6220e-05
7:127575114 A G 0.089657 8.4167e-05
7:127600658 A G 0.054863 5.0509e-05
7:127616420 C T 0.051186 8.9436e-06
7:127624357 T C 0.093056 -3.7036e-05
7:127632791 C A 0.043967 -1.0202e-04
7:127637816 G A 0.546559 -1.1237e-04
7:127642794 T A 1.280414 -2.4001e-05
7:127643968 T C 0.072685 2.9765e-04
7:127652848 A G 0.020445 -4.9356e-05
7:127667516 A G 1.073734 -8.8490e-06
7:127668769 T G 0.068171 -2.5251e-04
7:127669584 C T 0.265688 6.1070e-05
7:127681421 C T 1.235268 -2.8388e-05
7:127687811 A G 0.025255 -1.8841e-05
7:127699186 G A 0.560278 -1.2557e-04
7:127716724 T C 0.155377 5.8429e-05
7:127731618 C T 1.301709 -1.7234e-05
7:127742174 G C 0.370934 8.7048e-05
7:127744787 C T 0.931563 -1.1562e-04
7:127754984 T C 0.934481 -9.3649e-05
7:127772152 T C 0.039806 9.4423e-06
7:127772201 T G 1.842685 3.9433e-05
7:127778512 A G 0.241890 5.4930e-05
7:127783398 T G 0.284698 -7.5799e-06
7:127783433 G A 0.024515 -4.4857e-05
7:127790172 T C 0.529317 -3.7421e-05
7:127798581 T C 0.205037 1.0369e-05
7:127799536 A G 0.026972 -2.4918e-05
7:127801247 T C 0.520541 -2.2622e-05
7:127809389 T C 0.840965 8.5860e-05
7:127812612 C T 0.029166 3.4083e-05
7:127818355 G T 0.040202 2.1002e-05
7:127820859 C A 0.995888 -4.6367e-05
7:127824439 T C 0.027485 -1.2339e-05
7:127828217 G A 0.072448 -1.2500e-05
7:127831420 T C 0.047171 -8.2118e-05
7:127832782 T C 0.067872 5.3920e-06
7:127834435 A G 0.058320 -8.7569e-05
7:127836132 A G 0.417410 -8.2430e-05
7:127839313 A G 0.027881 -3.6113e-05
7:127839654 C A 0.547078 2.5667e-05
7:127842525 G A 0.085084 -3.7749e-05
7:127842526 G A 0.207160 -5.6584e-05
7:127843445 A G 0.351895 -3.0692e-05
7:127844057 A G 0.532440 -2.0748e-05
7:127848270 G A 1.743349 -8.4274e-05
7:127850438 G A 0.054016 -3.2964e-05
7:127858168 A G 0.181937 2.2569e-05
7:127858477 A G 0.069414 1.6949e-04
7:127859410 C G 0.357656 8.1052e-06
7:127861526 A C 0.643496 2.1529e-05
7:127865168 A G 0.078933 -1.9338e-05
7:127873239 A G 0.022938 -2.0678e-06
7:127875207 A G 0.029984 -5.3766e-05
7:127876065 T C 0.032659 -3.8110e-06
7:127876836 C G 0.039916 -3.2502e-05
7:127877026 T G 0.730460 3.8176e-07
7:127882070 C G 1.120369 -6.6408e-06
7:127890778 T C 0.067690 1.1656e-05
7:127894305 A G 0.885646 5.0604e-05
7:127896862 A G 0.065610 4.3012e-05
7:127901609 G A 1.864292 -8.0261e-06
7:127905557 A G 1.083406 1.3652e-05
7:127907319 T C 1.071942 -1.6256e-05
7:127907441 T C 0.101913 4.8340e-06
7:127911408 A G 0.709119 5.6258e-05
7:127912044 C T 0.886071 -2.8159e-04
7:127915376 A G 0.223837 6.9778e-05
7:127916161 G T 0.036463 -2.8811e-06
7:127919867 G T 0.050699 5.3976e-05
7:127923985 T C 0.103773 1.9521e-05
7:127927674 C T 0.709005 1.2262e-04
7:127939994 G A 0.680897 7.1124e-05
7:127942584 A G 0.073140 1.6624e-05
7:127943849 G A 0.044061 -7.5836e-05
7:127943901 A C 0.063519 -3.9275e-05
7:127945724 T C 0.058641 1.9525e-05
7:127951366 A C 0.148081 -3.2763e-05
7:127960537 C T 0.036920 6.8972e-05
7:127965924 G T 0.069125 -2.1946e-04
7:127974778 T C 0.521547 2.8328e-05
7:127977304 T C 0.369412 -7.6816e-06
7:127978445 T C 0.147669 -3.9574e-05
7:127984275 T C 0.435570 6.0558e-05
7:127984544 C A 0.249644 5.2777e-07
7:127989672 T C 1.876535 -1.0733e-05
7:127989879 A G 0.040137 -3.7862e-05
7:127991133 A G 1.377491 -7.5836e-06
7:127992854 G T 1.504260 3.0209e-05
7:127997119 C T 0.085246 -1.2554e-05
7:127997762 A G 0.074662 -6.4944e-05
7:127998990 G A 0.094799 3.9640e-05
7:127999056 T C 0.026862 1.4975e-06
7:128002108 G A 1.390866 6.6779e-06
7:128003665 G A 0.631098 6.5411e-06
7:128003856 G T 0.113984 -6.7438e-05
7:128005725 C T 0.203317 -7.2930e-07
7:128013423 A G 0.525328 2.3364e-05
7:128014107 A G 0.037667 7.9436e-05
7:128019105 A G 0.131089 -1.1817e-04
7:128020371 G A 0.950853 1.3095e-05
7:128040752 T C 0.918334 4.1642e-05
7:128048818 T C 0.026472 -1.0259e-05
7:128048977 A G 0.530220 5.1889e-05
7:128049590 A C 0.051361 -4.1245e-05
7:128060725 G T 0.657761 5.4236e-05
7:128070828 A C 0.083403 -5.8633e-06
7:128073366 T C 1.485788 -1.4327e-05
7:128075476 A C 0.346912 2.3875e-05
7:128083454 A G 0.131385 2.4163e-05
7:128094016 C T 0.053049 -1.1494e-05
7:128098201 A C 0.282465 -1.2024e-05
7:128098989 T C 0.042256 4.9282e-05
7:128108916 C T 0.110745 -3.7538e-04
7:128112849 G T 0.051052 -4.1792e-05
7:128137495 C T 0.456995 1.4827e-04
7:128138185 A G 0.083163 -8.2999e-06
7:128141638 A G 0.994995 3.4723e-05
7:128147379 C T 0.823954 -3.8474e-05
7:128209858 T C 0.894393 6.6060e-06
7:128214151 T C 0.218160 5.7701e-05
7:128312028 G C 0.893971 8.5835e-06
7:128312676 C T 0.047336 2.7691e-05
7:128315889 T A 0.258157 3.2620e-05
7:128318539 T C 0.042493 3.2461e-05
7:128323034 G A 0.579763 -1.1870e-05
7:128348405 A G 0.317710 2.9587e-05
7:128351349 A G 0.085308 -3.0720e-05
7:128356223 C G 0.220572 7.4185e-05
7:128359133 T C 0.454811 1.2872e-05
7:128359460 T C 0.124082 4.5192e-06
7:128363287 A G 0.453665 1.6973e-04
7:128367425 A G 0.031971 -9.1555e-06
7:128369479 T C 0.172898 -2.8419e-05
7:128371288 T A 0.162693 1.0497e-04
7:128371298 T C 0.205242 -4.5194e-04
7:128373142 C T 0.054581 8.0329e-05
7:128376037 G A 0.147237 -2.8676e-05
7:128376589 C T 1.161755 -2.7102e-04
7:128379995 G A 0.717159 -1.3116e-05
7:128381058 C G 0.551427 -7.4339e-05
7:128382511 G T 1.014742 -9.6766e-05
7:128388648 A G 0.304383 -8.4290e-06
7:128388981 A G 0.095282 -2.7205e-06
7:128394606 T C 0.773125 -8.2611e-05
7:128395775 C T 0.141661 3.4343e-06
7:128406813 G A 0.783018 -9.4375e-05
7:128410741 G T 0.063500 -1.1931e-05
7:128415623 T G 0.029585 3.0738e-05
7:128415814 A G 0.025427 4.0205e-05
7:128421135 G A 0.771639 -3.8381e-05
7:128423341 C G 0.919960 -4.1410e-05
7:128423692 T C 0.040948 -2.3773e-05
7:128430846 T C 0.116399 -3.2446e-06
7:128433591 G C 0.035025 -3.6217e-05
7:128434498 A G 0.022870 2.8664e-04
7:128435403 G A 0.026323 4.4052e-05
7:128445266 C T 0.344231 -5.1432e-05
7:128449387 A G 0.729210 1.6118e-05
7:128455079 A G 0.054613 -1.0249e-04
7:128455916 A G 0.293270 -7.3751e-05
7:128456370 A C 0.060050 -2.3768e-05
7:128459811 G A 0.029290 2.6901e-05
7:128468412 A G 0.221769 -1.7383e-06
7:128470838 T C 0.166147 -6.9268e-06
7:128477865 A G 0.069531 -1.0776e-04
7:128479367 C T 0.107308 -2.2316e-05
7:128480123 A C 0.027242 -6.2036e-06
7:128484816 G A 0.323670 -1.1695e-05
7:128488391 A C 0.208202 -1.3140e-05
7:128491324 T C 0.022454 -1.3494e-05
7:128492817 A G 0.022973 1.8514e-05
7:128493382 T C 0.028829 -2.2155e-05
7:128495712 G T 0.036599 2.7248e-05
7:128497567 T C 0.065574 -2.7778e-05
7:128499294 A G 0.059644 -9.5081e-06
7:128503543 C T 0.413239 1.0432e-05
7:128503614 T C 0.033603 1.4364e-04
7:128505233 T C 0.050108 -5.6152e-05
7:128506470 T C 0.070650 6.1297e-05
7:128507297 C T 0.065340 -6.7969e-05
7:128509030 C T 0.059151 -4.8721e-05
7:128513338 T C 0.198160 1.9798e-06
7:128516471 A G 0.058826 -4.4031e-05
7:128519162 T C 0.134196 5.7793e-06
7:128519849 T C 0.041380 -1.0560e-05
7:128530276 A G 0.513176 2.5720e-05
7:128532980 C T 0.371817 -4.4296e-06
7:128535233 C T 0.046158 -8.8256e-05
7:128544133 T G 0.334958 -2.0339e-05
7:128549878 T C 0.055285 -1.4129e-05
7:128550030 A G 0.336464 -1.3913e-05
7:128551363 T G 0.331258 -9.5223e-06
7:128556345 C T 0.023175 -6.3733e-06
7:128558689 C T 0.967260 -1.7544e-05
7:128559928 C T 0.613450 2.9964e-06
7:128560761 T G 0.594739 2.1365e-06
7:128560902 T C 0.396017 -8.1524e-06
7:128562446 G A 0.666665 2.5038e-05
7:128562578 C T 1.045723 -2.9295e-05
7:128562647 A G 0.894899 -6.6023e-05
7:128563014 G A 1.719262 -1.9199e-05
7:128566482 T C 0.027070 -5.9795e-05
7:128568792 A G 0.024885 -3.6728e-05
7:128568960 C A 0.663299 1.2376e-05
7:128573445 A G 0.026135 -2.5040e-05
7:128573967 A G 0.893913 -2.0395e-05
7:128574466 C T 0.089112 1.7784e-05
7:128578301 T G 1.023791 -1.2207e-05
7:128579202 C T 0.926318 -2.2459e-05
7:128582485 A G 0.045778 1.2719e-06
7:128585104 G A 0.777020 -6.7196e-05
7:128591409 T C 0.243224 2.1424e-05
7:128591808 T C 0.020393 2.3751e-05
7:128594183 C T 0.222081 2.0047e-06
7:128600127 T G 0.052130 4.3983e-05
7:128601772 A C 0.086619 5.7573e-06
7:128605967 T C 1.006167 -1.9324e-05
7:128609212 C A 0.052192 1.6615e-06
7:128609492 A G 0.024457 6.3933e-06
7:128609874 T C 0.050715 2.8403e-05
7:128619661 T C 1.014216 -2.8806e-05
7:128630227 T C 1.678794 -3.0093e-05
7:128633722 C T 0.690492 -6.8747e-05
7:128645292 C A 0.743858 -3.6714e-05
7:128657995 A G 0.074289 -1.2687e-05
7:128658739 C G 1.236197 -2.7270e-05
7:128670943 A G 0.092137 -1.4795e-05
7:128695279 G A 1.650416 -3.1213e-06
7:128709171 T C 0.040179 -7.1112e-05
7:128711228 A G 0.436862 -9.3662e-06
7:128712446 C T 0.029731 6.4985e-05
7:128714029 A G 0.055820 -9.3832e-06
7:128717906 A G 0.269258 1.8135e-05
7:128722790 T C 0.171564 3.3706e-05
7:128725297 G A 0.665616 4.6491e-05
7:128731560 C T 0.409517 1.0016e-04
7:128732262 C G 1.185680 -6.5338e-05
7:128735988 T C 0.109025 2.9982e-05
7:128738544 T C 0.849163 -2.7394e-04
7:128741379 T C 0.054882 -5.7442e-05
7:128748534 C T 0.434295 1.2832e-04
7:128755306 A C 0.476684 4.4887e-05
7:128755618 T C 0.800805 -4.3535e-04
7:128764737 T C 0.224577 2.8537e-05
7:128766165 C T 1.713059 -7.9092e-07
7:128767490 C T 1.787059 1.7566e-05
7:128771234 A G 0.039361 7.6395e-05
7:128777461 T C 1.143657 8.2490e-06
7:128778000 A G 1.631354 -1.7448e-05
7:128778720 T C 0.042808 -2.4960e-05
7:128780569 C T 0.099635 2.8806e-06
7:128785008 T C 1.490709 2.0576e-06
7:128785839 A G 0.033295 6.5117e-06
7:128786618 C A 0.147497 -5.1184e-05
7:128787139 A C 0.455525 4.7875e-05
7:128788120 G C 0.024824 -1.4728e-05
7:128789588 A G 1.546516 4.1096e-05
7:128790491 C T 0.599685 -4.0011e-05
7:128807923 T C 0.028994 -1.4368e-05
7:128810761 G T 0.056638 -1.3593e-04
7:128810971 C T 1.592928 3.7864e-05
7:128813449 G T 0.033847 1.0490e-04
7:128819525 G A 0.412081 -7.0655e-05
7:128829694 C G 0.206488 -1.7277e-05
7:128834345 G C 0.132131 -5.6891e-06
7:128838659 A C 1.087655 4.1016e-05
7:128843277 T C 0.031010 -2.4814e-05
7:128845511 A G 0.020559 -4.6121e-05
7:128846469 G A 1.675116 2.2317e-05
7:128851867 T C 0.020241 -3.9246e-05
7:128857387 G T 0.463876 1.9638e-05
7:128866113 G A 0.087843 -5.9615e-05
7:128871713 T C 0.580107 7.2748e-05
7:128878891 T G 0.055395 7.5726e-05
7:128897317 A G 1.458910 1.9499e-05
7:128901019 T C 0.037703 8.0845e-05
7:128904801 T C 0.641370 -2.1745e-05
7:128910890 A C 0.024077 -2.4044e-05
7:128913046 G C 0.044541 -3.7595e-06
7:128917588 A G 0.050630 -7.1557e-05
7:128921858 T C 0.042769 7.8548e-05
7:128925042 C T 0.043159 -3.7940e-05
7:128927406 A G 1.290112 -3.1439e-05
7:128951149 A G 0.046560 -2.3670e-05
7:128955033 G A 0.485720 -2.2072e-05
7:128957954 A G 0.636174 -3.6503e-06
7:128969685 C T 0.109499 1.0732e-04
7:128983221 C T 1.825177 -1.0854e-04
7:128988048 A G 0.173885 -3.3171e-05
7:128993756 G T 0.486217 -2.1242e-05
7:128994431 C T 0.050397 2.9669e-05
7:128994559 G T 0.180896 -1.8087e-05
7:128995386 A G 0.038829 -2.9434e-05
7:129000969 T G 0.070034 2.1278e-05
7:129001027 T G 0.044178 -3.6891e-05
7:129002660 T C 0.027670 -3.3452e-05
7:129010018 A G 0.217871 -4.2391e-05
7:129011367 G A 0.022922 1.9418e-05
7:129016052 C T 0.056733 -2.3785e-05
7:129019764 G A 0.035466 5.4830e-08
7:129023597 T C 1.844460 -1.0273e-04
7:129027261 T C 0.036693 2.8718e-05
7:129035116 G A 0.023752 -6.7655e-06
7:129048700 T G 0.721625 1.1282e-05
7:129056211 G T 0.091186 -3.1759e-05
7:129059763 A G 0.094383 -9.2229e-05
7:129068978 A G 0.885039 -1.2736e-05
7:129073177 A C 0.025781 5.5384e-05
7:129108517 A G 0.759889 1.4122e-05
7:129110498 A T 0.066304 6.7250e-05
7:129123545 T C 0.290709 -2.0508e-05
7:129124748 T C 0.555374 -2.6689e-04
7:129139750 C T 1.837985 -3.3749e-04
7:129144696 A G 0.514708 1.4964e-06
7:129147485 G T 1.390967 -3.7306e-05
7:129151646 T G 0.088103 -5.4709e-05
7:129157420 T C 0.323933 -4.1871e-05
7:129163159 C A 1.906130 -1.7825e-04
7:129164718 A G 0.145897 8.6995e-06
7:129165333 A G 0.586855 -3.9176e-05
7:129165416 A G 0.042993 -4.6397e-06
7:129165541 C T 1.836914 -2.6593e-04
7:129165838 T G 0.518928 -4.3396e-06
7:129166223 A G 0.803184 4.6283e-05
7:129166385 A G 0.084906 -1.6742e-04
7:129166916 A G 0.258635 1.3406e-04
7:129167567 C T 0.426904 6.0472e-06
7:129168899 T C 1.002765 -3.0871e-05
7:129170723 G A 1.173434 -2.4733e-05
7:129170907 G A 0.146150 -2.9307e-05
7:129171989 C T 0.894974 2.0338e-05
7:129175084 T C 0.670258 -2.6268e-04
7:129176176 G T 0.064240 1.0016e-04
7:129176208 A G 0.032685 7.1825e-05
7:129177406 T C 0.593606 -2.8011e-05
7:129179889 T C 0.045382 6.7289e-05
7:129185415 G A 0.715422 -2.1422e-05
7:129194092 T C 0.212042 1.4805e-04
7:129196392 G A 0.385826 2.0311e-06
7:129196988 A G 0.121151 -3.9063e-05
7:129201085 A C 0.198812 7.8850e-05
7:129209811 G A 0.053010 1.6765e-06
7:129214174 A G 0.268492 -1.1349e-05
7:129232720 A G 0.325536 2.0707e-04
7:129248502 C T 1.823704 -3.2223e-06
7:129251065 C T 0.814917 -5.6388e-05
7:129270638 G A 0.085652 2.3772e-05
7:129278487 C T 0.066324 2.5905e-05
7:129283698 G A 0.241731 -1.2770e-06
7:129284182 G A 0.316159 1.5074e-04
7:129290132 A G 0.041091 1.0174e-05
7:129302369 G A 0.128045 -1.5399e-05
7:129310123 G A 0.603171 7.4856e-06
7:129334546 C T 0.804541 -7.6797e-05
7:129342581 C A 0.372291 1.5780e-05
7:129348051 C A 1.830666 2.8919e-05
7:129349514 T C 0.067732 2.7733e-04
7:129357830 T G 0.120443 -1.0198e-05
7:129377456 A G 0.046310 -4.4925e-05
7:129390401 A G 0.315091 1.5314e-04
7:129401816 T G 0.143147 -4.9721e-05
7:129402450 A C 0.067054 5.9949e-05
7:129403481 A G 0.334098 2.1914e-04
7:129404346 G A 0.262380 4.6663e-05
7:129404661 C T 0.067898 -2.3045e-05
7:129405912 C T 0.155929 -6.6226e-05
7:129412829 T C 0.059401 -5.3247e-06
7:129417679 T C 1.086639 2.6242e-04
7:129417730 T C 1.831409 1.3264e-04
7:129423027 A C 0.203379 -2.3182e-05
7:129423136 T C 0.458501 3.7727e-04
7:129423619 T C 0.030770 -2.0476e-05
7:129427178 A G 0.041724 -5.1703e-05
7:129427772 A G 0.069917 1.9812e-05
7:129429978 A G 0.026982 -1.2970e-05
7:129431812 T C 1.333553 4.4202e-05
7:129434842 T C 0.180986 -2.2345e-04
7:129441021 T C 1.131505 -2.5854e-05
7:129443759 A C 0.041912 1.8469e-05
7:129444099 A G 0.047752 -1.0044e-04
7:129445276 A G 0.489988 -1.3223e-05
7:129457441 C T 1.955095 1.7442e-05
7:129459578 G A 0.578328 -5.8552e-05
7:129469116 T C 0.107827 5.9635e-05
7:129475323 A G 1.229244 4.6127e-05
7:129479522 A G 0.045294 3.9869e-05
7:129504928 G A 0.217261 -1.5296e-05
7:129508025 T C 0.021393 6.8638e-05
7:129510428 A G 0.310644 -1.9423e-06
7:129520689 G A 0.087901 1.5095e-04
7:129525008 T C 0.077229 -1.7876e-05
7:129526111 T C 0.041867 -3.9352e-05
7:129532441 G A 0.092640 8.7767e-05
7:129536703 A T 0.821373 2.6222e-05
7:129543199 G C 0.486253 1.1073e-05
7:129544961 T C 0.179419 -2.9394e-06
7:129545555 C T 0.078206 2.9145e-05
7:129548009 A G 0.046340 2.5180e-06
7:129550454 G T 0.189033 -3.1958e-04
7:129557738 T C 0.062250 -2.8725e-05
7:129580430 T C 0.150694 1.6058e-05
7:129580795 T C 0.312832 -6.0401e-06
7:129587224 G T 0.339077 -9.5759e-05
7:129601595 C A 0.222607 -4.2170e-04
7:129603129 C A 0.307558 2.8267e-05
7:129607187 C T 1.850689 3.2409e-04
7:129609681 T C 0.303189 3.0507e-05
7:129610976 C T 0.484909 -1.9899e-05
7:129616602 G A 0.385852 4.3588e-05
7:129617727 A G 1.217770 -1.0301e-05
7:129629340 C T 0.105701 2.0068e-04
7:129629563 T C 1.314685 -5.1757e-05
7:129629780 A G 0.195995 -6.3600e-06
7:129632162 G C 0.189792 4.7428e-05
7:129632251 T C 0.515844 6.8371e-05
7:129639835 C T 0.777111 1.0762e-03
7:129641426 A G 0.043068 4.1276e-05
7:129650880 A G 1.175806 -1.3247e-04
7:129651288 T C 0.132404 2.1694e-04
7:129653877 G A 0.045570 -1.1737e-04
7:129663496 T C 0.779902 -6.3463e-04
7:129664312 C T 1.126458 -2.7210e-04
7:129665795 T C 0.091897 1.4453e-06
7:129668746 A G 0.022960 7.2148e-05
7:129668931 T C 0.116617 -5.5202e-05
7:129694738 T C 0.100375 -2.7153e-05
7:129701632 A G 0.146435 -1.6875e-05
7:129707560 T C 0.031503 -1.0373e-04
7:129708425 C T 0.312287 5.3766e-05
7:129710488 T C 0.032487 7.5864e-06
7:129734811 G A 0.025443 -1.6991e-04
7:129735494 A C 0.195953 1.0394e-05
7:129741445 T G 0.029283 -2.5351e-05
7:129742695 A G 0.115137 -3.7157e-05
7:129746341 T A 0.535887 9.1679e-06
7:129749943 C G 0.122608 8.2084e-05
7:129750434 G T 0.210036 2.2331e-04
7:129750862 G A 0.866096 -2.0306e-04
7:129753579 T G 0.093410 8.6532e-05
7:129762004 T G 0.055100 7.8962e-05
7:129767603 T A 0.040874 -9.5863e-05
7:129782577 T C 0.189328 1.6941e-04
7:129784852 T C 0.168623 6.6628e-05
7:129785598 G A 0.120083 5.5409e-05
7:129788624 C T 0.633064 -4.4622e-05
7:129790419 T C 0.515838 -2.8797e-05
7:129793962 T C 0.058216 -3.6828e-05
7:129795945 C A 0.416203 -1.5059e-05
7:129798185 C T 0.462877 3.8318e-04
7:129802150 G A 0.040182 7.3940e-05
7:129803034 T A 0.044584 9.9670e-05
7:129820086 G C 0.180165 2.7258e-06
7:129821127 A G 0.060631 -5.4693e-05
7:129821170 T C 0.133355 -7.4481e-05
7:129824776 C T 0.120044 1.1118e-05
7:129826270 C A 0.425434 -1.8971e-05
7:129827255 C T 0.448657 -1.3648e-04
7:129840103 T A 0.146627 3.0600e-06
7:129855837 T C 0.494753 9.6909e-06
7:129863764 T G 0.075295 -6.6796e-05
7:129868672 T C 1.417323 -8.7648e-05
7:129869087 T C 0.025453 6.6390e-06
7:129872492 T C 0.027073 6.7766e-05
7:129877799 C A 0.209663 -1.5590e-04
7:129884828 T C 0.167163 1.2230e-05
7:129903012 A G 0.498382 -2.6055e-04
7:129908630 G A 0.601217 -1.0551e-04
7:129917130 G A 1.221500 -8.2225e-06
7:129919988 G C 0.388416 7.5718e-05
7:129921522 A G 0.115257 -1.8478e-06
7:129927692 C T 0.111076 2.0898e-05
7:129931258 C T 0.610347 1.0780e-05
7:129931573 A G 0.094072 9.4411e-05
7:129931774 G A 0.193668 3.3718e-05
7:129935875 C T 0.677879 9.7238e-05
7:129937434 A G 0.057797 5.1644e-05
7:129937650 A G 0.140612 -6.2686e-05
7:129944685 G A 0.655168 -6.8437e-05
7:129944994 G A 0.854545 -2.3156e-04
7:129945249 A C 0.035905 5.2874e-05
7:129947166 A G 0.132563 9.0876e-05
7:129950740 T G 0.762589 -1.2853e-04
7:129954360 A G 0.089466 9.0709e-06
7:129957769 G A 1.177458 1.9347e-04
7:129971231 A G 0.137049 -3.2687e-05
7:129978749 T C 0.948623 7.9686e-05
7:129982225 A G 0.090371 -8.7433e-06
7:129983735 A C 0.224129 4.7120e-05
7:129984630 G A 1.385268 3.4480e-05
7:129989852 T C 0.068489 -4.1987e-06
7:129989878 C T 1.036320 8.2142e-05
7:129992173 T C 0.033548 -3.8722e-05
7:130007381 C T 0.418033 1.5195e-05
7:130008285 C T 0.410344 2.0295e-05
7:130009353 T G 0.680073 -8.3584e-05
7:130014482 G A 0.259699 -4.2641e-05
7:130017881 A C 0.061445 -8.5507e-05
7:130019225 C T 0.105101 -8.9642e-07
7:130022041 T C 0.296869 8.7679e-05
7:130023561 A G 0.062403 -3.7859e-05
7:130027037 C A 0.650650 4.2299e-05
7:130034949 G A 0.026287 1.1570e-04
7:130041638 C T 0.044428 5.6983e-05
7:130050367 C T 0.629173 4.3408e-05
7:130055112 C T 0.209325 -4.1869e-05
7:130056373 G A 0.328373 -6.9955e-05
7:130068892 T G 0.389396 2.0055e-05
7:130072923 A G 0.068495 9.6322e-06
7:130079139 A G 0.303968 2.4344e-05
7:130079309 T C 0.869433 1.7190e-05
7:130079834 T C 0.789536 9.8231e-06
7:130108148 A G 0.763122 2.1184e-07
7:130115110 G A 1.502222 -1.5669e-05
7:130117211 A G 0.245285 3.2350e-06
7:130118002 G A 1.348305 -8.1744e-06
7:130118292 G A 1.499888 -6.0376e-06
7:130123625 T C 1.252162 -1.0062e-05
7:130124927 G A 1.102212 -8.7783e-06
7:130126559 T C 0.035411 2.7498e-05
7:130130170 C A 1.887567 -6.2358e-05
7:130132729 G A 0.046625 -2.3989e-05
7:130146607 T C 0.024798 -4.9948e-05
7:130151694 G T 0.198656 -3.4380e-05
7:130280748 C T 0.292647 -3.4574e-05
7:130289509 A G 0.195677 -4.8988e-05
7:130292802 T C 0.091180 2.2098e-05
7:130299907 C T 0.047209 -1.0768e-04
7:130302087 C A 0.042996 7.3839e-06
7:130302676 C T 0.142086 9.8550e-08
7:130311057 C T 0.034376 4.1882e-05
7:130328373 A G 0.048401 5.2769e-05
7:130328552 A G 0.080910 6.3361e-05
7:130329325 C T 1.095720 1.4799e-06
7:130335435 T C 0.035009 2.2890e-05
7:130339988 A C 1.903163 -7.5398e-06
7:130340468 C T 1.707444 2.4626e-05
7:130348123 A G 0.030380 -1.8766e-05
7:130354818 C A 0.468008 2.0219e-05
7:130369360 T C 0.024204 1.3028e-04
7:130371683 G A 0.584566 1.0288e-05
7:130385948 G A 0.141255 -9.4979e-05
7:130396769 T C 0.056765 2.3171e-05
7:130397158 A C 0.066947 -7.9782e-05
7:130397723 C T 0.625508 -1.6850e-05
7:130399691 C T 1.748162 -4.2115e-07
7:130401306 G A 1.880365 -1.5508e-05
7:130405008 C A 0.087671 -5.3063e-05
7:130406231 C A 0.210292 -7.1145e-06
7:130408959 A G 1.017241 -1.7261e-05
7:130416394 A G 0.375043 3.4478e-05
7:130420740 G A 0.094831 1.9314e-05
7:130420872 G A 0.393606 2.3271e-05
7:130421159 G A 0.995966 -3.2852e-05
7:130422190 C T 0.077758 -6.0854e-05
7:130426452 A G 0.046035 4.7863e-06
7:130429163 G A 0.070842 2.1174e-05
7:130432140 A G 0.027683 8.0347e-05
7:130433384 T C 0.989059 -1.2218e-04
7:130435181 C T 1.442149 -7.7132e-04
7:130445640 G A 0.031351 9.0143e-05
7:130458874 G A 0.092738 8.9290e-05
7:130464904 T C 0.101342 6.3039e-05
7:130465054 G T 0.831309 3.6951e-04
7:130465780 A G 0.032088 3.5284e-05
7:130466854 G A 1.019887 1.1797e-04
7:130470435 T C 0.519684 1.4610e-04
7:130488534 C T 0.672108 -2.4539e-05
7:130496065 G A 0.185475 5.1078e-05
7:130500897 G A 0.335893 -3.7855e-05
7:130505073 C T 1.442386 -4.6279e-06
7:130513722 T C 0.494396 -3.4573e-06
7:130518710 C A 0.028079 -2.5874e-05
7:130520586 T C 0.334338 9.1404e-06
7:130524693 T C 0.089284 3.5599e-05
7:130531946 A G 0.120129 2.5441e-05
7:130532260 C T 0.076941 -2.1809e-05
7:130536491 T C 0.704695 -1.9880e-04
7:130540408 T G 0.115451 1.7531e-05
7:130552007 C A 0.315218 -1.8446e-05
7:130556284 G A 0.840679 2.4660e-05
7:130563302 T C 0.121378 1.1667e-05
7:130565480 C T 0.226573 3.4295e-05
7:130565697 C G 0.168003 -3.1607e-05
7:130566258 C T 0.025304 1.0189e-05
7:130566624 G A 0.042305 -1.6181e-04
7:130567127 T C 0.397257 5.8913e-06
7:130572340 A G 0.030919 1.6785e-05
7:130579578 C G 0.479336 2.4882e-05
7:130580343 C T 1.345111 2.6639e-06
7:130581184 G C 0.063441 3.8752e-05
7:130581755 G A 0.072611 -1.4011e-04
7:130582910 T C 0.118610 -4.4922e-05
7:130583058 T C 0.112923 -1.1770e-05
7:130583134 G T 0.392691 1.3270e-05
7:130583944 G A 0.756468 1.5952e-05
7:130585492 C T 0.610195 8.9687e-06
7:130588802 C T 0.042110 8.3059e-05
7:130588993 G A 0.291150 4.3217e-05
7:130589400 A G 0.049241 1.6714e-05
7:130590540 T G 1.560330 -7.2989e-05
7:130593662 T C 0.042182 -4.5990e-05
7:130595047 G A 1.555358 -1.7832e-05
7:130598236 T G 1.494221 -3.6379e-05
7:130599301 A C 0.067135 6.3179e-06
7:130601205 G A 0.126305 -3.2858e-05
7:130602230 G A 0.093442 5.6626e-05
7:130602519 A C 0.125549 -6.3368e-07
7:130607507 C T 0.109596 1.9056e-06
7:130609643 C T 0.085399 -3.1839e-06
7:130616229 G A 0.138207 -3.0142e-05
7:130620191 T C 0.201925 1.2341e-06
7:130621451 A G 0.824106 7.7002e-05
7:130623257 C A 1.667872 9.0383e-06
7:130629352 T G 0.056145 -2.2963e-07
7:130631413 A G 1.024677 -1.6176e-04
7:130635617 C A 0.573534 -4.5304e-05
7:130640620 G A 0.070099 4.3718e-05
7:130641577 A G 1.042393 6.4109e-05
7:130644140 C A 0.022668 3.7458e-05
7:130650422 C T 0.166027 -5.3545e-05
7:130653851 A C 0.580120 4.9921e-06
7:130662966 C A 0.058758 1.4598e-04
7:130666085 G A 1.065860 1.4784e-05
7:130668208 T C 0.095217 4.9649e-05
7:130668610 A G 0.046716 5.5501e-06
7:130668912 A G 0.547354 3.1173e-05
7:130670820 A G 0.032545 1.8699e-05
7:130672104 C T 0.024772 2.3223e-05
7:130673153 C T 0.609870 1.7559e-05
7:130685700 A G 1.846336 -1.3374e-04
7:130688225 T G 0.129321 -4.3509e-05
7:130688577 A G 1.109307 -1.6467e-05
7:130691182 T C 0.321446 -9.2678e-06
7:130691329 C A 0.494607 -4.7823e-05
7:130693823 G A 0.187572 -1.2692e-05
7:130697827 C T 0.026359 1.3712e-05
7:130698685 A C 1.975540 -2.1833e-05
7:130699661 T C 0.053126 2.1844e-05
7:130700628 A G 0.149068 3.2621e-05
7:130703888 T C 0.047820 1.5241e-04
7:130708783 C T 0.078606 5.6839e-05
7:130715911 G A 0.171334 -1.6473e-05
7:130720805 G A 0.186903 -1.5233e-05
7:130727436 C T 0.080550 1.9948e-05
7:130740477 G A 0.481475 -1.2570e-05
7:130741356 G A 0.021448 5.3440e-05
7:130748821 A G 0.177416 8.6600e-05
7:130751271 A G 1.594563 -5.4154e-05
7:130753621 T C 0.077956 -1.9774e-05
7:130761235 A G 1.476272 -3.7338e-05
7:130770350 A C 0.084114 5.1863e-05
7:130772325 C T 0.315471 7.4842e-05
7:130774769 T C 0.067570 1.6684e-05
7:130775266 A G 1.817657 -1.1129e-05
7:130776630 T C 0.192402 -4.4529e-05
7:130784720 G A 0.200412 2.2563e-05
7:130795834 C T 1.713140 -3.2302e-05
7:130797123 G C 0.096000 4.1138e-05
7:130800451 T C 0.982369 7.2956e-05
7:130800608 T G 0.379234 -3.7417e-05
7:130808929 T C 0.087314 -2.0541e-04
7:130809315 T C 0.117934 1.7007e-04
7:130809489 T C 0.087256 -5.5305e-06
7:130812209 A T 0.048501 -3.1232e-05
7:130815342 A G 1.151103 -6.6029e-05
7:130819082 C G 0.110239 1.1798e-04
7:130819459 G T 1.189500 3.1272e-04
7:130819544 A G 0.366426 -6.6902e-05
7:130820567 C T 0.422220 1.4395e-05
7:130821973 C G 0.251078 -1.0676e-05
7:130824622 G T 0.027810 1.5075e-04
7:130827699 T C 0.030416 1.0677e-04
7:130830602 C T 0.092738 -1.9718e-04
7:130839135 T C 0.110937 5.6477e-05
7:130840605 A G 0.055733 -3.7600e-05
7:130842237 T C 1.165478 1.1259e-04
7:130853246 T C 0.461143 -5.8588e-06
7:130865168 A C 0.059660 -6.9451e-06
7:130871361 T C 0.662981 -7.7044e-06
7:130875805 T C 0.036781 -1.3292e-04
7:130883958 G A 0.633658 7.2662e-05
7:130887624 A G 0.239984 -4.2151e-06
7:130887794 G A 0.228258 -3.5077e-04
7:130890470 T C 0.771940 2.9787e-05
7:130893689 G A 0.922686 -6.2841e-05
7:130894354 G A 0.503147 -3.7001e-06
7:130900121 A T 0.624028 1.5343e-04
7:130900553 A G 1.549308 2.2363e-05
7:130908819 G A 0.233399 -3.2998e-05
7:130910244 G T 0.167929 -7.8916e-05
7:130913762 C T 1.077457 3.5462e-05
7:130916954 G A 1.427290 6.1968e-05
7:130923081 A G 0.223447 3.9664e-05
7:130925319 C T 0.043811 5.9896e-06
7:130928101 T C 0.490060 1.1956e-04
7:130928178 G A 0.036963 7.2831e-05
7:130929653 G A 0.215554 9.7800e-06
7:130932392 G A 0.178821 5.5517e-05
7:130932559 A G 0.040150 6.0254e-05
7:130935302 T C 0.123731 5.1388e-05
7:130937760 C T 0.372846 7.5312e-06
7:130938942 T C 0.165761 -3.4716e-05
7:130943749 G A 1.259527 -6.0579e-05
7:130947656 T C 0.134274 6.1029e-04
7:130948816 C G 0.224353 3.4868e-05
7:130949902 C T 0.303114 -6.8016e-05
7:130951631 T C 0.067187 1.4975e-04
7:130951809 T C 0.202464 -5.5822e-05
7:130952459 T G 0.280709 -4.2118e-05
7:130953240 A G 0.081511 -1.4563e-05
7:130957256 G A 0.741534 -1.4285e-04
7:130958828 T C 0.180844 3.6184e-06
7:130960645 T G 0.067658 -2.4578e-05
7:130960786 A G 0.132206 -2.5210e-05
7:130961497 A G 0.208036 -1.7072e-05
7:130963871 A C 1.874850 -8.6873e-05
7:130967583 C T 0.227466 -1.0573e-05
7:130967628 T C 0.196021 2.3257e-05
7:130969249 C T 0.158461 -9.7980e-04
7:130971129 C T 0.056278 -5.0996e-06
7:130973720 A G 0.308528 4.5012e-06
7:130980827 G A 0.278765 -6.9593e-06
7:130982376 T G 0.104779 -6.1471e-05
7:130987321 C T 0.094552 -1.5600e-05
7:130997997 G A 1.085480 6.4201e-04
7:130998029 A G 0.107292 6.5932e-05
7:131006161 G A 0.155566 3.4061e-05
7:131008633 G A 0.064305 -2.7126e-05
7:131017341 G A 0.037771 3.1897e-05
7:131022096 C A 0.042195 -6.3743e-05
7:131023356 T C 0.071118 9.1145e-05
7:131035134 C T 0.091332 5.4749e-05
7:131039945 T C 0.104763 4.9709e-05
7:131050758 A G 0.141966 4.5174e-05
7:131052366 T C 0.030383 -8.4187e-05
7:131060277 A G 0.805106 5.7861e-05
7:131073330 G A 0.071059 -9.7595e-06
7:131083712 C A 0.560476 2.9895e-06
7:131091612 A C 0.020159 3.6380e-05
7:131109596 C T 0.427092 5.2937e-06
7:131113696 G A 0.022824 -2.6041e-05
7:131113954 T G 0.023022 -8.8689e-05
7:131156519 T G 0.135478 -1.8214e-04
7:131160152 G A 0.223762 2.3186e-05
7:131165634 G A 0.022866 1.6617e-05
7:131168989 A G 0.026492 7.1279e-05
7:131185394 C T 0.109450 4.8647e-05
7:131185995 A C 0.801480 7.3182e-05
7:131193485 T C 1.667395 -7.7015e-06
7:131193739 T C 0.088836 4.1976e-06
7:131194255 C G 0.156195 -5.8791e-04
7:131195959 T C 0.963625 3.3961e-05
7:131200726 T C 0.156552 -5.5102e-04
7:131201947 A G 0.484432 5.0623e-06
7:131203636 C T 1.091089 6.4020e-05
7:131203755 A G 1.800120 6.5867e-05
7:131208490 G A 0.104559 5.3635e-05
7:131209882 T C 0.032961 -2.7165e-05
7:131211855 C G 1.385764 2.7554e-05
7:131211926 C T 0.077054 5.8740e-05
7:131217402 A G 1.819487 1.3327e-05
7:131217513 C T 0.091731 4.0708e-05
7:131221194 A G 1.099609 -1.5061e-05
7:131222534 T C 0.050400 1.4750e-04
7:131222652 T C 0.068021 2.1546e-05
7:131222808 G A 0.941197 1.9257e-05
7:131223177 G A 1.235710 -1.4880e-05
7:131226911 T G 0.394716 -3.0240e-04
7:131228588 C T 0.034837 -5.4931e-05
7:131230490 G A 0.130106 -7.5226e-05
7:131231032 A G 1.117263 -4.3861e-07
7:131231645 T C 0.125452 2.2930e-05
7:131232299 G A 0.097661 -7.8962e-05
7:131232463 A G 0.081676 -4.1227e-05
7:131236179 C G 0.211535 1.9736e-06
7:131242576 A G 0.553258 8.0450e-06
7:131243473 C T 0.400364 -1.6953e-04
7:131245225 A G 0.092157 -7.3838e-05
7:131245389 G A 0.437660 4.5999e-04
7:131246646 A G 0.111235 -4.2644e-05
7:131247420 C T 0.195748 1.6648e-05
7:131247969 A G 0.108067 -1.9419e-04
7:131254402 C T 1.122401 -2.5062e-05
7:131255869 T C 0.444905 9.6549e-05
7:131261628 A G 0.961995 -2.6640e-05
7:131263081 A C 1.053091 -7.6276e-05
7:131265863 T C 0.062951 -5.2225e-05
7:131267426 T C 0.159990 -8.1761e-04
7:131268848 A G 0.061471 5.8769e-06
7:131270734 T C 1.560347 5.5303e-05
7:131271113 C T 0.943196 3.9269e-04
7:131273514 G A 0.033467 9.2995e-05
7:131281224 T G 1.023119 -1.9870e-04
7:131282027 T C 0.042945 1.2718e-04
7:131285276 A G 0.036167 -2.1176e-05
7:131287031 T G 0.054792 5.3149e-05
7:131287990 A C 0.316847 -1.8623e-05
7:131289497 T C 0.900057 1.9312e-04
7:131292622 A G 0.377965 -8.8118e-06
7:131298073 C A 0.744170 -5.4174e-05
7:131298634 G A 0.160700 -6.4321e-05
7:131299661 C T 1.150905 -7.1490e-05
7:131302283 C G 0.365602 -4.3630e-05
7:131303160 G A 0.082945 3.4235e-05
7:131303286 T C 0.100696 -7.7083e-06
7:131303491 G T 1.502173 3.7543e-05
7:131304680 T C 0.034749 4.6098e-05
7:131307655 T G 0.020189 -1.4221e-05
7:131312499 T C 1.615839 9.5485e-06
7:131312748 A G 0.061195 -2.6912e-05
7:131315542 T C 0.137750 4.8705e-05
7:131316644 A C 0.023525 4.5867e-05
7:131323063 A G 0.078833 3.7244e-05
7:131323710 G A 0.085347 3.0437e-04
7:131328272 C T 0.195417 -4.6998e-05
7:131329583 G A 0.043707 -9.3647e-06
7:131334001 C T 1.757594 -1.0963e-05
7:131336198 T C 0.298161 -2.7921e-05
7:131336827 A G 1.256064 -4.4775e-05
7:131339805 T C 0.646823 -2.9490e-06
7:131342451 T C 1.890199 -5.7491e-06
7:131342486 C T 1.713546 2.9409e-07
7:131348781 G A 0.042688 3.2467e-05
7:131356470 C T 0.176403 1.3388e-07
7:131358281 T C 1.367598 -8.3818e-06
7:131358821 T C 0.066856 -1.3170e-04
7:131360226 G A 0.524562 -1.8672e-07
7:131369254 A C 0.047102 1.0993e-04
7:131370039 C T 1.280527 4.6113e-06
7:131372004 A G 0.033850 2.1111e-05
7:131373213 A G 1.266103 -2.1163e-05
7:131374305 T C 0.183258 -9.4500e-07
7:131377626 T C 0.210938 2.1974e-05
7:131379903 T G 0.279018 2.1955e-06
7:131381695 G A 0.435113 -6.8432e-06
7:131381906 G A 1.037063 -2.1287e-05
7:131384742 A G 0.098895 -8.1665e-06
7:131385220 A G 0.190922 -7.1082e-05
7:131401858 T C 0.051377 -1.9589e-05
7:131403887 G A 0.599546 2.2357e-04
7:131405865 G T 0.024775 -1.4474e-05
7:131407605 G A 0.875869 9.2725e-06
7:131407670 G T 0.232782 7.6854e-05
7:131417264 T C 0.101478 4.4969e-05
7:131418803 T C 0.027258 -5.5203e-05
7:131429246 A G 0.194382 -6.1518e-05
7:131438872 C T 1.080959 5.7490e-04
7:131445546 G A 0.042591 -8.5674e-05
7:131447299 T G 0.087324 7.1576e-05
7:131447741 A G 0.055207 4.9144e-05
7:131453665 G C 0.296477 -2.3394e-05
7:131455993 T C 0.709580 -1.4406e-04
7:131463902 A G 0.286009 1.9702e-06
7:131465867 A G 0.297227 -2.7058e-05
7:131467527 G A 1.953414 2.1936e-04
7:131467671 G C 0.021549 -1.7068e-06
7:131468884 C G 0.931382 -1.6372e-04
7:131473057 T C 0.179269 3.0160e-05
7:131477892 T A 0.115211 4.2754e-05
7:131482615 G C 0.145845 -5.0120e-06
7:131484456 C T 1.405268 -1.9122e-05
7:131487237 T C 0.049572 1.9841e-05
7:131488390 T C 0.931109 -3.0708e-04
7:131490537 G A 0.074126 1.6107e-05
7:131492300 G T 0.201185 -2.9584e-05
7:131498003 T C 1.022341 4.7579e-04
7:131500051 A G 0.045009 -3.9428e-05
7:131501440 G A 0.024476 -2.2385e-05
7:131503061 G A 0.512663 2.5267e-04
7:131505231 T C 0.064493 -2.7890e-05
7:131518955 T C 0.707379 -1.9136e-05
7:131519883 T C 0.026472 -4.6510e-05
7:131520867 G A 0.059404 1.9810e-05
7:131523692 C T 1.950493 3.0398e-05
7:131525193 C T 0.386160 -8.5745e-06
7:131528702 A G 0.079563 -1.8322e-05
7:131529852 A G 0.174359 -2.7889e-05
7:131531466 A G 0.034428 -2.8231e-05
7:131538410 C A 0.192337 -5.8187e-06
7:131541811 G A 0.102111 -4.1681e-05
7:131542122 A G 0.068972 1.2780e-05
7:131549715 T C 0.158032 -2.3134e-05
7:131550917 G T 0.044950 -9.9264e-05
7:131563330 A G 0.061491 -1.3537e-05
7:131574559 G A 1.474360 -3.2012e-05
7:131576076 G A 0.076603 2.9464e-05
7:131582613 A C 0.150879 1.1550e-04
7:131596335 A C 0.080381 -3.3091e-05
7:131605755 G C 1.796180 -1.8471e-04
7:131606200 A G 0.106243 1.9946e-04
7:131613963 A C 1.859420 -1.4558e-04
7:131616506 G A 0.024402 -6.0642e-05
7:131619693 G T 0.193947 1.5026e-05
7:131621079 T C 0.042169 -7.3740e-06
7:131625606 A G 0.827982 -1.4542e-04
7:131627573 C T 1.628692 -1.0849e-03
7:131629932 T C 1.189205 -1.9485e-04
7:131632308 A G 0.197725 3.9237e-05
7:131634161 T C 1.831893 -1.9401e-05
7:131634425 T C 1.718009 -1.5349e-05
7:131634654 G A 1.735156 -4.1041e-04
7:131634774 C A 0.754264 1.5732e-05
7:131642055 A G 0.026722 6.3281e-05
7:131643432 G A 0.705821 -1.0495e-05
7:131647414 A C 0.438186 -1.5259e-05
7:131649864 A G 0.110813 3.9446e-05
7:131650666 A G 0.069268 5.1155e-05
7:131658569 A G 0.091942 -5.8813e-05
7:131661602 A G 0.551762 1.1197e-05
7:131670752 G A 0.117194 2.8532e-05
7:131672310 T C 0.433782 -8.2308e-06
7:131675927 T C 0.082539 2.5836e-05
7:131676482 G A 0.111683 8.9658e-05
7:131679290 C A 0.111209 -3.3358e-05
7:131682571 T C 0.082929 -4.6281e-06
7:131685534 T C 1.664425 7.5925e-05
7:131709886 C T 0.311722 3.3573e-06
7:131710108 A C 0.065347 3.8024e-05
7:131711015 A C 0.028900 -7.9134e-05
7:131711504 A G 0.266249 1.4502e-05
7:131713409 C T 0.021380 -1.3780e-06
7:131714855 A C 0.846716 7.0605e-05
7:131721534 G A 0.080066 1.0708e-04
7:131730348 T C 0.160921 3.4012e-05
7:131730431 G A 0.064532 2.7798e-04
7:131736352 T C 0.199312 -2.7185e-05
7:131740935 T G 1.822873 5.1753e-05
7:131749933 C T 0.028806 4.7415e-05
7:131753415 C G 0.075347 -5.9295e-05
7:131755089 T G 0.072319 1.6731e-06
7:131761825 A G 0.374066 -2.6697e-05
7:131763875 C T 0.131440 2.1361e-04
7:131764814 C T 0.360324 1.6817e-05
7:131767929 G A 0.025229 -9.3727e-05
7:131775809 T C 0.049576 -4.4107e-07
7:131777699 A G 0.160915 8.2141e-05
7:131782310 A G 0.058673 1.8049e-05
7:131783961 T C 0.199851 2.2707e-05
7:131784654 C A 0.246213 -2.1567e-05
7:131795821 T G 0.024791 -4.8888e-05
7:131797537 T G 0.063250 4.3985e-05
7:131798780 A G 0.047479 -4.2450e-05
7:131802892 T C 0.027673 -3.3438e-05
7:131804033 G A 0.059689 1.1096e-04
7:131808274 T C 1.730297 4.5841e-05
7:131812515 C G 0.053941 -1.0512e-06
7:131813462 A G 1.449397 2.9278e-05
7:131815310 G A 1.715828 4.0457e-05
7:131816243 C T 1.539769 2.2119e-05
7:131817850 C T 0.195066 1.3585e-05
7:131820171 T C 0.195677 3.1329e-05
7:131822344 A G 0.136046 -1.6169e-05
7:131822719 G A 1.261984 3.0124e-05
7:131827919 C T 0.063325 -5.3448e-05
7:131831552 T C 0.118171 -1.3929e-05
7:131847544 A G 0.051783 7.8302e-05
7:131848018 T C 0.039848 1.7709e-05
7:131848396 G A 1.853380 -1.1450e-05
7:131849576 A G 0.148233 -1.3624e-05
7:131851873 T A 1.110025 7.5633e-06
7:131852168 G C 0.152894 4.0555e-05
7:131852771 A G 0.033467 1.4423e-05
7:131853832 A G 0.149149 -9.0775e-05
7:131854349 G A 0.470131 -8.7037e-06
7:131855967 C T 0.295841 2.9224e-05
7:131857841 G A 0.070764 -4.9895e-05
7:131857897 C T 0.077535 6.1537e-05
7:131858414 G A 0.048173 -1.1618e-05
7:131859678 T G 0.054610 -7.7248e-05
7:131862283 T C 0.056476 -8.5129e-05
7:131862530 T G 0.506350 -3.5280e-04
7:131862995 T C 0.058615 1.4086e-04
7:131866833 G A 0.166643 -1.2067e-04
7:131866972 G A 0.497006 -9.1738e-05
7:131867514 A G 0.055551 7.7603e-05
7:131868216 A G 0.041435 2.4352e-05
7:131870544 T C 0.220899 3.3343e-04
7:131874499 C T 0.700612 5.6192e-06
7:131880252 A G 1.083120 -7.6970e-05
7:131883311 T C 0.032208 2.8914e-05
7:131886839 T C 0.527457 -6.0581e-05
7:131887315 T C 0.022577 -4.8652e-05
7:131887841 T C 0.091241 -1.9761e-04
7:131893898 A G 0.278401 5.6413e-05
7:131894868 T G 0.194447 -2.3244e-04
7:131896451 T C 0.248498 -2.0614e-04
7:131900620 C A 0.042104 1.4907e-04
7:131901149 T C 0.730353 -7.5441e-05
7:131902362 C T 0.854373 -4.0481e-05
7:131903444 C T 0.268515 -5.5123e-05
7:131904331 A G 0.041792 -1.3581e-04
7:131906373 T C 0.020445 4.7820e-05
7:131906729 T G 0.339538 6.4243e-05
7:131906942 T C 0.292520 2.2605e-05
7:131913395 C T 0.116133 -3.1034e-05
7:131922417 G A 0.047966 1.1175e-04
7:131925348 A C 1.246810 -5.9695e-05
7:131929063 A G 0.456921 1.6271e-05
7:131938840 G T 0.335877 -6.4170e-05
7:131939182 C T 0.501767 2.1765e-05
7:131940826 A G 0.040559 -1.0941e-04
7:131949297 T C 0.264373 -2.0472e-05
7:131965909 C T 1.078800 -4.4944e-04
7:131967472 C T 0.207978 -9.5618e-05
7:131970572 C T 0.595201 -5.7893e-05
7:131970710 T C 0.077535 -7.7648e-05
7:131971204 A G 0.068255 -4.3990e-06
7:131976265 G T 0.209465 5.4557e-06
7:131985878 T C 0.796436 -7.7885e-06
7:131991833 T C 0.083185 -2.5405e-04
7:131997968 C T 0.396910 1.7518e-05
7:131998202 T G 0.451491 4.9820e-05
7:132005405 G A 0.472494 2.1444e-05
7:132014616 C T 0.827952 1.4140e-04
7:132014658 C T 1.937305 1.8946e-04
7:132020314 T C 0.177101 4.1102e-05
7:132032495 A G 0.924403 3.2620e-05
7:132037489 T C 0.053701 3.4066e-05
7:132042198 G A 0.772820 5.5635e-05
7:132046914 G T 0.627122 -6.0598e-05
7:132047278 A G 0.107006 -3.3657e-05
7:132056978 C A 0.087593 -7.8779e-06
7:132061821 T C 0.085169 -1.1961e-04
7:132068988 T G 0.030117 -1.7666e-05
7:132070054 C T 1.185829 1.7750e-04
7:132070086 A C 0.170139 -1.1432e-04
7:132078363 G A 0.065266 1.5078e-05
7:132079027 A G 0.094565 -6.8690e-05
7:132084746 T G 0.140031 -7.6854e-05
7:132085373 G A 0.104747 -2.2905e-04
7:132097252 G C 0.088791 1.6880e-05
7:132098541 C T 0.042669 1.6579e-05
7:132100693 T C 0.112222 7.8236e-06
7:132102731 G A 0.149710 -5.1672e-05
7:132107484 T C 0.046427 -5.8055e-05
7:132109046 T C 0.034343 5.0856e-05
7:132115820 G A 0.092212 1.8633e-05
7:132116660 T C 0.051867 2.5793e-05
7:132118492 T C 0.058005 4.5183e-06
7:132130033 C T 1.793901 -2.2715e-05
7:132132201 T C 0.106578 -7.4186e-05
7:132134851 G T 1.821094 -1.4161e-05
7:132139831 G T 0.126883 -1.7460e-05
7:132144737 G A 1.881588 -4.5431e-05
7:132146080 G T 0.117844 -4.9429e-05
7:132152409 A G 0.092858 7.1331e-04
7:132154450 T C 1.800659 -7.4463e-06
7:132158912 G A 0.051828 4.1837e-05
7:132159238 C A 0.026602 1.1604e-05
7:132166048 T C 0.050199 -6.2034e-05
7:132170543 C T 0.045444 2.5592e-06
7:132171924 G T 1.683701 3.1414e-06
7:132174173 T C 0.024171 -2.6021e-06
7:132176842 T C 0.093241 5.9118e-04
7:132177164 C G 0.209267 -1.9879e-06
7:132182502 A C 0.061835 -4.6201e-06
7:132182674 G C 1.875087 3.8355e-05
7:132184908 G A 0.061543 6.9752e-05
7:132189689 A G 0.887087 9.6021e-06
7:132192042 T G 0.433256 1.9000e-05
7:132192949 C T 0.745257 1.0988e-06
7:132195696 C A 0.051676 1.1719e-04
7:132197784 T C 0.148944 1.2025e-05
7:132202030 T C 0.051315 -8.3665e-06
7:132202737 C T 0.020773 -1.5405e-05
7:132206143 T G 0.113069 -2.4328e-05
7:132207112 T C 0.652552 -1.6769e-05
7:132212267 T C 0.087619 -3.8582e-05
7:132218106 A G 0.035927 3.1982e-05
7:132221202 C G 0.088677 -6.3133e-05
7:132224606 C A 0.297996 1.2155e-05
7:132227991 A G 0.026459 -1.2294e-04
7:132231480 G A 0.037907 -3.8560e-05
7:132239288 A G 0.027238 -4.4817e-05
7:132241846 T C 1.139246 3.1114e-05
7:132254918 A G 0.031240 6.0588e-05
7:132256142 A G 0.219030 9.5048e-05
7:132256208 A G 0.069998 -2.5433e-05
7:132258791 A G 0.094886 1.0245e-05
7:132270146 A G 0.052315 1.6747e-05
7:132285053 A G 0.044402 -1.6855e-05
7:132294607 T C 1.658686 1.9945e-05
7:132304933 G C 1.000091 1.9454e-05
7:132313468 T C 0.315789 -2.3627e-05
7:132322563 G A 0.823788 3.0689e-05
7:132325596 T C 1.119304 1.2275e-05
7:132330505 C T 0.060806 -7.0762e-07
7:132337275 C A 1.335260 2.8978e-05
7:132337745 A G 0.072971 -8.3148e-05
7:132342529 G T 1.672916 2.3491e-05
7:132352350 T C 0.044723 -8.2462e-05
7:132354507 T C 0.045340 7.3050e-06
7:132356042 T G 0.061079 7.7670e-06
7:132363387 T G 0.311706 -1.0345e-05
7:132367123 G A 0.050105 -1.1618e-05
7:132367380 A G 0.109440 -5.1797e-05
7:132371110 A G 0.613648 1.7325e-05
7:132371626 C G 0.657544 3.5674e-05
7:132373271 T G 0.969399 3.1445e-05
7:132376597 G A 1.667187 2.0848e-05
7:132378954 C T 0.665347 -7.1722e-06
7:132389922 A G 0.103903 4.1097e-05
7:132390100 T C 0.050332 1.5920e-04
7:132396099 G A 0.061845 1.3082e-04
7:132403324 T C 0.365783 6.6677e-07
7:132405157 A G 1.054590 2.6676e-06
7:132409939 A G 0.027699 5.2309e-05
7:132417677 T C 0.094094 5.7785e-05
7:132422248 C T 0.079190 -5.3862e-06
7:132430137 A C 1.974326 4.9664e-05
7:132432591 C A 0.890404 2.3529e-05
7:132435159 C T 0.072848 3.9348e-05
7:132436782 A G 0.065334 5.1559e-05
7:132440525 T C 0.812009 1.2269e-04
7:132443178 G T 0.069436 -1.8486e-05
7:132451426 G T 0.046622 -1.2744e-04
7:132452427 G A 0.055405 -3.5120e-05
7:132458011 T C 0.043947 -6.2488e-06
7:132460342 C T 0.259839 1.9819e-04
7:132463710 G A 0.537393 1.6047e-05
7:132465146 T G 0.351953 4.0138e-05
7:132476411 G A 0.318084 6.8882e-05
7:132481248 A G 0.033246 -1.8107e-05
7:132483669 A C 1.207965 -1.8316e-05
7:132487545 C T 0.028332 -3.1958e-05
7:132489250 C A 0.917285 -3.1688e-05
7:132495477 C T 0.060712 -5.9701e-05
7:132512745 C T 0.577861 -1.6554e-04
7:132515566 A G 0.040367 -1.0951e-04
7:132521183 C T 0.131135 6.6220e-05
7:132522698 C A 0.622321 -4.4442e-04
7:132523985 C A 0.072354 -3.2300e-05
7:132527441 A G 0.033123 -7.1481e-06
7:132546331 T G 0.039540 3.3801e-05
7:132559983 A G 0.090164 6.9078e-05
7:132568586 A G 0.152197 -5.0318e-05
7:132568711 A G 0.030857 -3.9286e-05
7:132574047 G A 0.099119 5.4363e-06
7:132574856 A C 0.032834 -1.4339e-05
7:132575116 A C 0.061134 -6.3930e-05
7:132605871 C A 0.076090 5.0017e-06
7:132613757 A T 0.024934 2.3993e-05
7:132618755 G A 0.493887 1.9254e-04
7:132636948 G A 0.032883 -9.0624e-06
7:132645047 A G 0.109515 -2.6323e-04
7:132658084 A C 0.316630 2.6244e-04
7:132677793 T C 0.856629 4.8584e-06
7:132688560 T C 0.034989 -4.3130e-05
7:132692532 T C 0.628615 3.0234e-04
7:132708865 A G 0.156023 1.0333e-05
7:132712123 G A 0.324656 3.0258e-04
7:132716502 C T 0.644499 9.4051e-05
7:132717725 G A 0.093796 -2.0152e-05
7:132739501 C T 0.054373 2.5150e-05
7:132757929 T C 0.026209 -3.7924e-05
7:132770429 C T 1.317259 1.0426e-05
7:132780371 T C 0.054113 -2.9592e-05
7:132786197 C T 0.102339 3.8808e-05
7:132789269 T C 0.030624 3.9987e-05
7:132792838 A G 0.039095 -4.0815e-05
7:132795695 C A 0.041919 -6.6343e-05
7:132796735 C T 0.658472 -6.2623e-05
7:132798968 T C 0.075486 -4.8704e-05
7:132800556 A G 1.332122 2.0699e-05
7:132801582 G A 0.095759 8.4702e-05
7:132803279 A G 1.828040 -2.1070e-05
7:132805055 C T 0.740489 -1.7127e-05
7:132805848 A C 0.578464 1.2614e-06
7:132811790 C T 0.071929 -4.8556e-05
7:132813905 G A 0.882799 4.3588e-05
7:132816251 T C 0.033415 -5.5320e-05
7:132818892 A G 0.032143 4.5088e-05
7:132820026 T G 1.714387 -1.5670e-05
7:132835517 C T 0.314364 -3.8600e-05
7:132837210 A G 0.381739 -1.9107e-06
7:132842551 T C 0.033925 5.8527e-06
7:132842858 G A 0.041409 -3.6617e-05
7:132856555 T C 0.051432 4.7858e-06
7:132863713 G A 0.049280 3.5238e-05
7:132864911 A G 0.082364 1.3882e-05
7:132871159 G A 0.053302 -2.0454e-05
7:132883293 T C 1.016472 1.1132e-05
7:132883625 A G 0.047596 -5.0278e-06
7:132883982 A G 0.028715 2.5716e-05
7:132891831 T C 0.460968 5.3639e-05
7:132899601 G T 0.199169 5.8160e-05
7:132913887 A G 0.106896 2.3790e-05
7:132915965 T C 0.461673 -8.1664e-05
7:132920099 A G 0.103088 -9.2424e-06
7:132920319 C T 0.033061 2.2518e-04
7:132924778 A G 0.111832 -9.9515e-05
7:132929546 G A 0.050157 -1.7727e-05
7:132932589 G A 0.070430 -2.0001e-07
7:132939487 T C 0.191019 6.4285e-05
7:132948884 C T 0.700570 5.4106e-05
7:132954533 C T 1.610221 -4.8010e-05
7:132956303 T G 0.087191 -4.6780e-05
7:132956482 A G 0.046372 -7.7853e-06
7:132958235 T C 0.049225 -4.4474e-06
7:132966299 C T 0.155676 1.6966e-06
7:132969704 T C 0.024294 2.7113e-05
7:132972705 A G 0.040543 3.0444e-05
7:132973522 A G 0.497003 -2.7673e-04
7:132980371 A C 0.065869 -6.9230e-06
7:132997939 A G 0.028439 -4.8283e-05
7:132999020 A G 0.090238 -1.1425e-04
7:133030562 C A 0.041935 5.4997e-05
7:133033386 A G 0.026463 -1.9989e-05
7:133038502 T C 0.102790 -9.2795e-05
7:133040106 G A 0.072757 3.6505e-04
7:133060536 C T 0.408429 3.6012e-05
7:133081810 G A 0.660364 1.3585e-05
7:133092323 A G 0.110310 3.1941e-06
7:133096654 G T 0.044934 -1.4334e-05
7:133112200 A G 0.232357 9.0543e-07
7:133112480 A G 0.033389 4.5962e-05
7:133113940 G A 0.027443 1.4519e-05
7:133121695 G A 1.601616 -1.3799e-04
7:133161878 T C 0.939470 -1.1969e-04
7:133168580 A G 0.035862 -4.2660e-05
7:133171369 A G 0.023019 5.3741e-05
7:133175336 T C 0.087668 2.3208e-04
7:133192419 G C 0.060501 2.2674e-05
7:133210343 C T 0.173521 -1.1352e-04
7:133221808 A G 0.106782 -4.0844e-05
7:133228934 A G 0.022269 2.7674e-05
7:133236156 T C 0.116467 -2.5300e-05
7:133241533 A G 0.059465 -3.3780e-06
7:133255385 T C 0.061536 -6.6091e-05
7:133259399 A G 0.397316 1.1928e-06
7:133260685 C T 1.352700 -1.1746e-04
7:133261882 T C 0.035609 7.9277e-05
7:133268061 A G 0.232360 1.7246e-05
7:133278345 C T 0.029196 5.9932e-06
7:133279241 C T 0.296415 -5.2839e-05
7:133284631 G T 0.046349 1.7105e-04
7:133299334 G A 0.046135 2.7690e-05
7:133302253 G A 0.042234 -8.6291e-06
7:133339090 T C 0.055895 -4.9775e-05
7:133342461 T G 0.061088 -9.1885e-06
7:133344573 C T 0.167523 -8.9564e-05
7:133347066 G A 0.893478 5.7309e-05
7:133352239 G A 0.239131 2.6084e-06
7:133370440 A G 0.023941 2.6016e-05
7:133371220 G T 0.078726 4.7688e-05
7:133376813 A G 0.073386 2.9671e-05
7:133390479 A G 0.026570 -7.0427e-05
7:133390510 A G 0.888700 4.6367e-05
7:133415222 T C 0.042870 2.4415e-05
7:133416402 T C 0.023934 -1.4969e-05
7:133509755 T C 0.059965 1.6018e-04
7:133511635 A G 0.256794 -1.4492e-04
7:133523197 A C 0.120297 -9.7258e-05
7:133533374 G A 0.055132 -4.6075e-05
7:133544831 C A 0.065538 -2.5659e-05
7:133546676 A G 0.042977 1.3661e-05
7:133568779 T G 0.030890 -4.9082e-05
7:133584271 G A 1.058303 -3.9919e-05
7:133585050 T G 0.272039 -1.4542e-04
7:133589386 G A 0.048907 1.6647e-05
7:133595233 G A 0.367179 3.3717e-05
7:133602230 A G 0.076622 -1.4694e-04
7:133603873 T C 0.024960 2.9330e-05
7:133614421 A C 0.785274 8.0455e-06
7:133632983 T C 0.170892 -3.1566e-06
7:133644598 G A 1.294646 -3.5484e-06
7:133644630 G A 0.033863 9.3995e-06
7:133648442 A G 0.020724 8.3850e-05
7:133681101 C T 0.586183 6.4304e-06
7:133693897 T C 0.294857 4.8376e-05
7:133702097 G A 1.564547 -5.1600e-05
7:133710614 T C 0.029605 5.3152e-05
7:133711298 T C 0.031416 -2.5120e-06
7:133719118 C T 0.392454 1.0531e-05
7:133731366 A G 0.105282 -4.6068e-05
7:133734615 A G 0.055480 -5.9749e-05
7:133735533 G A 0.418699 4.2825e-05
7:133737030 T G 0.699865 -4.3939e-05
7:133738298 G A 0.268609 -1.0795e-04
7:133748475 A G 1.162378 -2.9208e-04
7:133754794 C A 0.073068 -7.7780e-06
7:133755218 G C 0.060773 4.5392e-05
7:133760551 C T 0.205209 -4.6548e-05
7:133760614 G A 0.307188 -7.8042e-06
7:133771130 T C 0.492790 -1.1520e-04
7:133805771 T C 0.068752 -1.1375e-04
7:133819190 G A 0.195742 -2.9619e-05
7:133825945 C T 0.748415 5.6095e-05
7:133827457 C T 1.164089 -6.3019e-05
7:133829684 T C 0.038011 1.4014e-05
7:133829889 A G 0.650494 1.0215e-04
7:133840652 C T 0.807787 -1.5867e-04
7:133844990 G A 0.367085 6.8074e-05
7:133846880 A G 0.030624 3.5459e-05
7:133849674 T C 0.024035 -2.0507e-05
7:133851463 G A 0.185819 -2.6671e-05
7:133860067 G A 0.114481 -9.5622e-05
7:133863972 T C 0.021432 3.2149e-05
7:133884300 A G 0.037430 4.2494e-05
7:133888691 T C 0.073630 -3.1445e-05
7:133895000 T C 0.045200 -9.2079e-05
7:133904083 A G 0.043639 4.3791e-05
7:133906669 T C 0.171077 -3.7586e-05
7:133914910 G A 0.091777 -5.8183e-05
7:133931338 C T 0.967987 5.0645e-05
7:133957122 G A 0.063169 1.4949e-04
7:133957738 T C 0.051001 5.9506e-05
7:133967171 G A 0.022009 4.7710e-05
7:133987902 A G 0.955819 5.7025e-05
7:133988166 G C 0.122199 -1.3519e-05
7:134005477 C G 0.052409 1.2886e-05
7:134007752 T C 0.031799 -4.5562e-07
7:134012822 A T 0.050410 -3.4763e-05
7:134014668 A G 0.038654 -9.5320e-05
7:134019673 G A 0.981921 4.8040e-05
7:134020510 C G 0.180993 -1.4022e-05
7:134022507 A G 0.125935 3.7073e-06
7:134036183 T C 0.672195 3.3792e-05
7:134036313 G A 0.475834 -6.8296e-05
7:134038218 A G 1.166488 -3.6125e-06
7:134043098 G A 0.680426 -1.0146e-04
7:134050832 A G 1.549671 -5.4678e-05
7:134056838 T C 0.140742 5.1246e-05
7:134057762 T G 0.071968 8.1354e-05
7:134065967 T C 1.824791 1.3532e-05
7:134068158 T G 0.021224 -3.8690e-05
7:134092668 C T 0.310476 1.4943e-04
7:134093813 A G 1.035236 -5.5651e-05
7:134103265 C T 0.537068 8.9558e-06
7:134103923 T C 0.556270 -6.7188e-05
7:134110289 G A 0.022977 -3.8625e-05
7:134112373 G A 0.326714 8.3742e-06
7:134116852 G A 0.608296 7.4101e-07
7:134117634 C T 0.110726 -4.0002e-05
7:134121100 C T 0.503802 3.4837e-06
7:134125384 C T 0.420286 -5.0739e-06
7:134129323 G A 1.413291 -1.0288e-05
7:134135621 C T 0.026732 -7.2529e-07
7:134136177 A G 0.082948 6.1056e-05
7:134142068 C A 0.217517 2.8433e-05
7:134144179 T C 0.054636 -1.5663e-05
7:134144226 A G 0.021010 -9.7343e-05
7:134144862 T C 0.023889 2.0823e-05
7:134164744 T C 0.027449 -1.0537e-04
7:134167218 C T 0.023554 -5.3340e-05
7:134168009 G C 0.041546 -1.8338e-05
7:134171722 G A 0.547506 9.3611e-05
7:134178291 C T 0.905351 -9.0695e-04
7:134179172 T C 0.581045 -3.6149e-05
7:134195639 G C 0.058060 -1.0136e-06
7:134196497 G A 0.069014 3.6567e-04
7:134197756 G C 0.066619 1.6343e-05
7:134202873 C T 0.034564 7.1855e-06
7:134207688 A G 0.799711 -3.0877e-04
7:134219608 G A 0.074526 -2.5159e-05
7:134225827 G A 1.837310 -5.6875e-05
7:134230631 C G 0.073558 4.6123e-05
7:134235271 T C 0.150902 2.3187e-05
7:134250322 C A 1.043503 -2.2243e-04
7:134250354 G T 0.073315 4.4758e-05
7:134260595 T C 0.033561 5.5694e-05
7:134262710 G C 0.081095 -4.8228e-05
7:134269597 T G 0.691692 -6.1985e-05
7:134286674 G A 0.064922 -7.0878e-05
7:134287590 A G 0.050640 -9.1049e-05
7:134288832 G T 0.030289 3.6152e-05
7:134295430 T C 0.020507 2.1595e-06
7:134299245 A G 0.157562 3.0363e-05
7:134306672 A G 0.668628 1.2447e-06
7:134307114 G A 0.780967 -1.9294e-04
7:134314731 C T 0.199899 1.9713e-05
7:134314877 C T 0.020270 2.9616e-05
7:134317908 C A 0.385342 2.8033e-05
7:134321513 C T 0.905435 -1.0659e-05
7:134322933 T C 0.068956 3.1038e-05
7:134326605 C T 0.022328 5.0341e-05
7:134329068 A G 0.041140 -4.0775e-05
7:134344756 G A 0.988348 -3.4624e-05
7:134350922 A G 0.067567 -1.3540e-05
7:134352596 A C 1.193301 -2.0374e-05
7:134357189 G A 1.150298 -1.6504e-05
7:134373997 T C 0.642312 -4.5839e-05
7:134375847 A G 0.105396 -8.6074e-05
7:134377995 A G 0.032672 -1.1347e-05
7:134379121 C A 0.148250 -1.1434e-05
7:134382784 T C 0.703342 3.5120e-06
7:134391874 G A 0.420400 9.4631e-05
7:134394665 A G 0.030922 -3.3355e-05
7:134397348 C A 0.335017 1.1737e-05
7:134398435 C T 0.609082 -5.6884e-05
7:134405310 T C 0.631880 6.0247e-05
7:134412209 G A 1.199464 -6.8876e-06
7:134416326 A G 0.825895 3.0799e-06
7:134416604 G A 1.172499 -5.9597e-06
7:134423737 C A 0.306737 -8.2131e-05
7:134423809 C G 0.253467 8.0879e-05
7:134425606 C A 0.123157 6.3687e-05
7:134429656 G A 0.206511 -3.0426e-05
7:134437308 C T 0.348795 -6.2069e-07
7:134444972 C T 0.029984 -9.9128e-06
7:134448171 T G 0.101290 1.1917e-04
7:134458410 C T 0.865142 -1.4708e-04
7:134463095 C T 0.025356 7.2528e-05
7:134465617 C A 0.305743 2.2176e-05
7:134465675 A G 0.067525 2.0647e-06
7:134467452 T C 0.250150 7.8356e-06
7:134469019 T C 1.928243 1.0427e-04
7:134470632 T C 1.081601 -1.8238e-05
7:134474200 A G 0.208692 -2.6419e-05
7:134474713 G A 0.642545 -2.1473e-05
7:134480907 T C 0.056856 1.0644e-04
7:134483840 C T 0.065347 3.5376e-05
7:134494183 C T 0.070446 -3.5659e-05
7:134497231 T C 0.357296 -9.2806e-05
7:134497314 A G 1.244123 -8.1088e-06
7:134510971 T C 0.152940 2.4692e-05
7:134511160 C T 0.037914 -1.6745e-05
7:134512949 T C 0.108918 -5.8743e-06
7:134514731 A G 0.204969 1.0111e-06
7:134524808 A G 0.030504 -4.9916e-05
7:134526525 C T 0.315942 -1.1051e-05
7:134529667 C T 0.084672 5.6919e-05
7:134531742 G A 0.230611 -5.2875e-05
7:134532798 T C 0.054710 3.6197e-05
7:134537260 C T 1.437567 -7.5098e-06
7:134541503 A C 0.150950 2.9190e-05
7:134543908 A G 1.935601 5.3707e-05
7:134544847 A G 0.059644 3.3567e-05
7:134551482 T C 0.380285 -1.9493e-05
7:134566629 T G 0.093296 6.2522e-05
7:134571992 A G 0.095571 -2.7997e-05
7:134572981 T C 0.225564 -1.2467e-05
7:134592554 G C 0.726863 1.7039e-05
7:134594831 C T 0.061169 5.5945e-05
7:134607826 A G 0.140278 -4.2105e-05
7:134612018 C T 0.954605 3.0166e-05
7:134618710 G A 0.956880 3.1459e-05
7:134626035 G A 0.021597 -6.8599e-05
7:134630256 G A 0.045694 4.8509e-06
7:134631918 A G 0.268446 8.7702e-05
7:134632314 A G 0.023243 2.9932e-05
7:134635040 T C 0.348743 3.8153e-05
7:134639161 A G 0.085311 6.7791e-05
7:134644454 A G 0.616290 4.8446e-05
7:134654865 C T 1.899119 -3.5403e-05
7:134660188 C T 1.278914 2.7285e-05
7:134660420 T C 0.069531 -1.9549e-05
7:134666777 G T 0.061335 5.0764e-05
7:134667121 T C 0.043847 -5.2875e-05
7:134671252 T C 0.040462 -3.4605e-05
7:134678253 A T 0.544407 5.3515e-05
7:134678327 T C 0.022165 -5.4422e-06
7:134701383 A G 0.737088 -2.1529e-05
7:134702052 G C 0.042036 -2.4925e-05
7:134708956 T C 0.299684 -2.4093e-05
7:134709932 C A 0.081913 -1.8050e-06
7:134730252 T C 0.031692 -1.2982e-05
7:134758289 C T 1.023937 -1.0800e-05
7:134760892 G A 0.057836 1.1710e-05
7:134761803 A C 0.033912 1.1915e-05
7:134785741 C T 0.205268 3.0880e-04
7:134788288 A G 0.070696 1.8476e-05
7:134789115 G A 0.049290 5.9786e-05
7:134802683 C A 0.975092 1.1350e-05
7:134814092 C T 0.024934 -5.7094e-06
7:134817203 A G 0.100914 1.8881e-06
7:134842116 A G 0.266093 -2.0994e-05
7:134846009 A C 0.169753 5.9238e-06
7:134853085 C A 1.001590 -2.0713e-06
7:134853888 A G 0.567442 -3.1989e-05
7:134860447 G A 0.021094 6.3024e-05
7:134873925 C T 0.180483 5.7029e-06
7:134873964 C G 1.288852 -7.4390e-04
7:134879261 A G 0.073834 6.6130e-06
7:134880085 G A 0.022759 2.7964e-06
7:134889141 A G 1.465084 -1.0854e-03
7:134893192 A G 0.069040 -9.2590e-06
7:134913919 T A 0.054792 1.1116e-05
7:134922196 T C 1.069102 -4.8425e-06
7:134922834 G T 0.046067 -5.0641e-05
7:134933768 A C 0.627358 1.1044e-05
7:134941141 C T 0.622655 3.2560e-05
7:134944039 C T 0.967575 -3.0834e-05
7:134944518 T C 0.034054 1.7555e-05
7:134945282 T C 0.136289 7.2506e-05
7:134945413 A G 0.097129 -3.9841e-05
7:134945438 A G 0.054311 -3.9118e-05
7:134946179 C T 1.016979 5.9790e-05
7:134960375 T C 0.647008 -4.0576e-04
7:134961821 G A 0.548977 -1.6268e-04
7:134964443 G T 0.580204 -1.1166e-05
7:134965823 C T 0.198922 -3.7046e-05
7:134969692 T C 0.169831 -2.8763e-05
7:134971410 C T 0.305231 -1.0390e-04
7:134971976 C T 0.053503 -3.2179e-05
7:134972639 C T 0.106532 -6.1761e-05
7:134977704 G A 0.137746 1.0502e-05
7:134983450 A G 0.225421 1.2468e-05
7:134985719 C A 0.625090 5.1739e-06
7:134995224 A G 0.084844 -2.5431e-05
7:134998476 G A 0.023723 1.0476e-05
7:134998591 A G 0.367221 -4.2455e-06
7:135002861 G A 0.062792 4.4202e-05
7:135003130 C T 0.702679 -5.5188e-05
7:135004947 A G 0.397439 1.7920e-05
7:135005482 G A 0.334559 1.0785e-05
7:135015266 T C 1.700261 -3.2648e-05
7:135016218 G A 0.025437 -4.8208e-05
7:135018698 T C 0.195229 2.0065e-05
7:135027176 G T 0.581197 1.0883e-06
7:135031484 C T 1.742508 1.0932e-05
7:135032272 G T 0.286395 2.6169e-06
7:135033584 C G 0.039115 5.5678e-06
7:135034844 A C 0.112741 -6.4283e-05
7:135048804 T C 0.493049 -1.1600e-04
7:135051606 C T 0.020562 -1.3083e-05
7:135053407 T C 0.063756 -4.6987e-05
7:135053638 T C 1.468310 -2.1048e-05
7:135058216 A G 0.115494 1.9726e-05
7:135075737 A G 0.094383 7.1036e-05
7:135080323 G T 0.058816 5.7663e-06
7:135082953 C G 0.212318 4.7773e-05
7:135083225 T C 0.379704 -1.8267e-06
7:135084601 T C 0.177474 -4.0555e-05
7:135095260 T C 0.035252 1.4605e-05
7:135103660 G T 0.621649 -6.5237e-05
7:135106456 A T 0.132219 5.3437e-05
7:135117830 G T 0.089398 1.7785e-05
7:135123060 C G 0.062263 -3.5421e-05
7:135131349 C G 1.203742 -5.9541e-05
7:135134802 C A 0.196082 -1.1232e-05
7:135137793 A G 0.030672 4.5842e-05
7:135178604 A G 0.042685 -4.2076e-07
7:135194613 G A 0.414132 -7.5095e-05
7:135197965 T A 1.965572 3.5411e-05
7:135206180 C T 0.055373 -1.1975e-05
7:135208796 C T 0.086623 -6.4376e-05
7:135211446 G A 0.276431 -9.9164e-05
7:135214366 C T 0.019974 -3.0158e-05
7:135223456 C T 0.256333 -6.2673e-05
7:135237096 A C 0.738918 1.5092e-04
7:135240951 C T 0.109161 -2.7694e-07
7:135242122 A T 0.508379 -5.8746e-05
7:135242747 C T 0.046018 9.6438e-07
7:135246305 G A 0.416219 -5.6326e-05
7:135250038 C T 0.027066 -2.4764e-05
7:135258678 A C 0.028439 3.2708e-05
7:135269655 C T 0.076704 -4.1282e-05
7:135269656 A G 0.077093 -4.8145e-05
7:135271762 G T 0.409319 3.2336e-05
7:135279315 C A 0.961457 9.8877e-06
7:135279957 A G 0.060962 1.5704e-05
7:135293128 G A 1.665681 1.3940e-06
7:135308455 G C 0.303858 1.2698e-05
7:135310860 A G 0.646813 4.6902e-05
7:135327853 A G 0.263425 2.7720e-05
7:135329186 T G 0.037488 1.6036e-05
7:135329690 C T 0.376076 3.7787e-05
7:135343455 A G 0.076330 -4.5387e-05
7:135354599 G A 0.076181 -3.9851e-05
7:135358202 G A 0.252617 -7.7543e-05
7:135358888 T C 0.029280 8.3852e-05
7:135360958 G A 1.913381 1.2236e-04
7:135361514 G A 0.601999 -2.0334e-05
7:135365790 T C 0.039890 -2.6266e-05
7:135365946 A C 0.267463 1.6234e-04
7:135366195 T C 0.040335 -9.0993e-05
7:135376041 A G 0.076100 5.4003e-06
7:135376654 C T 0.135971 -2.6072e-05
7:135379820 A G 0.631322 3.8274e-05
7:135387495 G A 1.247209 2.9947e-07
7:135402307 T G 0.090037 3.8101e-05
7:135404133 C T 0.062471 1.3551e-06
7:135407474 A G 0.070595 -7.9032e-05
7:135414247 A G 0.042146 -2.0051e-05
7:135422497 G A 0.095039 -2.5666e-05
7:135423424 G A 0.786735 1.6873e-04
7:135425191 T C 0.125013 4.5120e-05
7:135426708 T G 0.258654 -3.8744e-05
7:135429040 T C 0.046476 3.1367e-05
7:135441131 T C 1.122569 1.9784e-04
7:135441556 A G 0.050741 4.5251e-05
7:135445488 G A 1.951486 1.3909e-04
7:135446029 T C 0.064922 -2.0772e-05
7:135447712 A G 0.115393 -2.5491e-05
7:135454233 C T 1.970457 9.6696e-05
7:135456088 C T 1.283244 1.0778e-04
7:135456420 C T 0.056148 1.5774e-04
7:135457807 C T 1.965712 1.1014e-04
7:135462228 A G 0.194291 -1.2393e-05
7:135462756 C A 0.059657 4.5386e-05
7:135466041 C A 0.276713 -4.0496e-05
7:135466424 C T 0.282277 -2.6964e-05
7:135466740 T C 1.532544 1.0059e-04
7:135467241 T C 0.062244 -2.0420e-05
7:135469423 C G 0.162440 4.9095e-06
7:135469462 A G 0.952524 2.1313e-05
7:135476812 T C 0.683955 1.0678e-05
7:135478642 G T 0.092442 7.7854e-05
7:135481511 T G 0.282475 1.6285e-05
7:135484670 T C 1.264143 -8.4579e-06
7:135486160 A C 0.277483 9.4807e-06
7:135488621 G A 0.329843 -2.1314e-05
7:135489648 T C 0.108538 -1.1458e-04
7:135497108 G A 0.035720 -3.1046e-05
7:135497224 G A 1.528473 2.1547e-05
7:135512610 G A 0.601526 4.9480e-05
7:135518767 G A 1.023223 -2.6092e-05
7:135520687 A C 0.210838 -1.5907e-05
7:135530977 G A 0.130320 -4.1643e-05
7:135547543 T C 0.269754 -1.5570e-05
7:135555165 T C 0.129314 -3.2316e-05
7:135561155 C T 0.073091 -1.0821e-05
7:135569910 G A 1.028644 -3.0074e-05
7:135570157 G A 0.055197 1.2364e-05
7:135575461 C A 0.118418 7.0174e-05
7:135575744 A G 0.890245 -3.4688e-07
7:135579104 T C 0.060407 4.1661e-05
7:135579485 T C 0.048592 1.4468e-05
7:135579569 T C 0.116626 -9.4473e-06
7:135584098 A G 0.795709 1.2091e-05
7:135587745 C T 0.968247 -1.0940e-05
7:135589147 A G 1.363362 -1.1545e-05
7:135590031 G A 0.991577 -9.5056e-06
7:135600091 C A 1.077836 3.4668e-05
7:135604429 T C 0.118782 -7.1071e-05
7:135606714 C T 0.180681 -1.2082e-05
7:135615339 C T 0.301832 -1.2681e-04
7:135632137 A C 0.894941 -1.8719e-05
7:135647923 A T 0.400730 -2.3522e-04
7:135651123 C T 0.042107 -1.0083e-06
7:135652377 T C 0.200211 7.1209e-05
7:135652614 A G 0.142106 4.8384e-06
7:135668263 T C 1.313231 7.7416e-05
7:135668346 A G 0.032597 1.5144e-05
7:135678495 C T 0.143151 1.4580e-05
7:135680562 C T 0.864513 -9.7503e-06
7:135682034 C T 0.349129 7.7486e-05
7:135686633 T C 0.370665 -2.2685e-04
7:135688476 T A 0.051091 -1.3468e-05
7:135691580 A G 0.461903 -1.0303e-04
7:135696077 T C 0.198744 1.0345e-05
7:135697319 C A 0.055515 5.8583e-05
7:135703194 G A 0.037141 -2.5943e-05
7:135704126 C T 0.375417 -3.0442e-05
7:135704842 G A 0.197949 -2.6906e-05
7:135705154 C T 0.315364 -3.8877e-05
7:135712364 T C 1.919557 5.7078e-05
7:135715783 C T 0.268927 -7.0854e-05
7:135718000 A G 0.119139 -6.7789e-05
7:135718628 T C 0.114741 -1.3516e-04
7:135720705 G A 0.048281 1.6956e-06
7:135723047 A G 0.033499 -6.5544e-05
7:135724288 C T 0.036103 -1.0104e-04
7:135726441 A G 0.101699 -1.7357e-04
7:135736873 C T 0.057268 -3.1608e-05
7:135738387 A C 0.023058 -8.4253e-05
7:135739301 T C 0.040066 -6.7887e-05
7:135742322 G A 0.103364 -1.3424e-04
7:135742974 T C 0.414904 -2.2580e-05
7:135744868 G A 0.151093 -2.5862e-05
7:135745917 A G 0.038715 6.1355e-06
7:135747307 T C 0.023363 -7.7809e-05
7:135748780 A G 0.061231 -3.1021e-05
7:135753142 A G 0.047420 -1.8904e-04
7:135754469 G A 0.091215 -6.1459e-05
7:135761792 C T 0.347234 -5.8794e-05
7:135762157 G A 0.093903 4.2122e-05
7:135773417 C T 0.777040 3.7454e-05
7:135774687 C T 0.197225 8.6351e-05
7:135776776 G T 1.323345 -2.1841e-05
7:135776985 C T 0.081890 2.1376e-05
7:135778636 T C 0.124926 3.0900e-05
7:135778919 G C 0.435216 -1.8350e-05
7:135788781 C T 0.702196 -7.2981e-07
7:135798509 T C 0.782729 -2.4375e-05
7:135800955 G A 0.986170 6.0713e-07
7:135806183 T C 0.388646 4.9921e-07
7:135806402 G T 0.392100 1.1054e-04
7:135811908 C T 0.576640 -4.9409e-05
7:135813469 T G 0.040179 -8.8304e-05
7:135815315 T C 0.265665 3.5343e-04
7:135819727 T C 0.049861 -5.7372e-05
7:135824643 G A 0.619358 -6.0505e-05
7:135824784 G C 0.217527 1.1405e-05
7:135827907 A C 1.139626 -1.7183e-05
7:135830287 T G 0.120570 2.8769e-05
7:135831287 G T 0.886762 -7.1697e-05
7:135845461 A G 1.109158 2.4682e-05
7:135846513 C G 0.042513 -2.6124e-05
7:135850532 A G 0.165141 2.3222e-05
7:135854967 T C 0.246223 2.8547e-04
7:135857028 G A 0.979743 2.4948e-05
7:135862688 G A 0.020737 -7.4214e-06
7:135865186 A G 0.414950 -5.4477e-05
7:135869147 G C 0.062744 -1.6591e-04
7:135870830 A G 0.997192 -6.6299e-05
7:135874334 C T 0.984774 -6.7891e-05
7:135883871 A G 1.003551 -8.0837e-05
7:135884914 C T 0.179944 -1.7208e-05
7:135890134 G A 0.070144 -1.3951e-05
7:135903087 A G 0.476622 -2.1162e-05
7:135904832 T C 0.756838 -9.4465e-06
7:135906817 A G 0.685548 -4.3024e-05
7:135915683 T C 0.124812 1.1884e-06
7:135917943 G A 0.031812 4.2851e-05
7:135920796 T C 0.108603 -3.5972e-05
7:135924946 G A 0.086204 1.7110e-05
7:135925039 T C 0.093802 -6.9078e-06
7:135925329 G T 0.186780 1.4580e-05
7:135929971 T A 0.102235 -1.0480e-05
7:135930345 A G 0.515312 -8.5641e-05
7:135935636 T C 0.031575 1.0691e-04
7:135939085 A G 0.043717 1.2772e-04
7:135939224 C A 0.096613 4.6987e-06
7:135950088 G C 0.029559 -5.0771e-05
7:135951136 C G 0.182600 -3.5567e-06
7:135951676 G C 0.071543 -4.4381e-05
7:135952578 G A 0.066369 -2.4187e-05
7:135958261 A G 0.088943 -6.8550e-05
7:135963288 T C 0.033473 7.5858e-05
7:135969351 C T 0.293497 8.7972e-05
7:135970968 C A 0.183077 -8.9195e-06
7:135972889 A G 0.068369 -2.9202e-05
7:135972976 G A 0.074678 6.3332e-05
7:135973538 A G 0.061017 -4.7719e-05
7:135973937 G C 0.060803 -2.8705e-05
7:135976422 T C 0.071209 -1.2530e-04
7:135977244 T C 0.820088 3.6692e-05
7:135981777 A G 0.121599 8.3865e-05
7:135990160 T C 0.054882 -1.2342e-05
7:135995447 A G 0.084136 -5.2086e-08
7:135995544 C G 0.030604 -1.2866e-04
7:136010033 G A 0.031727 3.5878e-05
7:136010946 T C 1.040101 9.3007e-05
7:136012354 A G 0.289739 -1.2188e-05
7:136016828 T C 0.052474 2.0545e-05
7:136023288 T C 1.317207 1.3343e-04
7:136025213 G A 0.831727 2.5612e-05
7:136029997 C A 0.044275 2.4310e-05
7:136031668 G A 0.079274 6.7966e-05
7:136036622 G A 0.634239 2.5995e-05
7:136052134 C A 0.577841 4.1084e-05
7:136054346 A G 1.885084 9.9014e-05
7:136055046 A G 0.416881 -2.8178e-05
7:136057552 G A 0.329931 -1.9525e-05
7:136062314 G A 0.073137 -2.9475e-05
7:136062961 T C 0.864756 2.7360e-07
7:136072372 A G 0.050605 -8.3458e-05
7:136078014 T C 0.593940 4.7682e-06
7:136091092 C G 0.822818 1.3918e-05
7:136095212 C T 0.085380 6.1189e-05
7:136105590 G A 0.203327 -1.0865e-06
7:136107337 T C 0.026651 6.6310e-05
7:136111671 A G 0.583450 3.4407e-05
7:136111814 G A 0.079070 2.2457e-05
7:136111845 G T 0.073776 6.4712e-05
7:136112988 T C 0.221282 1.6971e-05
7:136121062 A G 0.112430 6.7014e-05
7:136132145 A G 1.706214 -3.8408e-05
7:136135921 T C 0.035203 9.3196e-05
7:136149845 A C 0.056087 2.7263e-05
7:136155196 G A 0.037634 1.1016e-05
7:136158480 C T 0.223113 1.5390e-05
7:136161563 T G 0.174501 2.1217e-05
7:136166872 A G 0.585560 -4.0964e-05
7:136169615 T C 0.097379 5.3748e-05
7:136173321 G A 0.060640 -5.9277e-05
7:136192943 T G 0.202519 2.3241e-04
7:136215450 A G 0.087944 -8.4376e-06
7:136217677 A C 0.051091 -6.5743e-06
7:136225509 C T 0.516535 -7.1334e-05
7:136225745 T G 0.069839 -4.9477e-06
7:136227309 T C 0.073296 -6.5581e-06
7:136242264 G A 0.988017 -3.7675e-05
7:136243316 A G 0.431575 1.6281e-04
7:136277060 T C 0.034528 -2.8786e-05
7:136299708 G A 1.912050 -1.2078e-04
7:136316098 G A 0.071553 2.9685e-05
7:136328832 G A 0.064938 -1.2107e-04
7:136335969 T G 0.076697 7.7731e-05
7:136337093 T C 0.114010 3.8696e-05
7:136340792 G A 1.283189 7.7180e-05
7:136341233 C T 0.661945 -3.4738e-05
7:136341452 A G 0.770785 -2.8558e-05
7:136341867 A C 0.046236 -7.5703e-05
7:136348038 G A 1.432675 1.2823e-05
7:136349271 C T 0.027865 5.9734e-06
7:136350880 A G 0.140385 1.4606e-04
7:136358861 G A 0.503374 3.9587e-05
7:136362715 C G 0.155510 -3.6570e-06
7:136363518 G T 0.028774 -1.5415e-05
7:136363780 A C 0.023642 1.2073e-05
7:136364730 A C 0.288677 2.7751e-05
7:136367405 T C 0.074412 1.6289e-05
7:136370269 G A 0.161862 2.8309e-05
7:136377078 A G 0.046375 2.9731e-06
7:136392615 T C 0.090891 -6.3851e-05
7:136428681 A C 0.092997 1.5630e-06
7:136429453 T C 0.064344 -3.6928e-04
7:136432968 T C 0.043081 -9.7418e-05
7:136435763 A G 0.960597 1.3102e-05
7:136438640 C T 0.658712 -1.8142e-04
7:136466599 A G 0.071822 2.8582e-05
7:136483470 C T 1.788406 -5.6901e-05
7:136483798 T C 0.157636 3.2539e-05
7:136486186 G T 0.072513 1.0594e-04
7:136505363 A G 0.037897 9.2835e-05
7:136508139 A G 1.602726 -6.9920e-05
7:136508353 G T 0.635710 -1.4046e-04
7:136511056 A G 0.059543 -6.9920e-06
7:136522780 T G 0.132699 1.1143e-05
7:136536427 A G 0.685464 9.9881e-06
7:136540914 C T 0.142271 -1.0532e-04
7:136543870 T C 0.164946 1.6422e-04
7:136546916 T C 1.795300 -2.3717e-05
7:136555944 A G 0.128071 -7.2216e-05
7:136556823 C T 0.223535 2.6068e-06
7:136556978 G A 0.336370 5.4163e-06
7:136560479 C T 0.195407 4.9238e-06
7:136566533 G A 0.746893 7.9159e-05
7:136569284 C T 0.300226 5.3791e-04
7:136574169 C A 0.024888 -6.7994e-05
7:136574200 A G 0.029468 1.0211e-04
7:136586318 C T 0.649683 9.6001e-06
7:136593103 G T 0.109976 1.2748e-04
7:136601663 A C 0.128207 -1.0073e-05
7:136602131 T G 0.295078 -3.2153e-06
7:136602339 A G 0.144507 4.0870e-05
7:136605865 T C 0.032529 -5.2245e-04
7:136609925 T C 1.332070 -9.3314e-05
7:136612588 T C 0.702942 1.6692e-05
7:136639941 C T 1.338415 -6.6512e-05
7:136641048 T C 0.099882 7.1406e-06
7:136648844 C T 1.865619 3.4454e-05
7:136652349 T G 0.066765 7.7998e-05
7:136655323 C T 0.512624 1.4217e-04
7:136660652 A G 0.024181 -3.9213e-05
7:136662741 G A 1.375452 -4.9865e-05
7:136676570 G A 1.469349 -5.2385e-05
7:136685758 C T 0.043519 -3.4442e-05
7:136687403 T C 0.979873 -5.1994e-05
7:136688386 T C 0.035486 8.7478e-05
7:136689822 T G 0.038589 -1.5258e-05
7:136690503 C T 0.383700 4.1052e-04
7:136692752 C T 0.216492 -1.0165e-04
7:136694741 T C 0.038284 -9.2696e-05
7:136698529 A G 0.134020 -2.6473e-06
7:136707462 A G 0.069793 1.3587e-05
7:136711493 C A 0.030604 1.0267e-05
7:136713102 C T 1.867616 4.0707e-05
7:136715254 T C 0.802954 -2.1444e-06
7:136717033 C G 0.047810 1.0845e-04
7:136727706 G A 0.073588 -2.4972e-05
7:136734190 C T 1.828358 9.8313e-05
7:136735359 A G 0.127182 3.7493e-05
7:136737917 C T 0.088216 1.5041e-05
7:136751712 T C 0.154783 -4.7867e-04
7:136755894 A G 0.274779 8.9544e-05
7:136765572 C T 1.894341 -3.5188e-06
7:136773307 C T 0.137944 -4.7873e-05
7:136793322 T C 0.028186 -1.0967e-04
7:136793350 T C 0.610240 -5.1868e-05
7:136798768 A C 0.709616 -5.7099e-05
7:136826269 G A 0.733410 -3.2112e-05
7:136827437 T C 0.251130 -2.5585e-06
7:136835282 C G 1.882909 2.9330e-04
7:136850752 G A 0.377494 1.4834e-05
7:136874959 A G 0.055145 -6.2891e-05
7:136882925 A G 1.106470 8.8102e-05
7:136888003 C T 0.435236 1.6374e-04
7:136892170 T C 0.105308 -1.8602e-05
7:136893026 A G 0.052062 3.0539e-05
7:136904386 C T 0.334303 -2.4772e-05
7:136913148 A G 0.144871 -3.7131e-05
7:136916650 A G 0.025353 2.2678e-05
7:136920168 G C 0.332800 -2.2027e-05
7:136920870 G T 0.030676 -2.4751e-05
7:136921062 T C 0.853133 -4.2309e-05
7:136923508 C T 0.239303 -5.3755e-05
7:136931552 T C 0.218478 1.3489e-05
7:136933948 G T 0.238251 4.5564e-06
7:136940099 T C 0.050523 -5.0827e-05
7:136940418 G C 0.027027 -2.4551e-05
7:136940800 C T 0.329846 -1.2792e-04
7:136942656 T C 0.021860 4.3135e-06
7:136945107 C T 0.460001 9.4959e-06
7:136946347 A G 0.054691 5.5243e-05
7:136946672 G A 0.814336 -7.5958e-05
7:136949967 T C 0.032217 -1.4993e-05
7:136958339 G A 1.758415 -5.7220e-06
7:136960167 G A 1.210321 -4.7256e-06
7:136960590 G C 0.250309 -2.8563e-06
7:136964503 G A 0.107785 6.3867e-05
7:136965735 C T 0.031438 3.9101e-05
7:136966331 A G 0.092536 3.8591e-05
7:136971908 T C 0.051461 1.6722e-05
7:136972027 C T 1.271926 -3.4626e-04
7:136972986 G A 0.139538 2.1819e-05
7:136978529 C T 1.403775 -1.9504e-04
7:136979249 T C 0.453461 -1.6937e-04
7:136981593 C A 0.042623 8.4630e-05
7:136984716 T C 0.426057 -8.7522e-06
7:136984795 A G 0.036038 2.3148e-05
7:136987235 A G 0.105493 1.4188e-05
7:136990648 T C 0.053678 3.9054e-05
7:137003404 C T 1.812772 4.2486e-05
7:137012561 G A 0.051205 5.8095e-05
7:137017209 C T 0.247563 -4.9474e-05
7:137021176 G T 0.291793 -6.8200e-05
7:137025020 C T 0.848965 -1.0406e-04
7:137032426 T C 0.038248 9.6178e-06
7:137032473 A G 0.042889 -1.3026e-05
7:137043484 C A 0.909765 -4.5985e-05
7:137048159 C T 1.279648 -2.5396e-04
7:137050649 A T 0.050150 4.0103e-05
7:137053814 A G 0.070848 7.5858e-05
7:137055525 G A 0.138142 5.6925e-05
7:137059366 C T 0.022185 -3.4781e-06
7:137066364 A G 0.719116 2.0706e-04
7:137075814 T C 0.037498 4.9642e-05
7:137080131 G A 0.033636 4.1171e-05
7:137081223 G A 0.388594 -2.9654e-05
7:137081750 G A 0.037420 -5.3561e-07
7:137094379 G A 1.597410 -1.6716e-05
7:137109163 A C 0.110437 -7.2758e-05
7:137122009 T C 0.062750 2.3552e-05
7:137127955 G A 0.023019 -4.7955e-05
7:137128086 C A 0.726675 -7.7084e-05
7:137131947 A C 0.046891 -7.3036e-06
7:137132091 C A 0.053451 9.3959e-05
7:137136419 T C 1.016362 2.2032e-05
7:137138736 G C 1.814122 -7.3682e-06
7:137140222 A G 0.671981 -5.3956e-06
7:137140498 A G 1.702433 -4.9038e-05
7:137140736 T C 1.540869 -1.2937e-05
7:137145089 A C 0.084912 -7.6772e-05
7:137152383 T C 0.043581 -2.3734e-05
7:137159094 A G 0.052620 9.8997e-05
7:137164113 A G 0.078083 -9.5448e-05
7:137164620 C T 0.043513 -9.4948e-05
7:137165940 T C 0.189581 1.9108e-05
7:137166007 T C 0.022698 -6.9595e-05
7:137178027 A C 0.049618 -2.5902e-05
7:137184552 C T 0.048040 1.6572e-05
7:137186346 T C 0.105682 -6.4949e-05
7:137192810 G A 0.041964 2.4585e-05
7:137203819 C G 0.037109 1.3477e-05
7:137212361 G T 0.055408 -4.9567e-06
7:137215159 C T 1.907996 2.3683e-05
7:137217391 C T 0.039043 6.4335e-05
7:137221292 G A 0.145634 -5.1052e-06
7:137227544 G A 0.132920 -1.7871e-05
7:137230428 C T 0.031980 7.8297e-05
7:137234703 A G 1.852214 1.1410e-05
7:137240557 A G 0.084980 5.1577e-05
7:137254056 T C 0.040040 -3.7101e-05
7:137258446 C T 0.060274 5.4841e-05
7:137261899 T G 0.036628 1.3560e-04
7:137262756 T A 0.033642 3.0255e-05
7:137263481 T C 0.024100 6.7714e-05
7:137266081 T C 0.054886 5.3157e-05
7:137267554 T C 0.078797 -1.2502e-04
7:137267808 T C 1.967484 9.3388e-05
7:137272754 C T 0.153790 -8.2146e-05
7:137274705 C A 0.113510 3.5835e-05
7:137284359 C T 0.102416 -3.2795e-07
7:137284511 C A 0.044003 3.8166e-06
7:137284709 G T 0.046018 1.6234e-04
7:137287454 T G 0.023983 -4.6188e-05
7:137305282 T C 0.053974 -2.2935e-05
7:137314966 T C 0.114614 9.9445e-05
7:137322018 A G 0.034418 8.2661e-05
7:137331446 G A 0.061653 -7.5493e-05
7:137335270 T G 0.035840 -2.5265e-05
7:137335289 G T 0.069722 -1.2400e-04
7:137339786 C T 0.071816 7.1392e-05
7:137345782 T C 0.024856 1.2557e-04
7:137350016 A G 0.055577 -6.6007e-05
7:137352806 G C 0.071530 3.5038e-05
7:137360576 G A 0.599932 5.2149e-05
7:137363062 A T 0.056664 -2.5522e-06
7:137366590 T C 0.039303 1.0946e-04
7:137366755 T C 0.064493 2.2565e-05
7:137372768 A C 0.044908 8.8922e-05
7:137375737 T C 0.064746 -1.5662e-04
7:137376257 T C 0.058833 9.3438e-05
7:137382045 C T 0.028147 3.4108e-05
7:137387633 C T 0.027407 3.7087e-05
7:137391830 A G 0.076921 1.8576e-05
7:137400573 G T 0.690810 3.1318e-05
7:137400816 T G 0.056424 -7.3478e-05
7:137409707 A G 0.116409 -6.9522e-05
7:137411776 T C 0.023292 -4.1672e-05
7:137414396 C T 0.691680 9.9114e-05
7:137430648 A T 0.057408 -8.0285e-05
7:137435053 C T 0.576530 4.6584e-04
7:137440578 C T 0.166877 2.1185e-05
7:137443549 T C 0.081611 -1.3059e-05
7:137444461 C T 0.620821 8.2933e-05
7:137444963 G A 0.714315 5.5422e-05
7:137446717 C T 0.021919 -3.3998e-05
7:137447854 G C 0.093533 -4.8756e-06
7:137450754 C T 0.122917 3.3043e-05
7:137453994 C T 0.548724 3.4001e-05
7:137455683 T C 0.062857 3.6187e-07
7:137461416 A G 0.046531 -2.2983e-05
7:137466515 A G 1.121336 -3.9482e-05
7:137479043 C T 0.215067 -4.3950e-05
7:137480792 T C 0.223165 -3.2735e-05
7:137488593 G T 0.103014 5.2918e-06
7:137490722 G A 0.147915 3.5100e-05
7:137495345 T C 1.022318 -2.7835e-06
7:137497157 A G 0.074941 8.2353e-05
7:137497570 A G 0.036210 -8.2634e-07
7:137516195 C A 0.106779 6.7614e-05
7:137518545 T C 0.100823 -7.0850e-06
7:137523085 T C 0.101839 4.7777e-05
7:137529578 A G 0.098836 -6.5201e-06
7:137536270 T C 0.048018 6.4077e-05
7:137538467 C G 1.292884 7.5852e-06
7:137539840 G A 1.377608 1.9698e-05
7:137540079 T C 0.073890 -5.7701e-05
7:137542192 C A 0.065334 -1.9466e-07
7:137562583 G A 0.023087 1.0618e-04
7:137571923 A G 0.025414 9.1437e-06
7:137571931 T C 0.510748 1.3560e-04
7:137575595 T A 0.050643 -4.4925e-05
7:137578261 G A 0.057057 5.6886e-05
7:137580678 G A 1.394060 -3.1601e-04
7:137582102 C T 0.120872 6.8646e-06
7:137583206 C T 1.422909 -7.6595e-05
7:137584781 G A 1.350807 -1.6495e-04
7:137590864 C T 1.183700 -1.4082e-05
7:137595169 A G 0.040650 3.6793e-05
7:137598761 T C 0.034587 9.7212e-05
7:137600690 T C 1.232318 1.8726e-05
7:137602794 A G 0.020464 -3.0995e-05
7:137603252 T C 1.093221 6.3950e-07
7:137603355 A G 0.041831 -2.8147e-05
7:137603819 T C 0.022198 -1.0689e-05
7:137604396 C T 0.041968 2.4637e-04
7:137605247 G A 1.246826 6.8204e-06
7:137610395 C A 0.044895 6.7037e-05
7:137611566 C A 1.160392 -1.6771e-05
7:137612488 A G 0.060822 -2.2640e-05
7:137612707 A G 0.048501 5.7524e-05
7:137614998 C T 0.072659 -2.8684e-05
7:137615234 G A 1.247099 -1.0184e-05
7:137618312 T C 1.171311 4.2784e-06
7:137621068 C G 0.217689 1.2032e-05
7:137624400 A G 0.080446 4.6793e-06
7:137626891 C T 0.069667 -8.5197e-06
7:137629146 T C 0.947529 -1.4377e-05
7:137633921 T C 0.025164 2.2715e-05
7:137638311 C T 0.067489 -7.3917e-06
7:137639253 T C 0.113020 6.7540e-05
7:137640691 T C 0.022302 1.0955e-04
7:137646335 A G 0.038089 3.6387e-05
7:137647171 C T 1.524923 8.8873e-06
7:137651379 C T 0.092549 -1.1539e-06
7:137658446 C T 0.821932 -4.5555e-06
7:137658901 C G 0.245194 1.8043e-05
7:137659231 T C 0.035934 -1.2441e-05
7:137660199 T C 0.021659 -6.5604e-05
7:137660917 G T 0.112248 -2.6149e-05
7:137663901 A G 0.141687 1.3125e-05
7:137664102 T C 0.094185 8.5906e-05
7:137664678 T G 0.041507 6.4614e-05
7:137664973 G A 0.230348 -3.7960e-05
7:137665638 A G 0.487129 -3.0996e-05
7:137667956 A G 0.091060 -3.0052e-05
7:137669111 T C 1.485263 6.4207e-05
7:137670089 G T 0.031033 3.2709e-05
7:137670606 T C 1.636768 4.8466e-05
7:137671487 T C 1.814947 -3.8226e-05
7:137677062 T C 1.496811 -1.5358e-05
7:137677804 C A 1.797037 -1.1292e-04
7:137682073 C T 1.855006 -7.7623e-05
7:137684551 G A 0.154894 4.4371e-05
7:137693583 A G 1.253016 1.4719e-06
7:137700523 T C 0.091076 -2.0436e-05
7:137717501 A G 0.027777 3.0146e-06
7:137732209 C A 1.353508 -2.2707e-05
7:137737546 T C 1.540561 -1.7525e-04
7:137738365 T C 0.036735 -4.8805e-05
7:137740126 G A 0.054571 1.3499e-04
7:137744015 A C 0.184115 9.5819e-06
7:137749862 C G 1.757792 -6.2304e-05
7:137758025 T G 0.118597 4.4862e-06
7:137760427 T C 0.034379 8.4644e-05
7:137765427 T G 1.476012 -5.5181e-06
7:137772004 G C 0.056570 -3.1955e-05
7:137772627 C T 1.173034 -2.4139e-05
7:137775829 T C 0.088904 -3.2536e-05
7:137781437 A C 0.232905 9.1699e-06
7:137784687 A G 0.832143 6.0512e-06
7:137789937 T G 0.057560 -5.3775e-05
7:137792420 G A 1.560522 -1.0463e-05
7:137796885 C A 0.052390 -2.2699e-05
7:137797102 C T 0.028952 6.0180e-05
7:137801770 C A 0.366322 -8.8450e-06
7:137801915 A G 1.585651 6.0118e-06
7:137812369 A C 1.741680 -1.0067e-04
7:137813127 T C 0.043951 -3.3553e-05
7:137824500 G A 1.400256 -1.3448e-04
7:137828820 T C 0.096626 -7.1726e-05
7:137835785 G A 1.468369 -4.4565e-05
7:137844012 G A 0.027261 -1.2923e-05
7:137847254 A G 0.274620 7.3604e-05
7:137848071 C T 0.844642 4.6846e-05
7:137848905 C T 0.358006 -3.1183e-05
7:137854455 T C 0.485389 -1.8447e-04
7:137856693 A G 0.591756 -2.1836e-05
7:137864966 A G 0.268222 -3.1243e-05
7:137865590 G T 0.115984 1.2070e-04
7:137866339 C T 1.863321 2.1979e-05
7:137869846 G C 1.659800 -1.4465e-05
7:137871779 T C 0.179029 -3.1190e-06
7:137873527 A G 0.914627 -5.3125e-05
7:137879781 A C 0.425349 3.7843e-04
7:137888939 C T 1.387971 8.4831e-05
7:137895316 A G 0.045109 5.4910e-05
7:137908522 G T 0.659595 -1.5109e-05
7:137909474 T C 0.030231 -6.4841e-05
7:137910058 C T 0.204856 4.9671e-05
7:137911070 G A 0.048125 9.2159e-05
7:137912951 T C 0.115133 -7.1911e-05
7:137916027 C T 0.104701 -6.8574e-05
7:137917113 G C 0.064772 -1.3012e-05
7:137917364 G A 0.577575 -3.1204e-05
7:137924096 G A 0.169039 -4.3641e-05
7:137929383 C G 0.886765 1.1222e-04
7:137931977 A G 0.468411 -8.8543e-06
7:137932270 G A 0.562369 -7.2941e-05
7:137932689 C T 0.204856 -6.5551e-05
7:137934757 A G 0.363119 -8.2065e-05
7:137940651 A G 0.177737 -1.7168e-05
7:137942278 C T 0.050325 -9.6616e-06
7:137942487 T G 1.190175 2.9564e-05
7:137942779 A G 0.347497 -2.7793e-05
7:137944146 T G 0.046986 -5.4863e-06
7:137945850 T C 1.166296 6.6714e-05
7:137946207 A G 0.670978 8.1596e-05
7:137951816 C T 0.103007 -6.7316e-05
7:137958905 A G 1.180704 4.5956e-05
7:137961524 T C 0.788247 8.9754e-06
7:137962186 A G 0.402048 4.8222e-05
7:137963580 A C 0.131404 -1.0855e-04
7:137970609 C T 0.663484 3.0920e-05
7:137973698 C T 0.642964 1.2487e-04
7:137974918 C T 0.023029 -5.0705e-05
7:137976868 T C 0.497337 3.9944e-05
7:137979927 A G 1.320219 1.9355e-05
7:137984220 A G 0.054908 8.1522e-05
7:137985801 G T 0.325130 -1.6543e-04
7:137992946 T G 1.249842 9.0749e-06
7:137999804 C T 0.109142 -2.8739e-05
7:138002082 G A 1.610373 -7.7181e-05
7:138002175 C T 0.052068 -4.1238e-05
7:138006598 A G 0.028037 3.5470e-05
7:138023575 T G 0.382265 -3.3090e-05
7:138025978 A G 0.238952 -6.3915e-05
7:138027736 A G 0.046538 -1.0012e-04
7:138030202 T G 0.065077 9.9825e-05
7:138032720 T C 0.033743 4.4970e-05
7:138032862 T C 1.613311 -7.5597e-05
7:138040182 A G 0.044311 -2.9241e-05
7:138045053 A G 0.559155 -3.2648e-05
7:138045486 G T 0.134105 2.2852e-05
7:138045795 A G 0.118502 -3.2899e-06
7:138046225 T C 0.361817 -3.1177e-05
7:138049387 G C 1.725455 -6.6891e-06
7:138071567 C T 1.745429 -6.5180e-06
7:138081326 T C 0.091066 4.4145e-06
7:138081530 T C 0.679719 -2.4283e-05
7:138084513 T C 0.221292 2.0280e-05
7:138086495 G A 0.685425 -2.0890e-05
7:138092008 A G 0.652179 4.1270e-05
7:138092362 T C 0.677109 7.3370e-05
7:138092410 C T 0.083620 -1.4017e-04
7:138093957 G A 0.700625 -4.1835e-06
7:138093986 A G 0.024304 1.6852e-04
7:138110210 G A 1.460455 6.2787e-05
7:138111632 A G 0.703565 4.2003e-05
7:138120024 C T 0.092351 -1.2581e-05
7:138120053 T C 0.084302 5.9445e-05
7:138130852 T C 0.168912 8.1591e-05
7:138138100 T C 0.549142 7.3255e-06
7:138153491 G C 0.098804 3.3563e-05
7:138157390 G A 1.719629 1.7764e-05
7:138158146 G A 0.099375 6.0615e-05
7:138162679 T C 0.080271 2.6244e-04
7:138178222 G A 1.644120 1.2812e-05
7:138186681 G A 0.257002 -4.9435e-05
7:138190709 G C 0.030202 -5.7596e-05
7:138192926 T C 0.059384 -3.4185e-04
7:138194751 G A 1.910544 3.6498e-05
7:138199493 A G 0.100265 1.5633e-05
7:138226579 T C 0.594937 -2.5502e-05
7:138230820 T C 1.645304 1.9390e-05
7:138238844 A G 0.956140 1.2623e-05
7:138240658 A G 0.056054 1.7281e-04
7:138265310 G A 0.283020 1.8486e-05
7:138265337 G C 0.021604 -1.3906e-05
7:138276634 T C 0.662877 6.6923e-06
7:138279083 C T 1.453367 1.6503e-05
7:138292941 G A 0.461234 9.9947e-06
7:138296187 C T 1.365423 4.2246e-05
7:138297714 A C 0.395940 1.6487e-05
7:138301034 C T 1.231299 1.2161e-05
7:138305806 C T 0.630715 2.3578e-05
7:138309274 G A 0.249167 9.8155e-06
7:138312122 C A 1.513634 -1.6581e-05
7:138312350 T C 0.035116 -3.7021e-06
7:138312389 T C 0.081537 7.6932e-05
7:138313295 T C 0.066788 9.9196e-07
7:138314555 T C 1.682981 -5.1363e-05
7:138314780 A C 0.169126 3.5247e-05
7:138315876 T C 0.158532 3.1544e-06
7:138318958 A G 0.101414 5.4293e-05
7:138320323 G A 1.603333 -9.5227e-05
7:138324045 C T 0.060358 1.9452e-05
7:138324481 A C 1.549175 -1.0730e-04
7:138329354 G A 1.706831 -4.8481e-05
7:138331008 A G 0.106292 2.8006e-05
7:138335246 T C 0.333702 4.0897e-05
7:138341179 T C 0.027982 1.8484e-05
7:138341367 C T 0.076054 4.1570e-05
7:138343936 G A 0.684185 7.0194e-05
7:138346796 T C 0.056612 -2.8785e-05
7:138348863 G T 0.059865 2.7192e-05
7:138353187 G A 0.898096 1.3115e-04
7:138353351 T C 0.032088 5.9827e-05
7:138354228 T A 0.092468 7.8581e-06
7:138355796 G A 0.156221 -1.0516e-05
7:138358456 G A 0.804693 6.7200e-05
7:138364652 T C 0.415735 2.8750e-04
7:138367004 G A 0.840462 1.1569e-04
7:138369207 A G 0.085863 8.8862e-06
7:138371246 C T 0.042698 7.1283e-05
7:138371682 C T 0.358708 -6.6043e-06
7:138373598 G A 0.879904 1.7541e-04
7:138375927 T C 0.060624 -8.6997e-06
7:138376184 A C 0.777504 -1.9098e-05
7:138376944 C G 0.502439 -4.7002e-05
7:138377612 C A 0.068411 7.6386e-06
7:138383537 T C 0.072854 -1.9694e-05
7:138384188 C A 0.207641 2.0760e-05
7:138384420 A G 0.058920 -2.6457e-04
7:138385419 A G 0.062925 -8.3592e-05
7:138385741 C A 0.256797 -2.4691e-05
7:138386589 T C 0.545981 8.1160e-06
7:138391596 G A 0.562839 -9.2750e-07
7:138397094 A G 0.122115 -3.5548e-05
7:138397297 G A 0.934283 -1.0243e-05
7:138397667 G A 0.257103 -7.9350e-06
7:138398347 C T 0.388211 5.5426e-05
7:138399034 G C 1.074707 -2.0813e-04
7:138399040 C T 1.287837 -7.5506e-05
7:138399483 T C 0.557036 -1.7110e-05
7:138400796 T C 0.724598 -8.6788e-05
7:138401167 C T 0.220257 7.2865e-05
7:138403464 C T 1.434298 -8.3321e-05
7:138404117 G A 0.043428 -4.8091e-06
7:138406368 T C 1.430461 -6.7689e-05
7:138409421 T C 0.515769 -3.7592e-05
7:138411332 G C 0.137909 -6.7217e-05
7:138411425 T C 1.464376 -6.6524e-05
7:138411712 C T 0.213658 6.1608e-05
7:138413753 A G 1.404729 -1.2860e-04
7:138416155 A G 0.921868 -6.0974e-06
7:138417159 C A 0.094919 -1.0872e-04
7:138417718 G A 1.419721 -8.4286e-06
7:138417791 G A 0.094896 -1.3294e-04
7:138419932 G A 1.477947 -1.4304e-05
7:138423421 T G 0.051494 9.3583e-05
7:138423974 T C 1.064863 1.4708e-05
7:138426820 C T 0.316256 -7.0746e-05
7:138433112 G C 1.024570 -4.7101e-05
7:138433506 C A 0.520830 2.1748e-05
7:138434384 T C 0.036813 1.8793e-04
7:138436789 C A 0.380279 -1.3493e-05
7:138439800 C A 0.048547 2.0961e-05
7:138440260 T C 0.363261 3.0894e-05
7:138442596 C T 1.254048 -4.6516e-05
7:138444279 A G 1.814849 8.5837e-05
7:138445267 G A 1.411944 2.9694e-06
7:138452440 C T 0.167289 -6.9377e-09
7:138453246 T C 0.213314 -1.1760e-05
7:138454432 T C 0.096720 8.3202e-05
7:138455988 G A 1.446875 8.6068e-05
7:138457379 C G 1.447622 1.1977e-04
7:138462020 C T 0.285701 4.0143e-05
7:138462487 T C 0.153320 -1.0292e-05
7:138463412 G A 1.132242 3.0397e-06
7:138463724 G T 1.527678 1.0276e-05
7:138466754 G T 0.135893 -8.7753e-06
7:138473180 C A 1.048160 -5.1918e-06
7:138480932 A G 0.042312 -8.0618e-05
7:138481494 G C 0.313939 2.5266e-05
7:138481549 C T 0.050020 6.3832e-05
7:138483581 T C 0.942596 -4.3069e-05
7:138484781 T C 0.250790 6.2506e-06
7:138486096 C G 1.228371 -7.9294e-05
7:138489883 A G 1.178906 -8.4456e-05
7:138493368 T C 1.243136 -9.3870e-05
7:138499661 A C 0.903462 -1.1118e-04
7:138504692 A G 0.022282 -7.7087e-06
7:138506241 C T 0.273762 1.0672e-05
7:138506652 T C 0.048677 5.1882e-06
7:138509405 C T 0.840166 -2.3503e-05
7:138512275 A G 0.036067 7.6540e-05
7:138519610 G A 0.304766 -2.0194e-05
7:138525605 C T 1.373005 1.7731e-05
7:138532408 C T 0.332670 -2.4065e-05
7:138539759 T C 0.038082 -6.6930e-05
7:138544500 T C 0.672530 -2.7299e-06
7:138544653 T C 0.113553 3.3009e-05
7:138547919 T C 0.060251 2.2780e-05
7:138549075 A G 0.180350 -1.6519e-04
7:138560547 A T 0.025411 1.3559e-05
7:138564140 A G 0.068287 3.9599e-05
7:138565917 A G 0.024054 1.6586e-04
7:138568430 A G 0.149434 -2.2103e-04
7:138569173 T C 0.607459 6.3857e-05
7:138569594 A G 0.136935 1.9387e-05
7:138573784 C G 0.025846 1.9106e-04
7:138577911 G T 0.453432 3.4557e-05
7:138580906 T C 0.116383 -1.8095e-04
7:138583840 A C 1.384836 -6.2168e-05
7:138588410 C T 0.039637 3.7214e-05
7:138589842 A G 0.078511 -4.2714e-05
7:138590990 A C 0.379626 4.4254e-06
7:138593271 A G 0.056220 8.3282e-05
7:138596064 A G 0.888346 4.8856e-05
7:138597036 G A 0.599656 2.3398e-05
7:138599302 T C 0.039306 -4.9571e-05
7:138600146 T C 0.472390 2.7914e-05
7:138601706 A C 0.130736 3.1126e-06
7:138601826 A G 0.655824 3.7759e-05
7:138602071 G A 0.131125 5.0847e-06
7:138602417 A G 0.636778 4.7376e-05
7:138602523 C T 0.769532 4.0195e-05
7:138602916 C G 0.467223 3.8367e-05
7:138603282 C T 0.370298 1.0368e-05
7:138608476 C T 0.749840 3.3415e-05
7:138617682 T C 0.193866 -2.4442e-05
7:138618114 T C 0.324968 7.0833e-06
7:138620876 A G 0.396280 1.0766e-05
7:138622450 T C 0.220786 5.7738e-06
7:138624121 G T 0.115227 7.0241e-05
7:138627951 A G 0.032298 -1.9715e-05
7:138630058 T C 0.021756 1.7147e-04
7:138633120 G A 0.716276 1.7657e-05
7:138634509 G A 0.130989 2.2832e-05
7:138636307 G A 0.371739 1.2406e-05
7:138636475 A G 0.164008 -2.7969e-05
7:138638991 A G 0.543313 -2.3618e-06
7:138641969 C G 0.087856 -5.9710e-05
7:138643428 T C 0.437953 4.4869e-05
7:138645488 G A 0.783778 4.7026e-05
7:138647227 G T 0.344972 8.5749e-06
7:138652302 T C 0.045726 -1.7103e-05
7:138658805 A G 0.192924 1.4261e-05
7:138663001 T G 0.509953 2.8329e-06
7:138668360 A G 0.084750 1.7667e-05
7:138668829 G A 0.521936 1.2468e-06
7:138669173 C T 0.053987 1.8712e-05
7:138674893 T C 0.480089 -3.0379e-06
7:138681729 A G 0.024986 -3.0919e-05
7:138692264 A C 0.618241 -1.0475e-05
7:138692674 T C 0.043672 1.1922e-04
7:138692806 T C 0.442217 5.8807e-05
7:138696170 T G 0.030189 9.9982e-05
7:138699590 C T 0.080595 6.1484e-05
7:138708849 T C 1.075324 -9.7767e-06
7:138713476 T C 0.176679 2.1062e-05
7:138717039 G A 1.037514 -1.0779e-06
7:138719929 G A 0.031484 -6.2279e-05
7:138721901 T C 1.013431 2.5950e-06
7:138725017 A G 0.076561 7.8100e-05
7:138730608 G A 0.093796 -2.3182e-05
7:138730730 C A 0.037631 2.8033e-05
7:138732457 A G 0.969542 3.1086e-05
7:138732497 A G 1.000902 2.5852e-05
7:138739156 T C 0.020374 -2.2683e-05
7:138740037 C G 1.106061 -1.1902e-05
7:138740240 C T 1.148912 -1.9509e-06
7:138740792 G A 0.044483 3.9282e-05
7:138742862 C T 0.683474 -5.1097e-07
7:138742981 C A 0.267236 -1.7404e-05
7:138758992 G A 0.379935 1.0571e-05
7:138764233 T C 0.254999 -9.0350e-06
7:138765600 T C 0.139175 1.3133e-05
7:138765933 T G 0.144819 -5.4996e-05
7:138773011 T C 0.285522 1.2989e-04
7:138773301 G A 0.046408 -6.6850e-05
7:138780350 A G 0.434726 7.7723e-05
7:138787195 A G 0.437667 8.1403e-05
7:138796224 G C 0.223704 -1.1259e-04
7:138800139 C T 0.054441 4.3642e-06
7:138800342 T C 0.069686 -5.3427e-05
7:138801871 T C 0.367208 -2.4442e-05
7:138805315 A G 0.075730 2.1894e-05
7:138816604 T C 0.070559 7.4898e-06
7:138816717 G C 0.490346 -7.2411e-05
7:138851379 T C 0.073279 -9.1245e-05
7:138857309 T C 0.053360 -1.1481e-05
7:138858855 A G 0.089625 -2.9946e-05
7:138867459 C T 0.106967 -5.7561e-05
7:138872345 A C 0.107464 -5.1082e-05
7:138874416 G C 0.180220 -5.9147e-05
7:138890154 C G 0.075178 -2.1151e-05
7:138907076 A G 0.062630 1.5957e-05
7:138916955 T C 0.484020 -8.9658e-06
7:138923064 G A 0.049650 -2.7105e-06
7:138929093 A G 0.158480 -2.0046e-05
7:138934372 T C 0.120447 -2.6044e-05
7:138953332 T C 0.408705 -3.6716e-06
7:138954446 G A 0.164303 9.7503e-06
7:138983044 A G 0.065055 8.3962e-06
7:138990441 T G 0.123293 3.4175e-06
7:138993919 G A 0.041513 -8.4207e-05
7:139003602 A C 0.396082 -2.3330e-05
7:139006263 A G 0.046456 -4.9215e-05
7:139010660 T C 0.397420 1.2531e-05
7:139013871 A G 0.232772 -2.7817e-06
7:139021214 A G 0.046765 7.4005e-05
7:139025833 G A 0.049277 5.0617e-05
7:139035336 T G 1.057385 3.7684e-06
7:139037580 A G 0.054292 -4.6940e-05
7:139043349 A G 0.047696 -4.9560e-05
7:139054107 A G 0.605583 -1.0093e-06
7:139073591 C T 0.028258 5.8934e-05
7:139079385 T G 0.455603 1.5799e-05
7:139083849 A C 0.164923 -1.7886e-05
7:139090315 T G 0.040767 5.0814e-05
7:139107563 T C 0.023632 2.1237e-05
7:139118825 C T 0.041796 -3.3717e-05
7:139120395 T C 0.350765 2.5302e-06
7:139124265 A C 0.069845 1.8056e-05
7:139136416 G A 0.478180 -2.2516e-05
7:139138703 T C 0.046421 2.0501e-06
7:139138950 G C 0.273150 -3.2287e-05
7:139139260 A G 0.206112 -9.8055e-06
7:139140976 C T 0.027991 5.6237e-05
7:139142768 A G 0.457901 2.4104e-05
7:139152110 C G 0.240513 9.3208e-06
7:139156006 A T 0.085272 7.0463e-05
7:139156887 G A 0.179893 -6.7728e-05
7:139163463 G A 0.983632 4.5271e-06
7:139163618 T C 0.711196 5.5504e-05
7:139163697 A G 0.080381 1.6844e-04
7:139164345 A C 0.384888 -4.7619e-06
7:139166764 T C 0.081436 -4.7681e-06
7:139168873 T G 0.115659 -1.1520e-04
7:139170915 A G 0.255103 3.4394e-05
7:139171636 C A 0.547390 -9.5766e-06
7:139173387 G A 0.030030 -1.2827e-05
7:139176178 C T 1.731145 -4.1056e-06
7:139180317 G A 0.362070 8.0734e-06
7:139182092 A G 0.301212 9.6978e-06
7:139184223 A G 1.616683 -4.5540e-05
7:139185749 T C 1.052935 -2.8300e-05
7:139187531 C T 0.152979 -2.1879e-05
7:139188055 T G 0.271280 -6.6168e-06
7:139192845 C T 1.655957 5.0852e-06
7:139194712 C T 0.346523 1.3344e-05
7:139194878 G A 0.031286 -1.2162e-04
7:139194988 C G 0.149558 -1.9421e-05
7:139197010 C A 0.611354 -1.7169e-05
7:139200308 T G 0.071283 2.7523e-05
7:139200351 A G 0.062257 -2.1520e-05
7:139206634 C T 0.060660 -2.9632e-05
7:139219276 A G 0.122086 6.7303e-05
7:139225421 A C 0.036326 -6.3569e-06
7:139231393 C T 0.354582 -5.4454e-05
7:139235814 C T 0.070050 5.7484e-06
7:139235826 C T 0.297337 -6.5382e-05
7:139240471 T C 1.168967 -2.4329e-05
7:139242446 G A 0.122456 -2.2264e-05
7:139246987 T C 0.100190 -3.5398e-05
7:139249414 A G 0.067619 6.8276e-05
7:139263715 A G 0.211841 3.0251e-06
7:139263829 T C 0.336747 1.0327e-05
7:139265010 T C 0.070206 7.4048e-05
7:139272343 A G 0.104555 -7.1479e-06
7:139288937 T C 0.028319 3.5411e-05
7:139297574 A C 0.531995 3.1290e-05
7:139301012 G A 0.260218 -3.0549e-05
7:139306820 C T 0.029686 2.4802e-05
7:139315798 T C 0.025044 -3.5517e-05
7:139316360 T C 0.201568 -3.8638e-05
7:139316749 T C 0.046528 -6.9898e-05
7:139319016 A C 0.169815 -3.6570e-05
7:139326552 T C 0.778101 1.3015e-04
7:139329324 C T 0.044392 -7.9500e-06
7:139330698 A C 0.523566 2.1235e-05
7:139331850 G A 0.230484 9.4856e-06
7:139333338 G T 0.663961 7.7167e-06
7:139334098 C T 0.243464 7.1506e-05
7:139335837 T G 0.076093 5.5933e-05
7:139339470 T C 1.688220 -4.0854e-05
7:139339845 G A 0.060556 -3.3750e-05
7:139341566 T C 0.047638 1.4495e-05
7:139344695 C A 0.101910 -4.2847e-05
7:139348296 T C 0.242205 1.9935e-05
7:139348866 A G 0.548925 -2.4094e-06
7:139351950 A C 0.368091 -2.2180e-05
7:139353481 G A 0.063409 4.5840e-05
7:139353761 G C 1.268339 1.4915e-05
7:139354235 G C 0.861098 1.9700e-05
7:139354337 T C 1.174540 -4.8450e-05
7:139354457 C A 0.141398 2.1042e-05
7:139357039 C G 0.101693 1.9276e-05
7:139359432 C T 1.235856 3.9481e-05
7:139359730 T C 1.610237 1.9492e-05
7:139360753 A G 0.042227 -4.3321e-05
7:139369736 A G 0.056158 -1.3314e-05
7:139373424 A G 0.060829 9.4151e-05
7:139374012 C T 0.926698 -1.5836e-06
7:139377424 C T 0.103036 1.9991e-05
7:139379164 T C 0.367325 -7.2567e-05
7:139414982 G A 1.901803 -5.5809e-05
7:139415775 C G 0.380788 -3.0653e-04
7:139415943 A G 0.325237 -1.2077e-04
7:139425815 T C 0.136614 6.7175e-08
7:139427442 T C 0.058031 -3.3393e-06
7:139437466 T C 0.167299 -1.5198e-04
7:139444024 T C 0.055730 -5.7370e-05
7:139447377 C A 0.056447 -4.0329e-05
7:139454843 G A 0.383216 -6.7591e-04
7:139455078 A G 0.069774 6.4970e-05
7:139462571 A G 0.029559 -4.1226e-05
7:139497679 T C 0.058933 -2.6424e-05
7:139502073 T C 1.134449 -3.6391e-05
7:139506580 T C 0.803804 5.0863e-05
7:139507568 C A 1.177066 1.9873e-07
7:139512532 T C 0.055730 4.0645e-05
7:139516708 G C 0.289388 2.4022e-05
7:139520944 A G 0.801662 1.8726e-05
7:139524364 T C 0.086639 -1.9350e-05
7:139525212 A G 0.298005 7.6022e-05
7:139538679 C T 0.083659 6.5901e-05
7:139539833 C T 0.264584 -5.5941e-05
7:139542268 T G 1.020633 -1.5163e-05
7:139546785 T C 0.100761 3.3196e-05
7:139553641 C T 1.445337 -1.7076e-04
7:139561683 T C 0.032451 -1.3079e-05
7:139569545 G C 0.027031 -1.2564e-05
7:139571767 C T 0.037768 6.6822e-06
7:139574561 T C 0.029011 -1.3502e-08
7:139586258 C G 0.097214 4.0638e-05
7:139586665 T C 0.082296 2.5404e-05
7:139587509 C A 0.790977 2.1191e-05
7:139595826 T C 0.026252 8.3726e-06
7:139602499 C T 0.445830 1.7306e-05
7:139611722 A G 0.076100 5.7832e-05
7:139613164 G A 0.068972 4.0117e-05
7:139617918 T C 0.045577 1.0228e-04
7:139618209 G T 0.070111 -2.1637e-04
7:139618890 C T 0.110398 2.3132e-05
7:139623170 A G 1.350691 -2.5561e-05
7:139635469 G A 1.979539 8.8150e-06
7:139638545 C T 0.111670 6.3649e-05
7:139639293 C G 0.036619 3.8098e-05
7:139641247 T C 1.328925 2.5727e-05
7:139652440 T C 0.037823 -6.5128e-06
7:139653612 C T 1.791623 1.9536e-05
7:139657049 G A 0.192846 -4.0529e-05
7:139657221 C T 0.829283 1.1084e-05
7:139658582 T C 1.569733 4.2790e-05
7:139662072 C T 0.075590 -1.8442e-05
7:139664675 A C 1.676256 3.4433e-05
7:139667271 A G 0.211850 -6.8538e-05
7:139670494 T G 1.780415 2.1538e-06
7:139671117 A T 0.639056 -7.0465e-06
7:139675510 C T 0.378179 4.8167e-05
7:139676355 T C 0.026777 -1.3127e-05
7:139677602 A G 0.024794 2.4204e-05
7:139682643 C T 1.160830 -5.0560e-06
7:139683674 T G 0.154180 3.1171e-06
7:139684043 G T 0.509489 1.9563e-04
7:139685543 G A 1.913689 1.3006e-04
7:139686029 C T 0.038764 -4.9245e-05
7:139687184 T C 0.482624 4.4621e-05
7:139687251 C T 0.690625 2.4509e-05
7:139688004 A G 1.544527 5.9323e-06
7:139688645 C G 0.119629 -4.7378e-05
7:139694500 T C 1.049037 2.9049e-05
7:139695144 G A 0.626953 -6.8614e-06
7:139702440 T C 0.441341 -1.7051e-05
7:139704563 C A 0.470332 -5.2521e-05
7:139707528 T C 0.066833 8.8942e-06
7:139710148 T C 0.645061 -6.8819e-05
7:139710351 T A 1.925611 -1.4818e-05
7:139711366 C A 0.025690 3.0647e-05
7:139713109 C G 0.088515 2.2452e-05
7:139715641 A G 0.044525 3.0117e-05
7:139715645 A C 0.044496 -2.9375e-05
7:139718009 A G 0.024557 -6.5863e-06
7:139719439 G C 0.399033 1.5615e-05
7:139720343 G A 0.051958 -5.7280e-05
7:139721858 A G 0.088242 -1.1533e-04
7:139722587 G A 0.032461 3.4876e-05
7:139723596 A G 0.172755 -9.5862e-05
7:139727781 C T 0.029160 2.9880e-05
7:139728552 C G 0.028261 -2.9110e-05
7:139728584 C A 0.394518 -5.6368e-06
7:139731345 G C 0.043915 -1.0641e-04
7:139734069 T C 0.085522 2.4349e-06
7:139736797 C T 0.130817 3.0266e-05
7:139736834 A G 0.210766 1.6806e-05
7:139738367 G A 0.092037 -6.6488e-06
7:139740313 T C 0.200269 1.4136e-04
7:139746793 T C 0.084740 -1.7999e-05
7:139754451 C T 0.763531 -7.4414e-05
7:139757712 A C 0.100161 -1.8611e-04
7:139759334 A G 0.072309 8.2029e-05
7:139759620 T C 0.083848 -4.8538e-05
7:139763419 T C 0.221169 -9.1234e-07
7:139763536 G A 0.590892 -1.0891e-03
7:139770185 T C 0.174771 -2.6911e-04
7:139770813 A G 0.673542 -5.7575e-04
7:139771998 G T 0.555037 -2.3105e-04
7:139773410 T G 1.084023 -4.7507e-05
7:139785820 A G 0.074328 8.4838e-05
7:139786498 T C 0.027209 -2.9022e-05
7:139788077 C T 0.029828 2.6246e-05
7:139796335 C T 0.044623 -4.0660e-05
7:139797012 A T 0.044908 -3.4765e-05
7:139809524 G A 0.028306 6.8438e-07
7:139818822 C T 0.045843 -3.9064e-05
7:139822909 T C 0.075035 -6.9369e-07
7:139834680 T C 0.842104 -2.2981e-05
7:139842630 C T 0.024158 -2.8403e-05
7:139846749 C T 0.244700 -1.4206e-05
7:139848444 A C 1.674733 2.6807e-05
7:139849783 G A 0.055749 -9.0339e-05
7:139851684 C T 0.197244 4.2677e-05
7:139855216 C T 0.215252 -1.2133e-04
7:139858280 G A 0.647119 -7.1428e-05
7:139861829 C A 0.068141 6.6714e-05
7:139867162 A C 0.564787 -1.1280e-04
7:139874073 G A 0.038082 -5.2156e-06
7:139887928 G A 0.089586 2.2378e-05
7:139903841 G A 0.045226 -5.6405e-05
7:139910311 A G 0.021805 -1.3924e-05
7:139911735 C T 0.162051 -3.7505e-05
7:139911944 C A 0.273753 -1.1475e-05
7:139915120 C T 0.103514 3.3520e-05
7:139922860 T C 0.064639 -3.1017e-05
7:139926088 C T 0.935247 -6.1677e-05
7:139930191 A G 0.335825 -1.0644e-04
7:139932189 T C 0.135160 7.1087e-06
7:139933177 C T 0.043918 3.3840e-05
7:139934683 C T 0.116532 -1.0560e-05
7:139935443 C G 0.256333 1.8999e-05
7:139936877 G T 1.269271 8.0847e-07
7:139936997 C T 1.268865 1.3884e-05
7:139937237 G A 1.424226 1.0602e-05
7:139937367 C T 0.044950 6.1697e-05
7:139939171 T C 0.086976 3.7284e-05
7:139939203 C T 0.625632 -1.5755e-06
7:139939328 T C 0.034733 -5.0869e-05
7:139942889 T C 1.403739 -1.1710e-04
7:139943267 T C 0.876996 -4.2760e-05
7:139946607 T C 0.187351 2.4812e-06
7:139956916 G A 0.161979 1.5064e-05
7:139956987 T C 0.173959 9.2000e-05
7:139958544 C T 1.003366 -1.6364e-05
7:139958670 A G 0.067207 -3.9770e-05
7:139960250 A G 0.026420 -2.1251e-05
7:139960777 A G 0.063386 -1.8600e-05
7:139963092 G T 0.384774 1.3448e-05
7:139964717 T C 0.175829 4.2909e-05
7:139966600 A G 1.493591 -2.1578e-05
7:139969443 C T 1.737918 3.4795e-06
7:139970775 A G 1.092611 1.8996e-05
7:139972328 A G 0.529957 1.7848e-05
7:139975028 A G 0.188267 -2.6920e-05
7:139977077 T C 0.037975 1.0699e-05
7:139982184 T C 0.142923 -3.9462e-05
7:139983951 G A 0.421347 1.4824e-05
7:139985815 T C 0.046856 1.5789e-05
7:139988371 A G 0.476577 2.4471e-05
7:139995054 A G 0.257917 1.6954e-05
7:140001434 G A 0.164858 -4.7302e-05
7:140002317 G A 0.990068 2.0577e-05
7:140010249 C T 0.122287 -2.1974e-05
7:140012458 A C 0.148061 -2.2403e-05
7:140012727 T C 1.757896 1.2218e-05
7:140025370 G A 0.257138 5.5927e-06
7:140030836 A G 0.175176 7.8659e-05
7:140031652 C T 0.057645 6.8341e-05
7:140034742 T A 0.150934 -4.6951e-06
7:140035669 G T 0.959451 -2.1631e-05
7:140036513 G A 0.065123 -8.6824e-06
7:140040330 C T 0.252779 6.8753e-05
7:140045011 T C 0.026930 -6.1458e-05
7:140045272 G A 0.189169 6.0731e-05
7:140046214 T C 0.059939 7.4409e-05
7:140049292 G A 0.258385 4.5803e-05
7:140058376 A G 0.160447 -9.7688e-06
7:140060150 C A 0.075756 -6.7799e-05
7:140066411 T G 1.123903 2.2576e-05
7:140070012 T C 0.188744 1.2037e-05
7:140079971 T G 0.178546 2.4734e-04
7:140080087 G C 0.920450 9.3281e-06
7:140092457 G T 0.386848 2.3798e-05
7:140102216 A G 0.790113 -3.2143e-05
7:140102351 A G 0.818864 4.7555e-05
7:140104062 A G 0.049488 -6.6451e-05
7:140104346 G T 0.079284 4.0891e-06
7:140104716 A G 0.054480 -8.8321e-05
7:140106126 C T 0.207254 2.1757e-05
7:140110677 A G 0.893650 -2.4793e-05
7:140114547 G C 0.093043 1.4770e-05
7:140116587 A G 0.147247 -1.1849e-05
7:140122339 G A 0.570483 -5.6265e-05
7:140125750 C T 0.552881 1.0498e-05
7:140130663 C T 0.379889 1.4912e-05
7:140151469 G T 0.238842 2.3325e-05
7:140155296 C T 0.239511 1.6747e-05
7:140156723 A G 0.194515 -2.3402e-05
7:140160746 T G 0.098755 4.1385e-05
7:140165986 A C 0.095587 -3.2221e-05
7:140173170 G A 0.525328 -7.7047e-05
7:140179818 T C 0.041906 -6.7709e-05
7:140182268 T C 0.284156 4.4702e-07
7:140183878 T C 1.947834 -8.1298e-06
7:140184676 C T 0.342897 -5.6410e-06
7:140185254 C G 0.072779 7.2211e-07
7:140185397 G A 0.632461 -6.0901e-05
7:140188961 G A 0.337983 -1.1189e-04
7:140192795 T C 1.184060 1.6782e-05
7:140197401 T C 1.947724 1.7621e-05
7:140201459 T C 0.324299 -5.1717e-05
7:140201968 G A 0.052763 1.8145e-05
7:140204278 A C 1.830147 5.4774e-04
7:140209941 A G 0.855460 -3.5630e-04
7:140213880 C T 0.916032 -1.3503e-04
7:140216558 C A 1.007316 7.8573e-05
7:140217670 T C 0.659446 -6.1117e-06
7:140218902 G A 0.061221 9.1283e-05
7:140219427 T C 0.179357 -7.2264e-06
7:140219753 C T 0.036362 -6.1337e-05
7:140225750 A G 0.873331 -3.4067e-05
7:140226609 A G 0.284393 1.1549e-05
7:140227293 G A 0.171480 -3.2218e-05
7:140227473 A G 0.802376 -6.2652e-05
7:140228118 G T 0.421805 -4.1328e-05
7:140231130 A C 0.155497 -2.4445e-05
7:140234597 A G 0.075275 1.0504e-04
7:140238006 C T 0.260215 3.9930e-06
7:140238185 T G 0.078625 1.6071e-04
7:140242072 C G 0.356549 1.5710e-04
7:140244560 T C 0.624590 -5.1739e-05
7:140252662 T C 0.240108 -5.3690e-05
7:140270772 T C 0.176102 -4.0636e-05
7:140276997 G T 0.814356 -1.1864e-05
7:140287598 A G 0.036888 -2.3129e-06
7:140288154 A G 0.037949 -6.0155e-06
7:140294404 G A 0.036628 -1.5790e-05
7:140296401 T C 0.634090 -2.7020e-05
7:140301731 T G 1.877746 1.3466e-06
7:140304339 A G 0.080784 -6.6717e-05
7:140319232 C T 0.040166 1.3519e-05
7:140320313 A C 0.152829 1.2378e-05
7:140320408 A G 0.094805 4.3453e-05
7:140321411 C T 0.591714 -1.3919e-05
7:140330281 T G 1.132962 -4.5692e-04
7:140330333 T C 0.803327 -3.8285e-05
7:140334130 G A 0.078064 -3.1380e-06
7:140334268 C T 0.028303 -4.2984e-05
7:140349421 G T 0.080027 -1.6296e-05
7:140351925 C A 0.123874 -2.1996e-05
7:140357961 G A 0.149353 -4.6530e-05
7:140358351 A G 0.058157 5.2031e-05
7:140358369 T C 1.877512 8.8549e-05
7:140374049 C T 0.200182 -1.9420e-05
7:140382156 C T 0.270089 9.9007e-06
7:140389888 A G 0.129230 8.4516e-05
7:140392606 G A 0.076522 -3.3897e-04
7:140394587 T C 0.129785 7.1996e-05
7:140417863 T C 0.043603 6.9949e-05
7:140420509 C T 0.139931 -5.7660e-05
7:140423566 G A 0.041549 -7.7170e-07
7:140453383 C T 0.045742 1.0313e-04
7:140472846 T C 0.060793 5.8929e-05
7:140473446 C T 0.122589 4.0895e-05
7:140474894 T C 0.081400 5.7205e-05
7:140490207 C T 0.254918 -1.3585e-05
7:140499107 T C 1.128655 1.3849e-04
7:140529830 C A 0.100745 -4.6763e-05
7:140531165 A G 0.055885 -4.8387e-05
7:140532353 T G 0.027816 -4.7413e-05
7:140538991 C T 0.679229 2.0658e-05
7:140539665 G A 0.265564 1.1995e-04
7:140560822 C A 0.143066 -3.0929e-05
7:140562164 G C 0.045613 -4.6067e-05
7:140564017 T C 0.059719 -1.1458e-05
7:140588359 A G 0.031636 -5.0570e-05
7:140614921 A C 0.222126 -1.9353e-04
7:140616832 C A 0.050400 3.2274e-05
7:140629408 C T 0.268459 1.2789e-04
7:140633481 G A 0.156075 -2.8968e-04
7:140638895 G A 0.123290 3.5735e-05
7:140641239 T C 0.178753 -4.2698e-05
7:140651523 A G 0.328895 8.2403e-06
7:140667768 T C 0.149055 9.4347e-05
7:140667778 A G 0.072779 8.4387e-05
7:140676153 A G 1.555416 1.9227e-05
7:140677865 T C 0.027391 -2.2024e-05
7:140687353 A G 0.085139 -2.6923e-04
7:140690428 T C 0.070394 -8.5455e-05
7:140690552 G T 0.048936 -1.5356e-05
7:140696374 G A 1.569058 3.6897e-05
7:140700418 G A 0.386034 2.1079e-04
7:140702871 A G 1.708369 1.9355e-04
7:140705670 A G 0.080923 4.0031e-05
7:140710641 T C 0.074269 3.9591e-05
7:140754785 T C 0.244454 -1.8984e-04
7:140755536 C T 0.024428 -4.8632e-05
7:140767950 G A 1.811824 -6.8136e-05
7:140774467 G C 1.463386 1.3607e-05
7:140778424 A G 0.096405 5.7127e-05
7:140795298 G A 0.259420 -8.7534e-06
7:140795825 T C 0.028219 4.5060e-05
7:140800262 G A 0.171574 -2.6558e-05
7:140802330 G A 0.082445 -1.3454e-05
7:140803520 G A 0.512310 -8.3224e-05
7:140810670 A G 0.308710 -6.0458e-07
7:140813017 A G 0.968085 1.0007e-05
7:140813472 C A 0.111196 3.5359e-05
7:140813843 A C 0.061552 -1.0616e-05
7:140814407 A G 0.047255 -1.7018e-05
7:140819553 G A 0.474584 2.9728e-05
7:140821076 G A 0.029222 8.0347e-05
7:140852123 A G 0.029991 -8.8637e-06
7:140852956 G A 0.058450 5.2866e-06
7:140865752 T C 1.433457 -3.0531e-05
7:140876571 A G 0.039446 1.8625e-05
7:140888195 C T 0.058365 -5.5625e-05
7:140888321 G C 0.056395 -1.0392e-04
7:140892661 T C 0.043217 1.9768e-04
7:140893068 T G 0.062503 6.9295e-06
7:140900699 A G 0.231545 -1.2629e-04
7:140901102 A G 0.070277 -4.9498e-05
7:140901843 T C 1.429952 -2.7582e-05
7:140905396 C A 1.931709 -1.0668e-04
7:140906331 A G 1.407267 -4.6704e-05
7:140914659 A G 1.497353 -4.8125e-05
7:140918672 A C 1.652873 -1.6821e-06
7:140923630 C T 0.739528 -1.5705e-05
7:140928230 A G 0.077437 -5.4828e-05
7:140935439 G A 0.058109 1.8438e-04
7:140941078 T C 1.638680 1.4331e-05
7:140944347 C T 0.049576 -1.8228e-05
7:140955752 A G 0.780694 2.8618e-06
7:140960415 A G 0.031419 -1.7898e-06
7:140966423 G A 0.069456 -4.2649e-05
7:140967168 G A 0.028939 7.5993e-05
7:140973900 C T 0.063656 -4.9701e-06
7:140974888 G T 0.097872 -7.3055e-05
7:140979971 T C 0.072023 -1.4051e-05
7:140982449 G A 0.167620 -2.1782e-06
7:140984637 A G 0.035457 -9.4693e-05
7:140988611 A G 1.063292 1.0294e-05
7:140992346 A G 0.022188 6.7237e-05
7:140996913 A G 0.746854 1.7564e-05
7:141007010 G A 1.280985 2.6067e-06
7:141010422 A G 0.309745 -8.7155e-06
7:141012425 G A 0.057557 -2.1779e-05
7:141017161 G T 0.458794 -1.1562e-06
7:141020953 C T 0.043201 -7.3988e-06
7:141021626 C T 0.395797 7.6382e-06
7:141022384 G A 0.151457 3.7424e-05
7:141028601 T C 0.175358 9.5441e-05
7:141034192 C T 0.435106 3.6198e-05
7:141034630 C T 0.043905 2.7917e-05
7:141034722 T C 0.040066 4.4505e-05
7:141035575 A G 0.082841 5.1156e-06
7:141035932 T C 0.032737 3.8147e-05
7:141036031 A G 0.050588 -6.6547e-05
7:141036526 G A 0.085415 -3.3919e-05
7:141056790 C T 0.395375 -4.6319e-06
7:141064942 C T 0.715520 6.2308e-06
7:141066864 G A 0.072361 -1.3840e-05
7:141069477 G A 0.080641 3.3187e-05
7:141070193 G A 0.165978 -1.7686e-05
7:141070218 A G 1.067184 5.3519e-06
7:141076436 A G 0.024252 -2.4121e-05
7:141080338 T C 0.388744 -1.2811e-05
7:141085514 G A 0.495691 -6.9411e-06
7:141086181 G T 0.038388 -2.5803e-05
7:141086699 C T 0.106792 -3.2174e-06
7:141090367 A G 0.059637 -3.2146e-05
7:141091985 T C 0.052283 -4.8892e-05
7:141101947 T C 0.048229 -7.5160e-05
7:141102724 T C 0.044207 -3.0440e-05
7:141103678 G A 0.060757 -1.2830e-04
7:141110923 A G 0.733881 -2.3511e-05
7:141115890 C G 0.649118 -1.9733e-04
7:141116100 A G 0.242467 -5.5143e-05
7:141117639 C T 0.653088 -4.1060e-04
7:141118375 C A 0.555033 9.9984e-05
7:141122364 C G 0.646168 2.1332e-05
7:141125801 G A 0.225106 -3.1586e-05
7:141130932 A G 0.408397 -4.1953e-04
7:141131675 C T 1.029975 -1.8633e-04
7:141132627 T C 0.510988 1.6130e-05
7:141135718 A G 0.043217 -3.8826e-05
7:141141191 C G 0.330164 1.3197e-04
7:141146821 T C 0.044645 -3.4274e-05
7:141146937 T C 1.529752 1.7677e-04
7:141154116 T C 0.063558 -5.1706e-05
7:141167656 C G 0.077057 5.3674e-05
7:141169777 T C 1.741654 -1.1888e-04
7:141171069 T C 0.028160 -6.3121e-05
7:141183083 A C 0.082887 -5.5741e-05
7:141183913 T C 0.070232 1.0128e-04
7:141196735 T C 0.074883 -3.1842e-05
7:141200745 A G 0.020581 1.3477e-04
7:141209653 C T 0.027784 -3.3194e-05
7:141210835 G T 1.100329 -6.1185e-05
7:141212192 C T 0.092345 -9.7878e-05
7:141216862 C A 0.192658 -8.0558e-07
7:141224952 G A 1.015894 3.4859e-05
7:141238168 T C 0.075042 2.6659e-05
7:141252553 C T 0.909973 2.0543e-05
7:141260180 C A 0.049111 -5.2435e-05
7:141273596 A G 0.051767 1.2719e-06
7:141285092 T C 0.115653 3.8206e-05
7:141290184 A G 0.315234 -9.9775e-06
7:141297979 G C 0.345403 -1.3757e-04
7:141300270 T C 0.093896 -4.5354e-05
7:141301973 G T 0.062257 4.0393e-05
7:141307632 A G 0.051468 6.2725e-06
7:141310801 T C 0.026816 -6.1691e-06
7:141340057 T C 0.083305 2.0018e-06
7:141349016 G T 0.037686 -3.7483e-05
7:141354473 A G 0.057151 -1.1869e-04
7:141354495 A G 0.096866 -3.9358e-05
7:141362431 C T 1.968221 -7.9722e-07
7:141363851 A G 0.045684 -1.3493e-05
7:141364278 A G 0.225362 6.1768e-05
7:141381467 C G 1.108551 1.4711e-05
7:141388839 A G 0.032435 -2.0297e-05
7:141398018 T C 0.178932 -5.6232e-05
7:141398039 T C 0.130064 2.5973e-04
7:141398707 G A 0.994855 -6.5579e-05
7:141399988 T C 0.383687 -1.1651e-05
7:141411805 T C 0.028238 2.6470e-05
7:141415707 G A 0.084678 -3.6277e-05
7:141420390 C T 1.010841 -1.7498e-05
7:141431360 C A 0.074892 9.6243e-05
7:141437510 C T 0.106600 1.4909e-04
7:141444342 A G 0.158600 -1.2352e-05
7:141450588 G A 0.097863 8.2962e-05
7:141462196 T C 0.041747 5.0161e-06
7:141478800 A G 0.977111 3.2546e-05
7:141490031 T C 0.056840 -6.3114e-06
7:141490032 A G 0.054869 1.1375e-05
7:141501672 A G 0.972012 2.6807e-05
7:141513484 C A 0.046794 -1.9785e-05
7:141523759 T C 0.085107 -4.1898e-05
7:141528565 T C 1.713014 4.4504e-05
7:141537297 G T 0.357383 -1.9367e-05
7:141537735 G T 0.953953 2.5878e-05
7:141547679 T C 0.082595 9.1085e-05
7:141562290 G A 0.382077 -2.6902e-05
7:141578798 C T 0.038186 1.8026e-04
7:141581325 T G 1.284282 9.0357e-06
7:141591345 G A 1.054577 -1.5954e-05
7:141593434 T C 0.550158 5.0926e-05
7:141595850 T C 0.026924 -1.0463e-05
7:141597660 G A 0.044811 -9.3801e-06
7:141597721 C T 0.119561 4.8979e-05
7:141603840 C T 0.041452 9.3317e-06
7:141604668 A C 0.050377 7.2298e-06
7:141607385 A G 1.655905 4.4302e-05
7:141612169 G A 0.034801 -2.5765e-05
7:141612927 T C 0.023535 -4.3333e-05
7:141614916 G A 0.051474 1.8143e-05
7:141615154 T G 0.056577 -1.1199e-05
7:141639470 C T 1.947867 -2.2167e-05
7:141645772 T C 0.045415 -1.6688e-04
7:141646430 T C 0.546195 8.8125e-05
7:141647022 G A 1.402106 -9.5325e-05
7:141651474 T C 0.033743 -1.8983e-05
7:141651531 C A 0.115357 2.5201e-05
7:141657597 C G 0.319733 -5.4878e-05
7:141660700 G A 1.402950 -1.3519e-04
7:141669428 A C 0.073533 3.9635e-05
7:141672604 C T 0.892358 8.6285e-06
7:141672705 A G 1.107869 -1.0020e-05
7:141673345 G C 0.800480 -2.1892e-05
7:141678392 C T 0.036937 -7.4280e-05
7:141686694 A C 0.682867 2.7656e-05
7:141687327 C T 0.072955 4.7857e-05
7:141688583 T C 0.050494 5.4909e-05
7:141689666 A C 0.320778 9.3472e-05
7:141690012 T C 0.027495 1.8979e-04
7:141692930 C T 0.042471 -7.6663e-06
7:141693392 G A 0.025538 1.2671e-04
7:141696751 A T 0.123842 6.0680e-05
7:141701977 T G 0.983158 -3.3290e-05
7:141717225 T C 0.261127 -2.3171e-06
7:141724312 T A 0.075470 2.1263e-05
7:141727166 A G 0.027475 -6.4276e-05
7:141729264 T C 0.079352 1.4614e-04
7:141729343 A G 1.062484 -2.4494e-05
7:141729478 C T 0.044055 -1.3626e-06
7:141731340 A G 0.803142 -3.1384e-05
7:141732213 T C 0.043039 1.8321e-05
7:141732756 G A 0.056158 2.0493e-05
7:141736249 T C 0.054590 4.0631e-05
7:141736798 C T 0.426089 -3.7424e-05
7:141736880 C T 0.067450 6.2159e-06
7:141740408 T C 0.104867 -6.1785e-06
7:141747138 C T 0.371038 -3.4212e-05
7:141748277 A G 0.048109 1.3028e-05
7:141750316 T C 1.187007 2.7752e-05
7:141751052 C T 0.090943 2.3794e-05
7:141753153 G A 0.806485 6.4779e-05
7:141753343 G A 1.196449 3.5044e-05
7:141753493 A C 0.048806 1.1269e-05
7:141755105 A G 1.107194 3.0283e-05
7:141755358 C T 0.350200 -2.2224e-05
7:141756284 T C 1.192187 3.0809e-05
7:141757419 A G 0.349983 -2.9120e-05
7:141761438 T C 0.088622 8.6324e-06
7:141762079 A C 0.054013 2.3759e-05
7:141765272 A C 0.054227 2.5230e-05
7:141786822 A C 0.041682 2.8116e-06
7:141802826 T C 0.352031 -1.5617e-05
7:141808381 A G 1.837200 7.4853e-05
7:141809525 C A 0.107006 1.7054e-05
7:141811433 T C 0.976764 4.3956e-05
7:141811693 C T 0.283130 -4.4931e-06
7:141812419 T C 0.041477 -4.0360e-05
7:141812481 T C 0.062078 -1.4343e-05
7:141818338 G A 0.083221 -6.3178e-06
7:141819278 C T 0.370272 -2.8216e-05
7:141820595 G A 0.095315 -4.2209e-05
7:141823390 A G 0.666139 -1.5516e-05
7:141838362 G C 0.684980 -5.9289e-06
7:141841869 A G 0.355371 1.2923e-05
7:141843662 A G 0.124760 -2.3112e-06
7:141845377 T A 0.140703 1.0011e-04
7:141847221 A G 0.074951 2.2407e-05
7:141847728 G A 1.018838 1.0351e-06
7:141851540 A G 0.551187 -6.3998e-05
7:141851751 G A 0.184878 8.4099e-05
7:141852033 G A 0.141148 3.3988e-05
7:141852257 C T 0.134864 -1.0218e-05
7:141853608 A G 0.383245 -1.1414e-04
7:141854131 A G 0.022328 2.7332e-05
7:141856388 G A 0.083325 -5.0040e-06
7:141860199 G A 0.677350 3.8987e-05
7:141866811 G A 0.063756 -8.4318e-05
7:141869345 T C 0.061705 1.0891e-04
7:141872326 A G 0.028378 -1.5219e-05
7:141872523 A T 0.142592 1.6794e-05
7:141876119 T C 0.835603 9.4802e-06
7:141876198 T C 0.225930 6.2239e-05
7:141877610 G A 0.406449 -7.5804e-05
7:141881948 T C 0.141823 1.2570e-05
7:141888080 G T 0.645603 -2.2233e-05
7:141895622 A G 0.091537 -2.8877e-05
7:141898023 A C 0.879307 -4.1055e-06
7:141900098 A G 0.096048 6.7648e-05
7:141906678 G C 0.166712 -4.8638e-05
7:141924687 C T 0.057862 8.9950e-06
7:141927645 T C 0.052919 3.8248e-05
7:141928726 G C 1.456911 -2.9599e-05
7:141937858 G A 0.817465 -3.0764e-06
7:141938580 C T 1.452909 -2.7036e-05
7:141939741 G A 0.039605 2.7344e-05
7:141942895 C T 1.237258 -1.3222e-04
7:141944401 T C 0.658433 -8.6324e-05
7:141945160 A G 0.175602 4.6056e-05
7:141945246 C T 0.578263 -1.1080e-05
7:141949881 C T 0.067849 -3.2416e-05
7:141957383 A C 0.074324 2.7880e-05
7:141958875 C T 0.670206 3.1151e-05
7:141962973 C T 0.472585 8.6470e-06
7:141964953 T C 0.052958 1.9682e-05
7:141972072 C T 0.197410 4.9166e-05
7:141975662 T C 0.065217 -2.4266e-05
7:141980610 A G 0.757049 -1.0321e-04
7:141982331 C T 0.039137 6.6677e-05
7:141985847 C T 0.574764 5.2530e-05
7:141989173 T C 0.032824 2.2181e-05
7:141994566 G A 0.028491 -1.0344e-05
7:141996648 G T 0.028468 -2.7276e-05
7:142007325 A C 1.057047 4.8650e-05
7:142009774 T C 0.162047 3.9759e-05
7:142013130 T C 0.089602 5.1949e-05
7:142016401 T C 0.334647 -1.2847e-05
7:142016490 G A 0.887132 -5.3920e-05
7:142017990 G A 1.049845 -2.6832e-05
7:142022633 A G 0.193372 5.2299e-05
7:142023396 T G 0.840497 1.8845e-05
7:142023655 C T 1.268803 6.9703e-05
7:142025955 C T 0.489674 -2.5343e-05
7:142030318 A G 0.278421 -2.5651e-05
7:142033315 A G 0.086684 2.3076e-05
7:142034748 T C 0.766387 -4.1226e-05
7:142043931 C A 0.600682 -5.5530e-05
7:142044733 T C 0.222178 1.1237e-05
7:142099013 T C 0.309284 -1.4888e-05
7:142104852 G A 0.111904 -3.0074e-05
7:142121180 A G 0.984021 -5.9991e-06
7:142122883 A G 0.071517 -4.7193e-06
7:142129271 A G 0.448988 7.6663e-06
7:142132352 A G 1.882296 2.4941e-05
7:142134807 T C 1.884036 3.0522e-05
7:142137119 C T 0.781175 -8.9020e-06
7:142140989 T G 0.052127 -1.1876e-04
7:142146497 T C 1.899622 4.5390e-05
7:142148702 G A 0.119937 -5.3329e-05
7:142152967 A G 0.461001 -8.4582e-06
7:142162148 T C 1.416453 3.0090e-05
7:142162715 C T 0.733163 3.4613e-07
7:142166768 G A 0.041753 2.5644e-05
7:142179748 G A 0.049163 7.3870e-06
7:142182298 T C 1.811626 7.6323e-05
7:142183254 G A 1.397868 2.3642e-05
7:142183404 G A 0.417397 -5.2126e-06
7:142186434 G A 1.372603 1.9379e-05
7:142190774 A G 1.089680 -6.8280e-05
7:142193766 T C 0.128055 -1.1261e-05
7:142195600 A G 0.221734 3.2976e-05
7:142201330 T C 0.568799 -5.1384e-05
7:142205512 G A 1.044282 -3.8502e-05
7:142213677 T C 1.510034 3.6463e-05
7:142214207 T C 0.088645 -4.0092e-06
7:142217436 T C 0.043048 8.4535e-05
7:142218189 T C 0.290086 -4.6348e-05
7:142223967 C T 0.198948 -6.0381e-06
7:142235215 T C 0.766342 -7.7392e-06
7:142244362 C T 0.541976 -1.7058e-05
7:142245686 T G 0.565381 -8.4611e-06
7:142253345 T C 0.338551 -1.5785e-05
7:142260736 A G 1.809549 7.8609e-07
7:142270601 A G 0.203255 2.1315e-05
7:142272619 C A 0.453107 1.1689e-05
7:142274854 A G 0.595962 -6.5892e-05
7:142275743 T C 0.202921 2.8012e-05
7:142337675 T C 0.174644 8.5332e-05
7:142340054 T G 0.063045 -2.9255e-05
7:142345182 T C 0.161382 1.0647e-04
7:142353942 C T 0.056177 2.4188e-05
7:142364553 A G 0.718674 -5.4390e-05
7:142368318 C T 0.551216 -2.9895e-05
7:142373433 T G 0.326967 1.7325e-05
7:142382644 C T 0.051760 1.0672e-05
7:142389323 T C 0.072247 -6.2596e-05
7:142396144 C A 0.077651 1.2531e-05
7:142396433 T C 0.054960 -1.0195e-05
7:142396779 C T 1.157870 1.0519e-05
7:142407888 A T 0.720122 -4.9937e-05
7:142409266 G A 0.110787 8.5022e-05
7:142409373 G A 0.030507 -4.4125e-05
7:142412556 A G 0.024070 4.1166e-05
7:142420689 G A 0.866492 -2.1811e-05
7:142420738 T G 0.029407 -5.0568e-06
7:142423765 A G 0.143027 -5.5873e-05
7:142425285 C T 0.156546 -3.2817e-06
7:142427326 C A 0.035395 -4.0609e-05
7:142430044 T C 0.071605 2.8317e-05
7:142431765 G A 0.020773 -6.4253e-05
7:142434960 C T 1.101459 -2.4195e-05
7:142456928 C T 1.156559 -1.9525e-05
7:142470691 C G 1.161528 -2.2308e-05
7:142473513 T G 0.111297 -2.3863e-05
7:142474091 A G 0.145903 -5.4893e-05
7:142488688 G A 1.049985 -3.1525e-05
7:142489347 T C 0.024778 1.0192e-04
7:142489430 G C 0.073283 2.0099e-05
7:142496230 T A 0.986563 -3.6984e-05
7:142496622 C T 0.090888 -5.9565e-06
7:142497810 G T 0.856372 8.3228e-07
7:142498052 A T 0.044483 -1.3506e-05
7:142504029 C G 0.067002 -1.6714e-06
7:142505154 A G 1.010906 -2.6721e-06
7:142506482 G T 0.044029 -3.7969e-06
7:142509199 G A 0.184151 -8.4347e-05
7:142510446 A G 0.478268 2.6514e-05
7:142526528 A C 0.031523 6.7035e-06
7:142532654 A C 0.158276 -1.3683e-05
7:142536626 A G 0.314880 5.1689e-05
7:142541278 A C 0.229900 4.7080e-06
7:142547473 A G 0.132284 -3.5842e-05
7:142554278 A G 0.097924 -1.3989e-05
7:142557741 G A 0.056668 -7.2726e-05
7:142560657 G A 0.054142 -1.9381e-04
7:142561922 A G 0.024898 2.1254e-04
7:142563253 G T 0.020117 7.1020e-06
7:142576475 G T 0.110028 1.6587e-06
7:142577998 G A 0.159370 -1.6232e-05
7:142590659 T C 0.128025 2.6859e-05
7:142594698 G T 0.052214 3.4789e-05
7:142596856 C T 0.067976 1.5015e-05
7:142600456 G T 0.111816 -1.5039e-05
7:142604134 C A 0.035408 -2.7877e-05
7:142612289 G A 0.164014 1.5040e-05
7:142613974 A G 0.063114 1.0695e-05
7:142627040 T C 0.034551 9.4107e-05
7:142628008 A C 0.516289 2.0848e-05
7:142628713 T C 0.053811 7.0288e-05
7:142629687 G A 0.028744 1.9366e-05
7:142629782 C T 0.034353 -6.6479e-06
7:142630534 A G 0.035509 5.1458e-05
7:142636541 G T 0.149434 3.8349e-05
7:142639321 C T 0.682913 5.4662e-06
7:142643676 T C 0.097824 2.0135e-05
7:142643870 T C 0.090910 2.8760e-05
7:142647564 T C 0.034596 -1.2832e-04
7:142650475 G C 0.811597 -4.6748e-06
7:142650665 A G 0.035668 1.0669e-04
7:142651354 A G 0.022607 -8.2643e-05
7:142654335 A G 0.163962 2.8696e-05
7:142655008 A G 0.083244 1.1950e-05
7:142657480 A G 0.033529 8.1080e-06
7:142657775 T C 0.104452 6.5151e-06
7:142660917 G A 0.037375 6.5651e-05
7:142663451 T C 0.068099 -6.0870e-06
7:142665514 A G 0.024051 -5.7210e-05
7:142666858 A C 1.920830 1.4998e-04
7:142672339 A G 0.107681 1.1068e-04
7:142684008 A C 0.026703 4.0672e-05
7:142688669 C G 0.051150 -1.0882e-04
7:142702461 T C 0.151956 3.1191e-05
7:142705416 C T 0.255863 6.1761e-05
7:142722792 A T 0.104400 -1.0818e-05
7:142724062 T C 0.129827 1.9520e-05
7:142726014 G A 0.058190 1.1937e-06
7:142734735 C G 0.030260 1.8977e-05
7:142736125 C T 0.058612 -8.1958e-06
7:142741491 T C 0.225930 5.0228e-05
7:142749294 T C 0.059001 -2.4383e-06
7:142749919 A G 0.115984 7.2168e-05
7:142750147 T C 0.163810 1.3270e-05
7:142761061 T G 0.396404 5.5635e-05
7:142765398 T C 0.043922 -9.5636e-05
7:142766808 C T 0.093640 1.8218e-05
7:142771809 C G 0.033620 -2.4580e-05
7:142772743 A G 0.029416 5.9822e-05
7:142814773 A C 0.115601 7.2263e-05
7:142816129 A G 0.137737 3.0641e-06
7:142906005 G A 1.923206 8.2017e-05
7:142906434 G A 0.626557 4.3395e-05
7:142908998 C T 0.531258 3.1549e-05
7:142913569 A G 0.114202 7.7620e-06
7:142919731 A C 0.121661 7.8082e-06
7:142924177 C T 0.046979 -6.5157e-05
7:142927491 G A 0.059469 -2.7919e-05
7:142944820 T C 0.169201 1.3123e-04
7:142945256 A T 0.065590 1.1128e-05
7:142956877 T C 0.078434 1.6874e-04
7:142969558 G A 0.342664 -7.5924e-05
7:142975426 G A 0.043626 -1.0127e-04
7:142983699 A G 0.042529 4.4652e-05
7:142986684 A G 0.127999 -3.6682e-06
7:142988726 A G 0.060167 -2.7302e-05
7:142991361 C G 0.107275 -8.7416e-06
7:142999388 C T 0.034587 5.5481e-06
7:143012306 T C 0.180908 7.0550e-05
7:143014244 C T 0.193246 7.5465e-06
7:143016928 T C 0.614044 4.0457e-05
7:143017807 T G 1.940126 2.5109e-05
7:143019366 T G 0.119574 -2.8188e-05
7:143020625 C T 0.462679 1.0136e-05
7:143021110 A G 0.203966 5.4830e-05
7:143023642 A G 0.039812 2.1730e-05
7:143024733 C T 1.867820 8.7808e-05
7:143025985 T C 1.117207 6.9601e-06
7:143026724 T C 0.092261 1.9226e-08
7:143027055 T C 0.475775 8.4516e-06
7:143029874 A G 0.026385 2.0011e-05
7:143029983 C T 0.389461 5.5587e-05
7:143031527 T C 1.738733 1.4470e-05
7:143043240 T C 0.824548 -2.6881e-05
7:143043349 T C 0.061909 3.1283e-05
7:143043878 A G 0.026132 -1.5632e-05
7:143044381 A G 0.476554 7.9825e-06
7:143048422 G T 0.025953 -1.2784e-05
7:143049847 G A 0.246265 -2.8181e-05
7:143049973 G A 0.467690 6.6545e-06
7:143051311 T C 0.053256 -3.4955e-05
7:143054309 A G 0.364904 -1.4795e-04
7:143055029 A G 0.165611 -1.7565e-06
7:143055408 G A 1.017417 5.0918e-05
7:143056902 A G 0.078839 -2.9138e-05
7:143061278 C T 1.098018 7.5424e-05
7:143064148 C T 0.503030 -7.8935e-06
7:143069310 C T 1.672737 1.0149e-04
7:143077036 T C 0.158159 -1.2560e-04
7:143080060 T A 0.061854 2.1533e-05
7:143081833 G A 0.420075 -8.4202e-07
7:143083411 A G 0.839446 4.3355e-05
7:143083661 C A 1.239504 1.1581e-07
7:143085968 T C 0.024256 5.8494e-06
7:143086010 T C 0.036839 -6.4510e-05
7:143088867 C T 1.864334 -7.3407e-05
7:143092269 A G 0.102481 1.1295e-04
7:143093538 A G 1.608273 -3.9930e-04
7:143095153 T C 0.040987 -4.2513e-05
7:143095256 G A 0.782489 -7.1854e-06
7:143097100 G A 1.853597 -6.9019e-05
7:143103155 T C 0.273870 2.9499e-06
7:143104816 A G 0.199046 -8.2192e-05
7:143105543 C T 0.047982 -1.7347e-05
7:143109139 C T 0.428264 -2.2395e-05
7:143110762 A G 0.696496 4.1461e-06
7:143111805 T C 0.054285 -3.4475e-05
7:143124105 C G 0.049884 -4.0125e-05
7:143128499 A G 1.011130 3.7628e-05
7:143139381 G A 0.432532 5.9132e-05
7:143140675 A G 0.041413 -3.2800e-06
7:143141475 C T 1.352485 -1.3511e-05
7:143149350 C T 0.697947 -6.0359e-05
7:143150904 A C 0.159490 -3.0132e-05
7:143174663 G A 1.715812 2.4153e-06
7:143175345 T C 0.552976 -3.8218e-05
7:143189828 A G 0.028569 3.3360e-05
7:143191034 A C 0.150113 -2.3035e-06
7:143193347 G A 0.553294 -7.9242e-05
7:143195165 G T 0.212019 -1.5100e-05
7:143195341 A C 1.125471 -1.1330e-04
7:143198249 A C 1.785115 -7.2995e-06
7:143198905 T G 0.321005 1.8085e-05
7:143201493 G A 1.267852 -1.4184e-05
7:143201586 T C 0.058596 3.4840e-05
7:143205107 A G 0.393765 3.0338e-05
7:143205820 G A 0.036985 2.1350e-05
7:143208214 A C 0.715912 2.5233e-05
7:143208225 A G 0.210360 -4.0905e-06
7:143208782 C G 0.211519 -2.0973e-05
7:143208968 G A 0.556991 -1.0009e-04
7:143209977 T C 0.031153 -1.5522e-04
7:143214492 A G 0.076944 -6.3825e-05
7:143216729 G A 0.861741 -3.3736e-05
7:143425911 C T 0.260916 -3.0720e-05
7:143426263 T G 0.069284 2.6509e-06
7:143428055 C G 1.091378 -6.2211e-06
7:143431034 C T 1.091865 -8.5994e-06
7:143431883 G A 1.873396 6.4030e-05
7:143432552 A G 0.100641 1.6997e-05
7:143434404 C G 0.565287 1.6991e-05
7:143437434 G A 0.148425 3.9191e-05
7:143572286 G T 1.100988 1.7356e-05
7:143576517 A G 0.195375 3.4941e-05
7:143578993 C T 0.052549 -2.9165e-05
7:143581507 A G 0.701157 -3.4015e-05
7:143582994 T C 1.910901 3.8991e-05
7:143591491 C T 0.199000 -2.4206e-04
7:143593876 C T 0.033817 1.7858e-05
7:143603256 C T 0.403778 -1.1016e-05
7:143609100 T C 0.119314 1.5351e-06
7:143618134 C T 0.550781 2.8163e-05
7:143622084 A C 0.107233 -8.9500e-06
7:143632618 T C 0.603544 7.4016e-06
7:143632833 G A 0.418822 -1.1792e-05
7:143633157 C T 0.478213 6.2810e-06
7:143633297 G A 0.675081 2.9595e-05
7:143633648 C T 0.089605 2.7450e-05
7:143657427 T C 0.119625 1.0290e-08
7:143657473 G A 0.180577 3.5277e-05
7:143657801 G A 0.682799 4.8338e-05
7:143659520 C A 0.253113 7.5503e-05
7:143659847 A G 0.037449 5.7211e-05
7:143667249 C T 0.074639 -3.8012e-05
7:143671433 A C 0.046788 2.9067e-06
7:143674722 C T 1.903552 5.0291e-05
7:143689487 A G 0.026041 -2.6286e-06
7:143690673 C A 0.059469 7.1348e-05
7:143696250 A G 0.726146 2.2787e-06
7:143701516 T C 0.186089 -2.6600e-05
7:143704122 T C 0.167146 -2.7981e-05
7:143704568 G T 1.931122 -1.2767e-05
7:143718248 C G 0.087285 2.4996e-05
7:143719529 A G 0.025168 1.2768e-05
7:143722197 C T 0.654506 4.6378e-06
7:143728216 G A 0.059108 4.3976e-05
7:143729951 C T 0.092092 5.9754e-05
7:143733280 G A 0.037316 7.1787e-05
7:143735249 A G 0.770181 -7.8239e-06
7:143738961 G A 0.032019 1.5144e-04
7:143739937 T C 0.336698 3.6307e-05
7:143741610 C A 1.922547 -6.2980e-06
7:143744068 C A 0.319820 3.0246e-05
7:143744585 C T 0.160879 7.5826e-06
7:143747870 G A 0.642023 4.8570e-06
7:143748257 A G 0.633016 -1.4162e-06
7:143751641 G T 0.421357 7.9533e-05
7:143760171 G A 0.064698 2.4291e-05
7:143760383 A C 1.885474 -3.9087e-05
7:143769700 A G 0.035713 -2.7761e-05
7:143771536 A G 1.056229 6.7534e-05
7:143771937 C G 1.014463 5.7527e-05
7:143772455 G A 0.271510 2.1590e-05
7:143792991 A G 0.422970 -1.8026e-05
7:143801152 C T 0.444162 8.7686e-06
7:143802534 G C 0.187686 2.6113e-04
7:143807304 C T 0.424759 -1.6296e-05
7:143813353 A C 0.044292 1.8423e-05
7:143813724 T C 0.631286 9.3975e-05
7:143823833 C T 0.424639 -1.8678e-05
7:143826697 G C 1.055765 5.5969e-05
7:143827746 A G 0.106357 1.6423e-04
7:143827927 A G 0.041572 3.4734e-05
7:143844636 A G 0.113741 -2.5028e-05
7:143860462 T C 0.023613 -3.9557e-05
7:143870935 T C 1.034567 3.9821e-05
7:143874190 T C 0.614541 6.9237e-05
7:144077616 C T 1.218514 1.0376e-05
7:144082660 A G 0.033727 -2.3308e-05
7:144084143 C T 0.035840 -3.4251e-05
7:144091959 G A 1.824898 -5.6560e-06
7:144091985 C T 1.142099 -2.8625e-05
7:144094418 C T 0.085996 5.3962e-06
7:144094613 T G 0.337915 3.4286e-06
7:144095600 G A 1.087122 -4.5303e-05
7:144096158 T C 0.022983 9.7671e-05
7:144098922 A G 0.350249 5.6581e-06
7:144107553 A G 0.788757 -7.2555e-06
7:144113853 T C 1.024226 -4.8488e-05
7:144141405 C T 0.056995 5.3903e-05
7:144148323 T C 0.344235 -6.0912e-05
7:144149298 G A 0.030280 -9.2733e-06
7:144153879 A G 0.621068 3.7313e-05
7:144155010 T C 0.035892 1.1186e-04
7:144156034 G T 1.645389 5.7625e-06
7:144159358 T C 0.593200 2.7204e-05
7:144159463 G A 1.646031 1.1179e-05
7:144160780 A G 1.287580 5.4762e-05
7:144170773 T C 0.430257 -1.3156e-04
7:144184387 T C 1.635320 3.6701e-05
7:144194514 C T 0.043204 4.5438e-05
7:144200655 T C 0.109927 -4.8708e-05
7:144214922 T C 0.450923 -7.0468e-05
7:144219083 A G 0.026119 -3.3600e-06
7:144222929 G A 0.465950 4.8094e-05
7:144226275 T A 0.045405 1.8064e-05
7:144226447 T C 0.096165 -2.4503e-05
7:144226935 T C 0.202204 -1.0265e-04
7:144227475 A G 0.258443 1.4679e-05
7:144244939 A C 0.217430 -1.1575e-05
7:144252665 C A 0.045421 1.2822e-04
7:144258476 T C 0.086840 -1.2278e-05
7:144265616 A C 0.048135 -4.0786e-05
7:144274735 T G 0.229848 1.5608e-05
7:144277757 A C 1.197066 1.8834e-05
7:144277865 G A 0.305390 1.1334e-05
7:144278550 G A 0.336221 -7.9662e-06
7:144281209 G A 0.104773 -5.7578e-06
7:144282236 G A 0.039504 1.7394e-05
7:144284361 A C 0.077681 -1.7147e-04
7:144290578 G A 0.375394 1.5481e-05
7:144295970 G A 1.538305 -1.1445e-05
7:144298427 A C 0.410581 -1.5787e-06
7:144300501 C T 0.118996 -1.7399e-05
7:144305519 A C 0.327048 4.1882e-05
7:144306828 G A 0.036404 2.8911e-05
7:144306864 A G 0.023996 -3.2849e-05
7:144308410 T C 0.200630 1.5178e-05
7:144318130 T C 0.041776 -4.0808e-05
7:144318507 G T 0.053636 -1.2686e-05
7:144318729 G C 0.143696 4.1163e-05
7:144331267 A G 0.038959 -1.3062e-05
7:144332882 G C 0.032221 -1.4900e-05
7:144334183 C G 0.472929 -7.5097e-06
7:144334808 T C 0.295146 -6.3933e-05
7:144351306 C A 0.956857 -1.2293e-04
7:144351781 G A 0.098119 -3.1266e-06
7:144358244 C T 0.060429 -5.6523e-06
7:144363907 G T 0.041107 -2.0718e-05
7:144364829 T C 0.075993 -1.5390e-05
7:144364918 T G 0.077476 -2.4610e-05
7:144367276 A G 0.031445 -6.7868e-05
7:144381373 C T 0.063575 -2.3063e-05
7:144382162 A G 0.027543 4.1857e-05
7:144383934 C T 0.324734 -5.4091e-05
7:144391380 T C 0.054308 1.4499e-04
7:144400662 C T 1.096039 2.5641e-05
7:144403951 T C 0.034074 2.0567e-05
7:144410028 A G 0.077005 -3.0258e-05
7:144410927 T G 1.024557 3.0054e-05
7:144415536 C T 0.087278 -2.0481e-05
7:144417994 A G 0.075908 2.7622e-05
7:144420808 G C 0.204849 4.5968e-06
7:144426894 A G 0.028715 -8.7383e-05
7:144429142 C A 1.954404 -2.1195e-05
7:144437381 G A 0.022259 4.7412e-05
7:144439392 T C 0.048858 2.0550e-05
7:144439694 C G 0.148331 4.7906e-05
7:144459198 G T 0.361252 5.6126e-05
7:144460695 C T 0.854895 -1.2959e-05
7:144461228 C T 1.194229 2.6043e-05
7:144463792 A C 0.255613 9.0790e-05
7:144465912 T C 0.894104 3.6848e-04
7:144466126 C T 0.075983 2.4004e-05
7:144473459 A C 0.057534 5.9213e-08
7:144473538 T C 0.434321 3.9841e-05
7:144474263 T G 0.033928 -3.6725e-05
7:144482777 A G 0.073773 6.3553e-05
7:144483547 T C 0.881384 1.1540e-04
7:144489321 T C 0.057992 -1.0294e-04
7:144493087 A G 0.425054 9.6865e-06
7:144509395 T G 0.912579 2.9581e-05
7:144510647 A G 0.201542 8.6071e-05
7:144514438 A G 0.234941 1.4117e-06
7:144524168 T G 0.678096 5.3395e-05
7:144524917 G A 0.126727 5.5002e-05
7:144532104 A G 0.811607 6.1182e-05
7:144534620 G T 0.151255 5.4601e-06
7:144534833 C G 0.222282 -2.9931e-05
7:144548466 T C 0.036671 5.7192e-06
7:144563511 C T 0.062344 2.4771e-05
7:144564782 C T 0.024291 5.3505e-07
7:144566608 G A 0.177526 -8.7307e-06
7:144569555 G C 0.035453 -5.7214e-05
7:144577443 T G 0.054684 -6.5120e-05
7:144589495 T C 0.049576 8.0612e-05
7:144593894 T C 0.908606 1.0408e-05
7:144607689 C T 0.073208 4.3259e-06
7:144607861 A C 0.038654 3.3831e-05
7:144618173 A G 0.076869 -5.9003e-07
7:144621894 G T 0.041659 4.4515e-05
7:144624827 C A 0.058002 -9.2510e-05
7:144624996 T C 0.573193 1.2861e-05
7:144626535 T C 0.112037 -3.2173e-05
7:144628118 T C 0.188666 3.9758e-05
7:144633468 T C 0.128655 -2.6344e-05
7:144638607 A G 0.043701 1.0091e-05
7:144638953 G A 0.180659 7.7005e-05
7:144647439 T G 0.083909 1.3425e-04
7:144647753 T C 0.102053 -3.4366e-05
7:144649240 G A 0.219179 -3.9009e-05
7:144659324 T C 0.856843 4.8042e-05
7:144661451 C A 1.015820 -5.9719e-05
7:144666928 G A 0.027274 8.2632e-05
7:144669632 G A 0.548782 2.2151e-05
7:144676467 G A 1.222006 -2.5198e-05
7:144679309 T C 0.801990 2.8932e-05
7:144688548 A G 0.107197 -1.8478e-05
7:144700337 G A 0.033344 1.3437e-05
7:144701090 G T 0.675243 -2.3586e-04
7:144719573 C T 0.022461 5.7452e-06
7:144721441 T C 0.948172 -1.5536e-06
7:144725708 G A 1.639228 -1.3308e-05
7:144735177 T G 0.654996 -1.4869e-05
7:144735217 C T 0.287424 -2.2289e-05
7:144743405 C A 0.393927 4.0771e-06
7:144747973 C A 0.577504 2.1336e-06
7:144748174 A G 0.095880 2.5085e-05
7:144753601 A C 0.064539 -9.2090e-05
7:144789727 C G 0.072186 2.2650e-05
7:144794953 C T 0.034876 2.8012e-05
7:144795359 T C 0.251182 3.0311e-05
7:144801924 T C 0.217021 1.7618e-05
7:144812154 G A 0.079953 7.2748e-05
7:144822060 G T 0.599137 -1.1524e-05
7:144823246 A C 1.069787 2.0988e-06
7:144827345 G A 0.080784 -2.2200e-05
7:144831010 G A 0.035106 -9.2487e-05
7:144833408 T C 0.900930 1.1073e-04
7:144833630 C T 0.035573 -3.9345e-06
7:144839410 G T 0.285178 -3.7176e-05
7:144839923 C A 0.029131 -2.1185e-05
7:144840057 A C 1.457031 -4.7857e-06
7:144841531 A G 0.325500 6.3386e-05
7:144841816 G A 0.952485 -1.4492e-05
7:144842797 T C 0.044155 2.4270e-05
7:144860588 T C 0.027764 -9.9319e-05
7:144863626 G A 0.036940 2.2104e-05
7:144867371 A C 0.023918 -2.2123e-05
7:144867727 T G 0.105078 1.1351e-04
7:144869176 A G 0.051302 1.0158e-04
7:144869428 G A 0.071942 -2.3000e-05
7:144872592 T C 0.070845 -4.5197e-05
7:144873427 G T 0.522047 6.0925e-05
7:144874425 T C 0.035593 -4.6822e-05
7:144876825 T C 0.031649 7.7799e-06
7:144878157 G A 0.741596 1.4871e-04
7:144879079 A C 0.262494 1.4185e-04
7:144882257 A G 1.387134 1.8799e-04
7:144883215 G T 0.104919 2.1686e-05
7:144888698 T C 0.305351 5.5572e-05
7:144892086 T C 0.540197 -2.5187e-06
7:144892798 G T 0.569967 -7.6033e-05
7:144899032 C A 1.910554 -4.4886e-05
7:144902428 C G 0.055807 -7.5175e-06
7:144902448 G A 0.081410 -3.9504e-05
7:144903291 C T 0.101641 4.1119e-05
7:144905756 A G 0.085061 6.8053e-06
7:144908420 G A 0.070712 -1.1838e-04
7:144916518 T C 0.528107 5.3702e-05
7:144930163 T C 0.078959 -9.2845e-06
7:144939678 G A 1.297545 -5.8362e-05
7:144948161 A G 1.910408 -5.2407e-05
7:144951955 G A 0.055139 6.5509e-05
7:144957526 C T 0.616537 3.1121e-05
7:144958662 A G 0.146516 -5.2555e-05
7:144959531 A G 0.266350 1.0161e-04
7:144979689 T C 0.036443 -2.9271e-05
7:144980789 G T 0.529353 -3.3483e-05
7:144986806 C A 0.581739 -2.9655e-05
7:145017233 C T 0.129866 -5.9062e-05
7:145018463 A G 1.752862 -1.7804e-04
7:145027855 T G 0.815722 -2.4107e-06
7:145046993 A G 0.045307 2.2846e-05
7:145051221 T C 0.436460 -1.5374e-05
7:145075257 A C 0.536860 -3.9425e-05
7:145080006 C T 0.059751 -2.1483e-05
7:145083617 T C 0.096967 -1.2247e-04
7:145083742 A G 0.031815 -2.7043e-05
7:145084002 T C 0.222474 5.1392e-05
7:145092055 A G 0.056908 1.5827e-05
7:145118060 C T 0.153531 2.0397e-05
7:145118700 T C 0.021412 1.2263e-05
7:145119520 G A 0.527195 -7.0856e-05
7:145122123 G A 0.027878 -2.6930e-05
7:145131652 G A 0.887616 -2.8386e-05
7:145139589 A G 0.250582 5.1183e-05
7:145141776 T C 0.660601 -1.9875e-05
7:145142234 C T 0.534598 2.6557e-05
7:145147027 G A 0.021406 7.3173e-07
7:145150082 A G 0.564767 -6.3934e-05
7:145156063 C T 0.044321 2.9171e-05
7:145160477 C A 0.256362 -4.2106e-05
7:145165247 T C 0.185024 5.8892e-06
7:145171003 G C 0.110742 -4.6634e-05
7:145175731 C T 0.525137 2.7147e-05
7:145185358 T C 0.293815 -3.0641e-06
7:145185535 C A 0.083896 9.9787e-05
7:145193978 C T 0.267534 -2.9500e-05
7:145198165 C T 0.608088 1.2088e-05
7:145208265 A G 0.279024 3.3492e-05
7:145209921 T C 0.115990 8.1988e-05
7:145210477 T C 0.046930 4.0936e-05
7:145218324 C T 0.187215 -4.6265e-05
7:145222524 G A 0.025314 3.2378e-05
7:145225521 A C 0.610980 1.7922e-05
7:145231011 A G 0.063373 1.0529e-05
7:145231888 T C 0.044110 7.1398e-06
7:145234712 C T 0.109083 3.0247e-05
7:145261892 A G 0.057674 -8.2236e-05
7:145263008 C T 0.982437 7.9517e-05
7:145279883 C T 0.225116 -7.1577e-05
7:145293599 T C 0.231795 -1.7922e-04
7:145296400 G A 0.079213 -7.4949e-05
7:145297078 A C 1.053889 -1.0060e-04
7:145307048 G T 0.379672 8.6562e-05
7:145316174 A G 0.151891 3.6755e-05
7:145327736 G T 1.452977 -9.4111e-06
7:145331508 G C 0.126198 6.7809e-05
7:145345378 C A 1.428245 -2.1527e-05
7:145366398 A G 0.085308 -1.0424e-05
7:145376204 G A 0.049196 9.5207e-06
7:145379024 T G 0.111371 -8.1784e-06
7:145383351 C G 0.146208 3.2610e-05
7:145383915 A G 0.041422 1.7853e-06
7:145384554 G A 0.051682 8.2208e-06
7:145384643 A G 0.755296 3.5680e-05
7:145386088 T G 0.129996 3.2054e-05
7:145391792 C T 1.143462 1.4783e-05
7:145392970 C T 0.444567 -5.1765e-05
7:145397277 C T 0.465889 2.7035e-05
7:145399288 C A 0.063659 -1.0145e-05
7:145402462 A G 0.051299 -2.6087e-05
7:145402628 C T 0.033626 -8.0419e-06
7:145404869 G A 0.700878 5.6238e-05
7:145409857 C T 0.091297 -1.2508e-05
7:145418387 T C 0.601821 -5.6486e-05
7:145425109 C T 0.133800 -6.7081e-05
7:145426986 G T 0.853081 1.5441e-04
7:145428292 G A 0.026829 6.1041e-05
7:145433525 G A 0.033779 8.8034e-06
7:145437187 C T 0.084396 3.6522e-05
7:145439719 C A 0.093163 5.2516e-05
7:145443889 A G 0.139665 -4.9885e-05
7:145452636 A G 0.274393 7.5972e-06
7:145455771 G A 0.359022 -3.5273e-05
7:145491687 A G 0.066454 -5.3974e-05
7:145502851 T G 0.102137 -2.1665e-05
7:145510940 G A 0.175891 4.0562e-06
7:145513810 T C 0.036557 -7.6023e-06
7:145551541 A G 0.031948 -2.3779e-05
7:145553674 T C 0.092757 9.5967e-06
7:145559378 T C 0.255041 -6.3692e-05
7:145580653 G A 0.039699 6.4161e-06
7:145591133 A G 0.175176 7.4356e-06
7:145600035 T C 0.201659 -4.3599e-06
7:145613036 A G 0.177221 1.8398e-05
7:145626789 A G 0.098674 2.0459e-05
7:145640606 T C 0.095165 -5.7997e-05
7:145661320 T G 0.162583 3.9641e-05
7:145671873 A G 0.344582 1.1202e-04
7:145676705 G T 0.063818 2.3795e-05
7:145682127 T G 0.138905 3.7168e-06
7:145692743 T G 0.247894 4.4697e-05
7:145693193 G A 0.209387 -4.0862e-05
7:145695083 T C 0.149804 2.3174e-05
7:145707563 G C 0.092192 4.5912e-05
7:145718754 A C 0.264065 4.2561e-05
7:145719079 G C 0.165498 2.0260e-05
7:145719345 C G 0.285772 -9.2393e-06
7:145719757 G A 0.119687 2.1281e-05
7:145720941 G A 0.079852 -4.4881e-06
7:145723207 C T 1.438164 -2.7757e-05
7:145744026 C T 1.084604 -8.8164e-06
7:145744347 A C 0.332511 -3.3696e-06
7:145745182 A G 1.030887 -2.1757e-05
7:145747458 G T 0.720632 -1.4076e-05
7:145747516 G A 0.057709 -4.6735e-05
7:145748450 T G 0.254782 -1.7143e-06
7:145750744 T C 0.022045 -1.3314e-04
7:145766259 G A 0.258433 -2.7860e-05
7:145768267 G A 0.276350 -3.7366e-05
7:145772295 A G 1.584648 3.7536e-05
7:145773515 T C 0.291595 -7.0687e-05
7:145773791 G A 0.715205 1.4694e-05
7:145775109 A G 0.267148 -7.5479e-05
7:145782031 G A 0.039066 -2.9125e-06
7:145788161 A G 1.581386 2.2389e-05
7:145792035 G C 0.119301 -1.2803e-04
7:145794671 A G 0.438858 1.0846e-05
7:145806531 A G 0.179701 -4.3041e-05
7:145812269 A G 0.044181 -5.0582e-05
7:145823947 T C 0.036976 6.4517e-06
7:145845418 T C 0.182720 -3.8431e-05
7:145848891 C T 0.049063 -9.4688e-06
7:145864936 A G 0.034564 1.5976e-06
7:145875613 C T 0.335020 5.5611e-05
7:145876658 T C 0.043753 1.6920e-04
7:145881655 C T 0.034788 1.6677e-05
7:145885342 A G 0.517633 1.7930e-05
7:145892913 C A 0.429011 -1.6097e-05
7:145910668 G T 0.090858 -4.8106e-05
7:145914052 A G 0.062650 1.0676e-04
7:145917116 G C 0.028063 -1.1817e-04
7:145920329 T C 0.051173 1.2358e-04
7:145921954 T G 0.037904 2.9947e-05
7:145923176 G A 0.022934 4.3661e-06
7:145924104 G A 0.065081 -9.4940e-05
7:145933157 T C 1.037894 4.4418e-06
7:145936334 G A 0.277122 -2.1149e-05
7:145952946 A C 0.086253 -2.4124e-07
7:145959243 G T 0.060666 -5.8379e-05
7:145970220 C T 0.048391 1.2789e-04
7:145990194 C A 0.049955 2.5197e-05
7:145991131 G A 0.029368 5.8931e-05
7:146006356 A G 0.046554 9.9472e-06
7:146007792 G A 0.694925 -1.0878e-05
7:146018273 G A 0.041182 2.8561e-05
7:146019105 G A 0.048891 -8.8276e-06
7:146019421 A G 0.028666 1.4246e-05
7:146023023 A G 0.133160 -7.0998e-05
7:146023815 G T 0.030796 9.6227e-06
7:146032524 T C 0.539421 -3.0251e-06
7:146036899 T C 0.100618 -7.2443e-06
7:146039318 C T 0.024096 6.1830e-05
7:146039562 A G 0.028514 -4.7423e-07
7:146043176 G A 0.385696 -3.1969e-05
7:146060584 C G 0.131187 2.1179e-06
7:146070070 A G 0.094860 -3.7698e-06
7:146081452 A G 0.209656 5.9822e-06
7:146082130 G A 0.052604 9.2694e-06
7:146090127 A C 0.072633 -3.3552e-05
7:146092497 G T 0.843279 -3.1105e-05
7:146097449 C T 0.175154 1.9169e-06
7:146101842 A G 0.053954 -9.6228e-06
7:146103878 T C 0.081650 -5.2441e-06
7:146104631 A G 0.032045 3.9328e-05
7:146110215 A G 0.020257 4.9210e-05
7:146120600 G C 0.021613 -1.2360e-05
7:146121539 T C 0.621970 -7.6596e-05
7:146128613 G A 0.054522 -1.2335e-05
7:146134704 T G 0.165394 -3.5164e-05
7:146138818 T C 0.108866 2.4227e-05
7:146143356 A G 1.934608 -8.0217e-06
7:146152053 A G 1.426670 4.9165e-05
7:146162860 A G 0.229062 -4.9842e-05
7:146169190 T A 0.028679 -2.1467e-05
7:146189652 G T 1.066405 6.5264e-06
7:146193963 T C 0.173713 -6.2268e-05
7:146193964 G A 0.644869 -1.0588e-05
7:146197764 A G 0.268930 -1.1846e-04
7:146201517 A G 0.046716 -1.8708e-05
7:146202264 C A 0.694847 -2.8940e-06
7:146213134 A C 0.031698 -6.1840e-09
7:146214223 T C 0.101767 -6.5973e-06
7:146214248 G A 0.090754 1.3355e-04
7:146214986 A G 0.444132 6.6199e-06
7:146218033 C T 0.081462 1.8709e-05
7:146220789 T C 0.042594 -1.0466e-05
7:146226654 C T 0.243113 -4.2652e-05
7:146228009 T C 0.055496 2.5652e-05
7:146235639 C T 0.208338 -3.2967e-05
7:146243683 G A 1.268644 1.1056e-04
7:146247205 G T 1.613194 5.5484e-05
7:146260418 T C 0.029744 2.8746e-05
7:146276964 T A 0.029484 1.1796e-04
7:146281412 T C 0.629017 -3.3963e-05
7:146284115 A G 0.038819 8.5914e-06
7:146294067 A C 1.637985 8.5999e-05
7:146303644 G A 0.040062 1.6472e-05
7:146317033 T G 0.056213 9.0882e-07
7:146325412 G A 1.147114 1.8874e-05
7:146326157 G A 1.257602 5.4783e-05
7:146331010 A C 0.181778 -7.3464e-05
7:146332475 C A 0.077895 5.6022e-05
7:146337688 T C 0.146744 -7.6517e-05
7:146342663 C T 0.390584 -1.0626e-07
7:146351217 A G 0.077174 4.8033e-05
7:146351679 A G 1.939090 3.5461e-05
7:146355921 T C 0.076132 -5.9922e-05
7:146358158 T C 0.044233 -1.1174e-05
7:146358510 A C 1.166643 7.6703e-05
7:146371506 C T 1.636229 4.9287e-05
7:146380973 G T 0.098733 5.6627e-05
7:146385753 T C 0.048690 -1.5449e-05
7:146389161 C A 1.704000 2.6163e-05
7:146402541 G T 0.051633 -3.5247e-05
7:146403638 A G 0.034308 -1.5112e-05
7:146404988 A G 0.063172 -1.3954e-05
7:146406691 G A 0.102381 -4.3430e-05
7:146415736 T C 0.063055 -1.8087e-05
7:146417467 G A 0.092319 2.4658e-05
7:146420329 T G 0.258316 -1.2857e-04
7:146424881 C G 0.114552 -4.2085e-05
7:146428215 G A 0.114825 -7.9389e-06
7:146430670 C T 0.071877 3.6926e-05
7:146433429 G A 0.275451 1.0838e-05
7:146438301 A G 0.039085 5.5036e-05
7:146440527 T C 0.027352 -3.4187e-05
7:146441419 G A 0.069985 7.3739e-06
7:146442187 T C 0.051387 -6.9219e-05
7:146443339 A G 0.207232 -5.1902e-05
7:146458079 A C 0.307912 -2.9994e-05
7:146460779 A G 0.153385 -9.8630e-06
7:146463205 T C 0.067148 1.9766e-05
7:146464965 T C 0.502965 -2.8608e-05
7:146471173 T G 0.049764 -9.7065e-05
7:146476641 T C 0.085078 2.1906e-05
7:146483410 G C 0.029712 1.2376e-04
7:146483436 C T 0.059452 4.3891e-05
7:146492014 A T 0.067398 3.2658e-05
7:146496578 T C 0.108710 -2.1315e-04
7:146505943 G A 0.034483 1.1387e-04
7:146516956 G C 0.073984 -7.0269e-05
7:146522528 C T 0.084555 -7.6914e-05
7:146527976 T C 0.021432 -4.0566e-05
7:146533276 G T 0.054480 6.5491e-06
7:146534267 T G 0.430134 -3.1518e-05
7:146537237 A G 0.052195 -7.6166e-05
7:146538233 A G 0.101848 1.6694e-05
7:146540782 A G 0.438193 -6.2074e-06
7:146542698 G A 0.147523 1.3608e-04
7:146542987 A G 0.107197 -1.5441e-05
7:146546484 T C 0.033061 5.5747e-06
7:146547214 G A 0.107720 2.0879e-05
7:146550239 T C 0.572200 -5.4120e-05
7:146554719 C A 0.023687 -2.7297e-05
7:146558765 T G 0.763206 -1.3990e-05
7:146563853 T C 0.213768 -1.2461e-05
7:146569065 G A 0.121738 -3.7125e-05
7:146570960 A G 1.361840 -8.0356e-05
7:146571958 A G 0.036447 -2.0808e-05
7:146578167 G A 0.255337 -7.8030e-05
7:146580713 C A 0.827657 -5.3680e-05
7:146582565 C T 0.879063 -1.4761e-05
7:146586139 T C 0.046512 3.5877e-05
7:146586456 A G 0.523384 4.2951e-05
7:146587142 T C 0.105633 -5.1776e-05
7:146600338 C G 0.715909 -3.3386e-05
7:146600404 C T 0.084571 -1.6536e-04
7:146600898 A G 0.075266 -2.6860e-05
7:146618729 C T 1.324793 1.2759e-05
7:146619714 G C 0.066337 8.3695e-05
7:146634736 T C 0.071095 5.0473e-05
7:146644075 C T 0.043198 -6.3178e-05
7:146656034 C T 0.068171 -3.7766e-05
7:146658874 G A 0.783258 -2.2446e-05
7:146659115 G A 0.627086 -2.0525e-05
7:146664009 T C 0.064759 -1.3243e-04
7:146668725 C T 1.906824 7.8888e-05
7:146672820 T C 0.022993 -1.0335e-04
7:146678063 A G 0.065006 3.4250e-05
7:146681951 G C 0.551112 -4.5802e-05
7:146684962 G A 0.060358 1.2494e-05
7:146691344 A G 0.043091 -1.1718e-05
7:146691509 C T 0.038112 7.3962e-05
7:146692245 G A 1.214518 4.9649e-05
7:146699449 A G 0.020763 -1.5336e-04
7:146705701 T C 0.760967 3.6359e-05
7:146706235 C T 1.008153 -2.1447e-05
7:146709333 T G 0.067966 -1.4866e-06
7:146712085 G A 0.050689 1.4163e-04
7:146712382 A G 0.024940 -2.5339e-05
7:146712937 G A 0.024330 2.2601e-05
7:146715607 G A 0.066269 4.0389e-05
7:146720611 G A 0.158406 -6.1650e-06
7:146724050 A G 0.328447 -7.4825e-05
7:146725968 G C 0.101926 -3.4832e-05
7:146727251 C T 0.138795 5.4866e-05
7:146729161 A G 0.096993 6.1722e-05
7:146739456 A C 0.069738 -1.6825e-04
7:146745442 G A 0.436528 3.7564e-06
7:146752137 A G 0.189750 -1.5445e-05
7:146753732 T C 0.025943 2.2262e-05
7:146759757 A G 0.057989 5.0949e-05
7:146759900 C T 0.918580 -2.6789e-05
7:146761579 A C 0.115795 5.2991e-05
7:146768197 C T 1.381963 1.0285e-04
7:146768572 G C 0.229647 5.3178e-06
7:146768776 C T 0.030766 -1.3945e-05
7:146769577 A G 0.103549 7.2748e-07
7:146771502 T C 1.359665 2.0573e-04
7:146771595 C T 0.030260 -2.2912e-06
7:146774157 G A 0.031909 2.5178e-04
7:146775748 A G 0.026732 7.4156e-06
7:146777990 A G 0.146004 -7.4278e-05
7:146780421 C T 0.078774 -4.4242e-05
7:146783263 T C 0.113845 2.4788e-06
7:146790725 C A 0.060218 2.3450e-05
7:146792660 G A 0.058592 -1.7048e-04
7:146793133 C G 0.073403 -1.0391e-04
7:146793196 C T 0.056762 -1.2779e-04
7:146793235 T C 0.097824 -5.8046e-05
7:146794428 T G 0.189461 -1.1438e-04
7:146796313 A G 0.135864 4.7881e-05
7:146799718 A C 0.034856 -4.9188e-05
7:146800106 A G 0.801126 2.5148e-05
7:146814185 A G 0.026654 -1.6169e-04
7:146823361 A G 0.597588 2.2045e-05
7:146826210 C T 0.091235 -2.6209e-06
7:146826629 T G 0.059923 -4.3765e-06
7:146837274 C T 0.895422 -4.4602e-05
7:146848251 G A 0.341057 -1.6592e-05
7:146850936 G T 1.148857 -8.0452e-05
7:146852731 G A 0.071270 4.2873e-05
7:146855615 C T 0.056580 3.4682e-06
7:146856717 C A 0.141563 3.9738e-07
7:146857300 C T 0.043354 -4.5932e-05
7:146866779 A G 0.218439 -6.3788e-07
7:146869664 G T 0.040361 -1.6409e-05
7:146872116 C T 0.048858 -4.1867e-05
7:146881394 T C 0.205164 -2.4487e-05
7:146887868 G A 0.093338 -6.4845e-05
7:146897402 T C 0.033253 8.6411e-05
7:146897589 T C 1.114773 -1.0043e-04
7:146903850 T C 0.043581 1.2143e-05
7:146911290 G A 0.021828 6.1324e-05
7:146913363 T C 1.487639 5.3277e-05
7:146934775 A G 0.239962 7.4170e-06
7:146936025 C T 0.048070 6.0889e-05
7:146939907 C G 0.029225 6.2514e-05
7:146943356 T C 0.147503 -1.5663e-05
7:146948530 A G 1.538087 8.9571e-05
7:146955688 T C 0.179610 -3.8059e-05
7:146958195 C A 0.298921 1.4262e-05
7:146969399 C T 0.569298 6.6962e-05
7:146973118 G A 0.318759 1.1292e-04
7:146984325 T C 0.082942 1.4005e-05
7:146986789 T G 0.042983 -7.0014e-05
7:146991320 C G 0.133053 8.3683e-06
7:146993759 A G 0.822668 2.0291e-05
7:146996595 T C 1.971038 1.2399e-04
7:146997861 A G 0.045989 -4.9964e-07
7:146999921 C T 0.058703 1.8659e-04
7:147005176 C T 0.337503 -6.7967e-05
7:147005265 C T 0.104951 -1.0235e-05
7:147014318 A G 0.791051 -2.1882e-05
7:147014588 C T 0.163368 -8.3030e-05
7:147025845 C T 0.623197 -2.2744e-05
7:147026915 G A 1.125481 -8.0337e-06
7:147041543 A G 0.131372 -1.6836e-05
7:147053840 T C 1.467937 4.9383e-05
7:147064027 A G 0.035466 -4.6721e-05
7:147073511 C T 0.501313 6.4548e-06
7:147073708 A G 0.022912 3.4930e-07
7:147081051 C G 0.082205 -6.7727e-05
7:147087531 T C 0.234476 -3.3083e-05
7:147090866 G A 1.444762 5.6290e-05
7:147096254 C T 0.259868 9.3193e-05
7:147132505 C T 0.346078 1.6428e-04
7:147134634 T C 0.034499 -4.3733e-05
7:147139405 T C 0.127418 -1.3413e-05
7:147140812 T C 0.393418 2.0732e-05
7:147143673 G C 0.027122 -5.5258e-05
7:147148066 T C 0.051711 6.5650e-05
7:147155060 A G 1.479453 1.1010e-04
7:147163607 C T 1.479774 9.0065e-05
7:147165497 T C 0.158256 1.2568e-05
7:147182405 T G 0.057813 -2.3735e-05
7:147184567 G A 1.478534 9.4816e-05
7:147188278 T C 0.029471 2.8167e-05
7:147194880 C T 0.246392 -5.6187e-05
7:147197683 A C 0.052036 7.8983e-05
7:147197762 A G 0.480615 -1.1178e-04
7:147197946 G A 1.933008 -3.5538e-05
7:147199398 A G 0.505325 5.2234e-06
7:147203791 C A 0.119548 -7.2768e-05
7:147205228 A G 0.069040 -2.8453e-05
7:147205542 G A 0.034820 -5.4314e-06
7:147210921 T C 0.035434 -2.4170e-05
7:147212142 A G 1.444447 -1.1532e-04
7:147214833 A C 1.440423 -1.0967e-04
7:147222039 G A 0.061488 1.5312e-05
7:147223640 A C 0.571966 -3.9065e-05
7:147225293 G C 0.044762 4.3412e-06
7:147225881 C T 0.779441 -3.0557e-05
7:147225900 C A 0.490212 -3.7222e-05
7:147227042 G A 0.020208 1.8033e-05
7:147232850 T C 0.337412 -8.0922e-05
7:147236358 T C 0.037287 -4.7732e-06
7:147236664 C T 0.629790 -6.9949e-06
7:147247139 G A 0.303264 -1.4001e-04
7:147248763 G T 0.218491 -7.8774e-06
7:147251089 A G 0.026959 5.9842e-05
7:147258136 T G 0.111148 7.9130e-05
7:147262951 A G 0.064315 2.6412e-05
7:147263775 C T 0.378062 -2.3913e-05
7:147281034 A C 0.064597 3.4701e-05
7:147284164 T G 0.138769 2.1153e-05
7:147284171 G A 0.057489 -1.2858e-04
7:147287333 C T 1.309888 -2.5920e-05
7:147290519 A G 0.023298 -8.2498e-05
7:147290995 A C 0.091641 4.2906e-05
7:147301994 G A 0.831925 2.0959e-05
7:147304713 T C 1.318717 -4.2706e-05
7:147306931 C T 0.035324 -3.8112e-05
7:147312991 T C 0.393788 -1.0025e-04
7:147313925 A G 0.091520 -5.7906e-05
7:147328921 T A 0.095922 3.5233e-04
7:147329151 G A 0.083981 -1.2863e-04
7:147332337 C T 0.416226 5.5606e-06
7:147333788 T C 0.149678 -2.0363e-04
7:147338616 C G 0.377088 -5.2373e-06
7:147339755 T C 0.027764 -9.9051e-05
7:147342335 G A 0.043594 8.7067e-08
7:147345114 A G 0.050361 -3.1409e-06
7:147351071 G A 0.307516 4.9224e-05
7:147354676 G A 0.256616 1.8794e-05
7:147356104 G A 0.172499 8.8825e-06
7:147359961 G A 0.177169 1.8740e-05
7:147364456 T G 0.081978 9.7864e-05
7:147368389 G A 0.098736 -5.1744e-07
7:147370711 T G 0.027076 -7.7158e-05
7:147370818 A G 0.146198 -5.1799e-07
7:147375789 T C 0.071394 -3.2133e-05
7:147387509 A C 0.091702 -2.3410e-06
7:147391444 G C 0.027157 -4.9488e-05
7:147400158 A G 0.050884 5.2247e-05
7:147411209 G A 0.166884 2.9641e-05
7:147411333 A G 0.096678 8.9226e-05
7:147417555 A G 1.256177 -3.9578e-05
7:147419098 T C 0.023980 7.8150e-05
7:147421536 T G 0.305094 3.5867e-05
7:147429043 A G 0.066807 -1.9075e-05
7:147443492 A G 0.131242 1.9479e-05
7:147443900 A G 0.453542 2.8844e-05
7:147447176 A G 0.077755 -2.8446e-05
7:147452454 A G 0.678885 1.2756e-05
7:147463059 G A 0.047988 1.0539e-05
7:147469901 C A 0.488440 2.1954e-06
7:147471487 A G 0.069836 1.7568e-05
7:147480187 A G 0.024648 -3.1810e-05
7:147487758 T C 0.155452 6.9542e-05
7:147488162 C T 0.100443 -5.1017e-05
7:147488371 C T 0.722835 1.5916e-05
7:147489490 C T 0.129639 -2.2977e-05
7:147495069 G A 0.062643 -4.5547e-05
7:147495593 T C 0.029351 -6.2746e-05
7:147520530 C A 1.378932 1.1242e-05
7:147523909 T C 0.045713 -2.6397e-06
7:147533323 C A 0.036524 -7.8120e-05
7:147533720 G A 0.039504 -1.6838e-04
7:147537678 C T 0.099281 1.0158e-04
7:147549316 C T 0.065532 -4.4451e-05
7:147551233 G A 0.116354 2.7263e-05
7:147559164 C T 0.094938 -8.4481e-06
7:147559328 T C 1.163375 9.6604e-06
7:147580902 G A 1.015275 4.1076e-05
7:147581965 G T 0.118054 4.0590e-05
7:147595317 G C 0.030280 -4.9796e-05
7:147595929 A G 1.660377 2.3368e-05
7:147599214 T C 0.595342 -6.9266e-07
7:147605256 A G 0.128740 -1.2389e-05
7:147610120 G A 0.508713 3.8116e-05
7:147614835 T C 0.549029 -1.6685e-06
7:147615059 A G 0.064256 -1.0830e-04
7:147616077 A C 1.148779 -3.1699e-05
7:147617172 T C 0.029335 -8.7247e-05
7:147617886 C T 1.405641 -3.8335e-05
7:147619621 A G 0.525095 -4.3123e-05
7:147632135 C G 1.721057 2.3943e-06
7:147634891 A G 0.030750 -6.3264e-05
7:147635390 A C 0.046813 1.8301e-05
7:147637453 C T 0.540090 -3.5765e-05
7:147640975 G A 0.145455 -2.0607e-04
7:147641150 G T 0.471105 1.8257e-06
7:147647777 T C 0.325951 1.0720e-04
7:147650273 C T 1.141599 2.3877e-05
7:147652120 A G 0.037810 -3.2930e-05
7:147655845 T C 1.038323 3.9700e-05
7:147658085 G A 1.778176 -6.7382e-05
7:147660659 G A 1.669164 -3.9575e-05
7:147662579 C T 1.786556 -4.9420e-05
7:147663492 G T 0.604031 -2.5927e-06
7:147669423 A G 0.101501 -3.7822e-05
7:147674880 A G 0.109395 7.6557e-06
7:147679535 A G 1.000260 5.6403e-05
7:147689625 T C 0.284071 3.1375e-05
7:147702692 G A 1.113351 -4.4026e-05
7:147705157 G T 0.097392 1.1375e-05
7:147712245 G A 0.050897 4.8644e-05
7:147713942 C T 0.682293 -1.0291e-04
7:147717186 C T 0.068807 3.2183e-05
7:147718470 G A 0.039462 -2.0629e-05
7:147725363 A G 1.304809 -7.2747e-05
7:147726313 T C 0.074996 -1.3831e-05
7:147726321 T C 0.032594 5.9589e-05
7:147726469 C A 0.035197 -3.2579e-04
7:147726803 T G 0.056723 6.7644e-05
7:147735443 T C 0.037446 1.5238e-04
7:147738630 G A 0.040578 -1.6302e-05
7:147742866 C T 0.539869 1.2330e-05
7:147748359 C T 0.028335 -3.7830e-05
7:147753561 G T 1.164216 -1.3391e-04
7:147754273 A G 0.133634 -1.3994e-05
7:147754816 C T 0.420695 5.2652e-05
7:147755391 G A 0.113543 -3.7249e-05
7:147759461 A G 0.759220 6.6627e-06
7:147769300 A C 0.342216 5.9546e-05
7:147771273 A G 0.074698 -9.3678e-05
7:147773038 G C 0.119979 7.2978e-05
7:147776118 C T 0.029419 -4.8726e-05
7:147777306 G A 0.064250 -1.1636e-04
7:147788120 C T 0.147000 5.8063e-06
7:147791888 T G 0.085120 5.0921e-05
7:147793339 C T 0.131547 -7.9299e-05
7:147798579 T C 0.039887 1.3460e-04
7:147801643 G A 0.049251 8.1453e-05
7:147802228 A G 0.060037 1.1366e-05
7:147804337 A G 0.045113 9.3942e-05
7:147804590 G A 0.121450 -4.5079e-05
7:147805056 G A 0.041422 -9.2539e-06
7:147809271 A G 0.038654 -2.9492e-05
7:147811022 T C 0.576945 2.5032e-05
7:147811481 A G 0.073831 -4.5348e-07
7:147814756 T C 0.026093 6.5519e-05
7:147815630 T C 0.193317 1.0971e-04
7:147817705 C T 0.057778 7.8418e-05
7:147821174 T G 0.044976 -2.5286e-04
7:147821779 T G 0.095360 -4.4186e-05
7:147833885 A G 0.707542 -7.6398e-05
7:147838835 A G 0.131083 -4.7441e-05
7:147843216 G A 0.078933 -2.8968e-05
7:147843578 C A 0.259349 -2.5017e-05
7:147856865 G A 0.189260 4.7174e-05
7:147859806 T G 0.479820 -1.8107e-05
7:147865869 G A 0.568052 9.6666e-06
7:147868281 T G 0.610545 5.0470e-05
7:147870469 A G 0.320946 -1.5351e-04
7:147871695 T C 0.850325 1.2533e-05
7:147872505 G A 1.119226 -1.3104e-05
7:147878745 T C 0.112134 3.6013e-05
7:147880163 T C 1.420422 -1.8911e-05
7:147881158 A G 1.379558 8.3006e-06
7:147883007 T G 0.040238 7.4557e-06
7:147883608 T C 0.978383 -1.8305e-05
7:147885534 C T 0.398150 6.1664e-05
7:147886864 G A 0.468352 -2.7814e-05
7:147891420 T C 0.070124 -4.5623e-05
7:147895712 G T 0.115597 -1.0050e-04
7:147902844 G A 0.125270 -3.6839e-05
7:147902886 C T 0.653477 2.9334e-05
7:147905440 A G 1.025742 -2.2457e-05
7:147905708 C T 0.437083 2.8526e-05
7:147906908 T C 0.051581 5.1618e-06
7:147907326 A G 1.000198 -2.3477e-05
7:147908210 G T 0.948616 -3.5379e-05
7:147909829 A G 0.082793 -1.2485e-05
7:147916400 T C 0.027261 1.2695e-05
7:147917679 C T 0.022269 1.0962e-04
7:147918535 A G 0.117749 -8.8215e-05
7:147920324 C T 0.388221 -1.1573e-06
7:147921454 A G 0.332290 2.2193e-04
7:147921971 T C 0.288570 -2.1764e-05
7:147922720 T C 0.023389 5.4964e-05
7:147924782 T G 0.049722 5.2037e-05
7:147925235 C T 0.040419 -1.2343e-06
7:147925492 C T 1.372174 -1.3953e-05
7:147928805 C A 0.034437 3.0210e-05
7:147928880 A G 0.091897 -2.0579e-05
7:147931448 T C 0.708937 4.0985e-05
7:147931710 G A 0.318846 -3.8830e-06
7:147936015 C A 0.024496 1.1040e-04
7:147937132 G A 1.435440 -2.4583e-06
7:147938567 A C 0.149077 4.3817e-05
7:147939097 T C 0.543219 -1.6565e-05
7:147945823 A C 0.366153 1.7057e-05
7:147946169 C T 0.076334 -7.0443e-06
7:147947585 A G 0.038086 5.3758e-05
7:147947704 T C 0.022194 1.4128e-04
7:147954909 T C 0.383856 8.6641e-06
7:147954976 C A 1.335874 3.2691e-05
7:147956916 G A 0.710576 1.6645e-05
7:147957814 G T 0.207008 3.5151e-06
7:147958925 T C 0.183953 6.4684e-06
7:147959686 C T 0.051403 -2.7403e-06
7:147960907 G A 0.093014 9.4266e-06
7:147966812 T C 0.728022 2.5133e-05
7:147969969 A G 0.076113 -1.2452e-05
7:147971038 A G 1.162684 1.5223e-05
7:147972008 T C 0.040283 6.8936e-05
7:147979639 A G 0.224892 -1.4808e-05
7:147986136 C A 0.743719 1.9622e-05
7:147987204 T G 0.240036 -2.2463e-05
7:147989522 C T 0.375021 3.9365e-05
7:147990737 C T 0.085133 -5.0774e-05
7:147993238 G T 0.874497 1.3556e-05
7:147995434 G T 0.600730 -2.3634e-05
7:147995460 G A 0.354037 -7.6200e-06
7:147998930 A G 0.872666 3.6314e-05
7:148001001 T G 0.041237 -2.2676e-05
7:148003737 A T 0.037102 -5.9564e-05
7:148004105 T C 1.412561 -8.4751e-06
7:148013853 G A 0.567435 -3.2615e-05
7:148017827 A G 0.264003 1.5501e-05
7:148019827 T C 1.956393 5.3560e-05
7:148020592 G A 0.024061 1.0723e-04
7:148023563 T C 0.027381 1.1470e-05
7:148024029 A G 0.047631 1.2799e-04
7:148028996 T G 0.056699 4.4237e-05
7:148029575 C T 1.145478 1.0810e-05
7:148033118 G A 1.076272 1.6436e-05
7:148033492 G A 0.317116 1.4870e-05
7:148034824 A G 0.632308 -3.9672e-05
7:148035192 G A 0.496285 -7.9957e-06
7:148035622 C T 0.044658 2.1167e-05
7:148035676 G T 0.327389 -4.0367e-05
7:148035955 G A 0.224171 -3.0187e-06
7:148036377 T C 0.424541 -4.5396e-05
7:148036491 C G 0.491199 3.6196e-05
7:148037751 T G 0.240939 -1.0147e-05
7:148053714 T C 0.055051 -9.4547e-06
7:148058286 A G 0.785430 -1.9976e-05
7:148058367 T C 0.138246 4.4631e-05
7:148068364 A G 0.072682 -1.1484e-04
7:148071220 A G 1.600237 2.7392e-06
7:148086739 C G 0.337386 -9.3371e-05
7:148092983 A G 0.515646 -1.4494e-05
7:148097195 A C 0.053970 -1.0517e-05
7:148098288 T C 0.027021 1.5931e-04
7:148099773 T C 0.070907 -1.8615e-04
7:148100575 C T 0.347792 -3.5962e-05
7:148100862 T C 0.677168 -1.2174e-05
7:148108857 T C 1.159779 -4.5693e-05
7:148116984 T C 0.053617 -9.3498e-05
7:148118249 T C 1.655473 3.5625e-05
7:148119349 A G 0.054422 -6.7000e-05
7:148128759 T C 0.597160 -1.0760e-04
7:148128867 G A 1.885889 3.2105e-06
7:148130174 G A 0.022516 -2.6820e-05
7:148133060 A G 0.992970 1.5786e-04
7:148133101 T C 1.694529 7.6075e-06
7:148139399 A G 0.109278 3.4656e-05
7:148149429 C T 0.105046 2.3574e-04
7:148151822 C T 0.428624 -7.2556e-06
7:148152503 C G 1.603470 9.8419e-06
7:148156640 G A 0.542157 -6.9908e-05
7:148163174 G C 0.109713 -2.5102e-05
7:148163717 A G 0.050605 -9.7856e-06
7:148164338 C T 0.052354 2.5097e-05
7:148176490 A G 1.410247 3.6378e-05
7:148179267 A G 0.055003 1.4013e-05
7:148179889 A G 0.077427 -2.9561e-06
7:148180211 G A 0.062445 7.8199e-05
7:148187420 T G 0.684591 1.9564e-05
7:148188164 T C 1.886191 -3.0633e-05
7:148188533 T C 0.811535 -2.0801e-05
7:148192106 T G 0.054830 1.8011e-05
7:148197662 T G 0.151015 -8.0973e-05
7:148200459 A G 0.036417 6.7434e-05
7:148202818 C T 0.167247 3.4872e-05
7:148211088 G A 0.052338 -3.1316e-06
7:148212795 C T 0.034752 7.7587e-05
7:148222226 C T 0.508363 2.0329e-05
7:148233208 C T 1.283844 -5.8368e-06
7:148238031 T C 0.045379 4.3904e-05
7:148245573 T C 1.106233 1.5191e-05
7:148245802 T C 0.396459 6.4758e-05
7:148256290 T C 0.555254 1.2493e-06
7:148258048 C G 1.047369 4.4448e-06
7:148261879 T C 0.144348 -2.9486e-05
7:148262532 T C 0.603587 -1.6881e-05
7:148264943 T G 0.169685 2.3685e-05
7:148264987 T C 0.052283 -5.9900e-05
7:148269912 G A 0.152164 -9.3248e-05
7:148273685 C T 0.257206 -2.2724e-05
7:148275904 C T 0.080394 -4.2334e-06
7:148280705 G T 0.245664 2.5251e-05
7:148282238 C T 0.462818 -2.3895e-05
7:148285568 A G 0.050968 3.2064e-05
7:148285882 G A 0.160025 2.7967e-05
7:148288020 T G 0.074159 -8.9176e-06
7:148288135 T C 0.077207 -1.3413e-05
7:148289104 G A 0.147532 -1.9139e-05
7:148290765 A G 0.058057 1.4388e-05
7:148295174 T C 0.438183 -1.9049e-05
7:148300122 T C 0.049903 3.0338e-05
7:148304642 C T 0.041997 -5.0024e-05
7:148308179 A G 1.069901 2.8339e-05
7:148308319 T C 0.022308 7.1409e-06
7:148309172 A G 0.719973 3.8254e-05
7:148310857 G C 0.026287 1.2746e-06
7:148311719 T G 0.027443 -1.2425e-04
7:148312382 G T 1.034340 1.1728e-05
7:148312838 T C 0.029676 2.8141e-05
7:148316999 A C 0.055064 4.3639e-07
7:148317447 T A 0.111235 -4.0536e-05
7:148323200 G T 0.851818 2.1743e-05
7:148325326 A G 0.929243 1.7973e-04
7:148327818 G A 0.029478 -1.3874e-04
7:148329382 T G 0.055473 -4.9773e-05
7:148329719 C T 0.109908 -4.6884e-05
7:148330977 C T 0.070394 -2.4697e-05
7:148331040 G A 1.089959 1.9448e-05
7:148332527 G A 1.155533 -2.9101e-07
7:148335417 C T 0.090764 2.3889e-05
7:148338244 A G 0.785504 6.8769e-05
7:148338646 G A 0.081936 -5.7319e-05
7:148349610 T G 0.040462 -4.4794e-05
7:148350460 T C 0.061948 -5.8920e-05
7:148357580 T C 1.061669 2.9947e-06
7:148359878 A G 0.165355 -6.5469e-05
7:148361485 A G 0.850079 1.2242e-04
7:148364590 A G 0.077651 -4.6666e-05
7:148368105 G A 0.028092 -3.8373e-05
7:148368954 T C 0.526863 4.0887e-05
7:148372643 A G 0.029286 4.2858e-05
7:148383913 C T 0.056541 -2.7404e-05
7:148395287 A C 0.237865 9.4713e-05
7:148400466 C A 0.053987 -4.7111e-05
7:148404379 A G 0.606719 6.2438e-06
7:148404942 G T 0.144783 -3.7694e-04
7:148411803 A G 0.150671 -3.5286e-04
7:148418140 A G 0.770159 -7.2985e-05
7:148457664 G A 0.020237 7.9369e-05
7:148457798 A G 0.042880 3.2414e-05
7:148460536 C T 0.072088 -1.4529e-05
7:148460865 G A 0.044418 -2.7477e-06
7:148462069 T C 0.025820 -5.4680e-05
7:148465037 T C 0.036648 7.8503e-05
7:148466118 C G 0.139999 -5.8292e-05
7:148470360 G A 0.051322 -1.8259e-05
7:148474286 G A 0.046882 -7.6046e-05
7:148475928 T G 0.154602 4.7888e-05
7:148477303 G A 0.112637 -1.0648e-04
7:148480990 T C 0.436674 7.9221e-05
7:148485905 G A 0.050166 3.3078e-05
7:148486422 C G 0.549899 1.0624e-05
7:148496619 A G 0.043960 -3.6288e-05
7:148497451 G A 0.074854 -1.3033e-04
7:148500288 T C 0.062049 2.6528e-05
7:148501558 A G 0.066294 3.3481e-06
7:148502252 C T 0.123072 -3.1469e-05
7:148505498 G T 1.338736 7.2908e-05
7:148509499 T C 0.090667 -1.0901e-05
7:148517456 G T 0.258787 1.4561e-04
7:148522269 A C 1.369107 2.7181e-05
7:148525904 G C 0.143819 7.3905e-05
7:148527534 T C 0.043305 3.8423e-05
7:148528058 G A 0.304922 -1.3548e-04
7:148535408 A G 0.025680 -4.7588e-05
7:148537086 A G 0.090466 3.3621e-05
7:148544633 A G 0.072014 -5.6568e-05
7:148554111 A G 0.165985 -2.7591e-06
7:148554335 C A 0.963268 7.9351e-06
7:148572063 A C 0.146559 -9.4645e-05
7:148577020 A G 0.037667 4.2308e-05
7:148584600 G T 0.092965 7.6616e-06
7:148591911 C T 0.652458 1.2533e-05
7:148593198 A G 0.026758 2.9593e-05
7:148594560 C T 0.094838 1.9043e-05
7:148599334 G A 1.269560 -1.3237e-05
7:148600719 G A 0.566523 4.8782e-06
7:148604238 C A 0.071650 3.3135e-05
7:148605435 C T 0.058141 4.4520e-05
7:148608703 A G 0.111216 -1.1753e-05
7:148613358 C T 0.130223 1.7575e-04
7:148615643 C T 0.429744 -1.6258e-05
7:148621066 C T 0.046430 -8.2021e-05
7:148621261 C G 0.022938 5.3484e-05
7:148625572 C T 0.039472 7.0917e-05
7:148628362 T G 1.028491 -5.5105e-05
7:148628677 T C 0.154770 -9.0424e-05
7:148629591 T C 0.103280 3.1725e-05
7:148631566 G A 0.180577 -8.5893e-07
7:148635722 G A 1.045791 -8.2254e-05
7:148643677 G A 0.036875 4.4472e-06
7:148645304 T G 0.343884 5.7097e-05
7:148645341 A C 0.119035 -1.3751e-04
7:148649756 A G 0.031857 9.4471e-06
7:148650634 G C 0.526506 3.2869e-05
7:148652565 A C 0.277625 -1.8768e-05
7:148659528 C A 1.205631 5.1299e-06
7:148662852 C A 0.079586 -1.0184e-04
7:148664720 G A 1.094591 3.0147e-05
7:148667593 C T 0.167912 1.1551e-04
7:148669518 T C 1.475340 -1.1850e-05
7:148669722 A G 0.356091 -8.5144e-05
7:148684073 T G 0.041955 -2.9210e-05
7:148698494 T C 0.122427 3.5683e-05
7:148698909 T C 1.722173 4.3435e-05
7:148719583 C T 1.616310 5.9922e-05
7:148720665 G C 0.040098 8.6301e-06
7:148727589 T C 0.390042 -3.0454e-05
7:148732656 G A 0.169448 1.6327e-04
7:148733397 C A 0.064665 -3.1001e-05
7:148738938 C A 1.422493 -2.0164e-05
7:148739170 C T 1.874289 3.1603e-05
7:148749167 T C 0.303611 1.2311e-04
7:148760501 T C 1.262270 2.9358e-05
7:148760787 C A 0.047229 3.7607e-05
7:148766391 C T 0.241932 1.2085e-06
7:148768570 C T 0.024976 -4.8071e-05
7:148774869 T C 1.283409 2.7263e-05
7:148796253 T C 1.293127 1.8741e-05
7:148801091 A G 1.295435 2.1834e-05
7:148806012 T C 1.292663 2.6577e-05
7:148816519 G C 1.687171 -5.8900e-05
7:148848257 C T 1.272043 2.2088e-05
7:148857795 C T 1.280923 2.2500e-05
7:148862761 G A 0.094685 -1.8713e-04
7:148863089 C T 0.067031 -3.2928e-05
7:148866139 C A 1.757711 3.4647e-04
7:148866523 G T 0.135526 -4.1797e-05
7:148869251 T C 0.183891 1.0763e-04
7:148869495 C T 0.349645 1.5160e-05
7:148873940 T A 0.152521 1.7582e-05
7:148902789 A G 1.236067 2.2506e-06
7:148907506 T C 0.134316 9.1776e-05
7:148910848 G A 0.032201 -7.5232e-06
7:148913899 T C 0.034204 8.3768e-06
7:148914320 C T 0.027521 -3.6690e-05
7:148915783 T C 0.136351 -9.6829e-05
7:148916482 T C 0.054454 1.0374e-04
7:148921923 T C 0.275938 -1.8656e-05
7:148931503 G A 0.182087 1.1558e-04
7:148933936 C A 0.198487 -1.9940e-05
7:148934783 A G 0.040481 -9.7285e-06
7:148936878 T G 0.293422 -3.1425e-05
7:148947279 G A 0.179253 -1.3444e-05
7:148950895 T C 0.062935 1.2364e-04
7:148952312 C T 0.353855 1.3460e-04
7:148963652 T C 0.136042 2.5228e-06
7:148964452 T C 0.022470 -2.3107e-05
7:148964513 G A 1.180506 4.8278e-05
7:148976009 C A 0.165735 2.0880e-05
7:148991132 T C 0.067323 3.6362e-05
7:148993974 T C 0.351544 1.1447e-04
7:148996933 G A 1.888752 2.1387e-05
7:148997902 T C 0.041409 2.4996e-05
7:148998841 T C 0.038783 -3.9140e-05
7:149003387 A G 0.292202 -4.1887e-05
7:149006804 T C 0.291946 9.4075e-05
7:149015443 A G 0.027534 3.8164e-05
7:149015915 C T 0.745364 3.4006e-05
7:149017004 A G 0.438017 -1.4482e-05
7:149017964 C T 1.056337 -1.2757e-05
7:149018308 C A 1.153521 1.3802e-05
7:149018975 C T 0.322141 1.0921e-04
7:149024144 A G 0.418686 1.8190e-05
7:149026210 T C 0.052020 -3.0664e-05
7:149026686 T C 1.720589 -3.7353e-06
7:149029367 C T 0.039196 -1.5001e-04
7:149032387 A G 0.242743 -1.4515e-05
7:149044481 T C 0.242247 -2.0326e-05
7:149046842 G C 0.070021 9.5493e-05
7:149047694 A G 1.704082 -1.8910e-05
7:149049450 A G 0.107146 -7.1116e-05
7:149054004 C T 0.776919 -3.4492e-04
7:149055278 T C 0.067242 -1.7510e-05
7:149056236 T C 0.053269 -5.4565e-05
7:149061878 T C 0.075042 -5.4512e-06
7:149064713 C T 0.435609 3.8401e-05
7:149068168 T C 0.101693 -1.1079e-04
7:149072072 C T 0.432931 3.0115e-05
7:149078828 T C 0.077778 -2.0948e-04
7:149081136 G A 0.451556 9.7678e-05
7:149085432 T C 0.056570 -2.5332e-05
7:149092601 A G 0.023629 -3.9416e-05
7:149093007 G A 0.275626 -3.3207e-05
7:149095024 G A 0.129392 -2.0366e-05
7:149095425 A G 0.569928 8.5879e-06
7:149096073 C A 1.335361 -2.2036e-05
7:149098245 C T 1.821938 -8.6166e-05
7:149099531 G A 0.026966 2.9011e-05
7:149099717 C T 1.674909 -6.5985e-05
7:149102171 T C 1.001584 -1.0544e-06
7:149110658 A G 1.666723 -1.0301e-04
7:149111370 T C 0.403888 -5.5484e-05
7:149112189 A G 1.739463 -1.7728e-04
7:149112443 T C 1.656778 -7.6212e-05
7:149117965 T C 0.058297 -3.0862e-05
7:149118547 G A 0.339055 1.0004e-04
7:149123299 G T 0.548006 7.0322e-05
7:149124850 G A 0.094929 -2.2682e-05
7:149125162 C T 0.032477 -1.1106e-04
7:149129829 T C 0.212262 8.2205e-05
7:149133916 T C 0.161561 -6.8572e-05
7:149133969 C T 0.112508 1.8286e-05
7:149134464 G A 0.114143 9.9536e-05
7:149141573 C T 0.898385 1.4533e-05
7:149143663 A T 0.035982 -8.8366e-05
7:149144803 G A 0.230127 -3.8967e-05
7:149146022 A G 0.068930 7.3848e-06
7:149147203 C T 0.106321 -3.4180e-05
7:149147283 G A 1.110641 -3.5753e-05
7:149152906 A G 1.080839 -1.4078e-05
7:149158435 G A 1.127568 -2.1045e-05
7:149162110 C T 0.558253 5.4259e-06
7:149170692 A G 0.076027 6.2606e-05
7:149174265 A G 0.509174 -1.5441e-05
7:149174542 A G 0.738792 -6.0071e-05
7:149177124 T C 0.041685 -1.0538e-05
7:149198453 T G 1.303900 4.6308e-05
7:149203662 C A 1.873688 -5.2817e-06
7:149216029 C A 0.068988 -8.9352e-06
7:149218312 C T 0.074428 -1.5396e-05
7:149227589 A C 1.235771 4.4749e-05
7:149234464 T G 0.033512 -9.8205e-06
7:149237923 G T 0.031938 -4.5296e-05
7:149244217 T G 0.062880 2.7867e-06
7:149257763 G T 0.077213 1.9158e-04
7:149261825 A C 0.031990 -5.0411e-05
7:149280944 T C 1.298382 4.6864e-05
7:149290497 A G 0.510768 -2.8160e-05
7:149290559 A G 0.038589 2.0960e-04
7:149290927 T C 0.082679 8.0094e-05
7:149302492 G T 0.087690 7.4314e-06
7:149312558 G A 0.110687 -9.9958e-05
7:149312757 A G 0.034402 -1.2566e-05
7:149321643 A G 0.730294 1.2476e-04
7:149327854 G A 1.298638 4.6524e-05
7:149332388 C A 1.298982 3.7285e-05
7:149335542 T C 0.101550 8.5478e-05
7:149345681 G A 1.468794 1.1548e-05
7:149359622 C T 0.553105 3.4699e-05
7:149363857 A G 0.461465 1.6169e-05
7:149364008 C T 0.871608 1.4508e-05
7:149365303 T C 0.534264 9.2901e-05
7:149367255 A G 0.556689 -4.6471e-05
7:149369200 T C 0.036034 2.8069e-05
7:149371139 G A 1.102056 -2.0690e-04
7:149375247 G A 0.114004 4.2097e-05
7:149383909 A G 0.031487 -8.5818e-06
7:149387607 T C 0.032740 -4.2766e-05
7:149394446 G A 0.127529 1.4939e-05
7:149395917 C T 0.847638 -6.8061e-06
7:149410102 T C 0.129924 4.0330e-05
7:149410743 A G 0.025839 -1.0200e-04
7:149411262 A G 0.030711 1.0887e-05
7:149419635 G T 0.226755 2.5994e-05
7:149421773 G A 0.232746 1.4086e-05
7:149424014 G A 0.051273 -1.0402e-04
7:149424478 A G 0.021545 1.0052e-04
7:149427409 G T 1.833525 -2.1108e-05
7:149438457 G A 0.080459 4.0521e-05
7:149438923 A G 0.053370 5.6175e-05
7:149443308 G T 0.021201 3.8237e-05
7:149443599 A G 0.125445 -9.2477e-06
7:149443760 G A 0.045015 9.1067e-06
7:149445992 G A 0.206813 9.0039e-06
7:149446246 A G 0.238871 1.6499e-05
7:149447552 C T 0.329145 -4.8805e-07
7:149450590 T C 0.422896 -8.9244e-06
7:149450693 C T 0.334244 -2.0208e-05
7:149450812 A G 0.028942 5.1301e-05
7:149451480 A C 1.232548 3.7885e-05
7:149452449 A C 0.062211 -2.0647e-06
7:149452543 T C 0.118499 1.7383e-06
7:149456907 T C 0.300229 2.7857e-05
7:149460076 A G 0.021312 1.0485e-06
7:149461399 C G 0.028287 -4.3133e-05
7:149461487 G T 0.118846 2.8917e-05
7:149462621 C T 0.181827 3.7255e-05
7:149463370 T C 0.054418 9.5229e-06
7:149465419 A C 0.024207 8.6260e-05
7:149465674 T C 1.423431 4.7717e-05
7:149468479 G A 0.163609 2.6424e-05
7:149472508 C T 1.719554 2.9356e-05
7:149472640 T C 0.272935 2.2084e-05
7:149473614 G A 0.080592 7.6532e-05
7:149474622 A G 0.133865 4.0995e-05
7:149476430 T C 0.049391 9.2496e-06
7:149478133 A G 0.023759 6.7197e-05
7:149479036 T C 0.026489 3.4114e-05
7:149479335 C G 0.136987 3.2238e-05
7:149481356 T C 0.092186 5.2535e-05
7:149481994 T G 0.116961 -5.8014e-05
7:149482764 T C 0.059595 -9.2814e-06
7:149483053 C T 0.278833 3.0522e-05
7:149483237 A G 0.192142 2.3066e-05
7:149483330 T C 0.073549 7.4031e-06
7:149483373 G A 0.199104 4.0015e-05
7:149484590 C T 0.063318 -7.5461e-06
7:149485059 C T 0.195897 2.1561e-05
7:149487608 G T 0.171226 2.0338e-05
7:149489491 T C 0.127668 1.1696e-05
7:149489529 T C 0.020922 -3.4811e-05
7:149491065 G A 0.041127 -6.4099e-06
7:149493782 A G 0.055921 -7.6244e-05
7:149494173 G A 0.085707 -2.7025e-05
7:149494930 A G 0.133157 6.2716e-06
7:149498515 T C 0.114601 -2.3092e-05
7:149498893 G A 0.130635 -1.7857e-05
7:149499564 G T 0.062945 4.6647e-05
7:149500582 A G 0.025028 -4.4418e-06
7:149503696 T C 0.087298 8.1700e-05
7:149503843 G T 0.345884 -4.4852e-05
7:149505071 A G 0.298914 -3.5431e-05
7:149505894 A G 0.100751 1.0214e-04
7:149507630 G A 0.031438 -2.3326e-05
7:149510149 T C 0.301095 1.2346e-05
7:149511509 A G 0.342271 -5.3592e-05
7:149511902 T C 0.294954 6.1231e-06
7:149511985 G A 1.671462 2.1298e-05
7:149513077 C G 0.295237 9.7237e-06
7:149513152 T C 0.349704 -1.0878e-04
7:149515103 T C 0.344968 -8.8883e-05
7:149515775 G C 0.346189 -8.8906e-05
7:149516881 T G 0.344413 -8.9842e-05
7:149517978 T G 0.293325 7.7190e-06
7:149518769 G T 0.192314 -1.6254e-05
7:149518961 C T 0.667268 -5.0046e-05
7:149520553 A G 0.022960 -1.0604e-05
7:149522162 T G 0.343709 -1.0450e-04
7:149522366 G T 0.667632 -5.8425e-05
7:149524913 A G 0.271462 4.6594e-06
7:149528262 T C 0.325150 -1.0145e-04
7:149529970 T G 0.157623 -9.2777e-06
7:149532454 A C 0.024697 -1.8597e-06
7:149532880 G A 0.054457 -6.2162e-05
7:149532928 G T 0.308937 2.0769e-05
7:149534216 G A 0.444171 -1.8292e-04
7:149536855 A G 0.758360 -7.8018e-05
7:149542064 G A 0.329853 -8.9896e-06
7:149542278 T C 0.319677 -1.0811e-05
7:149542470 A G 0.078171 -1.9545e-05
7:149543084 A G 0.037401 1.0199e-05
7:149543269 T C 0.231149 2.7466e-05
7:149544537 T C 0.825846 -7.8064e-05
7:149549009 A G 0.036336 -6.5172e-05
7:149551993 G A 0.593450 -1.2928e-04
7:149561548 T C 0.041335 -1.9484e-08
7:149563211 A G 0.223658 -9.2205e-06
7:149564957 A G 0.074863 2.5697e-05
7:149565047 A G 0.027070 -2.0959e-05
7:149575065 G A 1.272500 1.8016e-05
7:149578870 A G 0.079852 1.8263e-06
7:149579405 G T 0.048673 8.2584e-05
7:149580442 G A 0.637320 -1.4573e-05
7:149581277 A C 0.077586 -7.9768e-05
7:149582126 A G 0.095117 -2.2379e-05
7:149585566 G C 0.042925 9.3530e-05
7:149590203 C A 1.410266 -7.4212e-05
7:149602951 A G 1.156023 -2.3413e-04
7:149603227 G C 0.283497 7.1410e-06
7:149615993 C T 1.186121 4.2264e-05
7:149616133 T C 0.648339 -1.8078e-05
7:149616135 A G 0.107152 1.7201e-05
7:149617499 C T 0.801305 -3.5338e-05
7:149630727 A G 1.074769 -1.5605e-05
7:149634971 A G 0.174479 3.9594e-05
7:149640509 C A 0.199883 1.1220e-04
7:149655018 G T 0.020189 6.9393e-05
7:149669077 T C 0.840004 -1.6893e-05
7:149678460 G C 1.098444 1.2011e-05
7:149678982 G A 0.070709 1.8746e-05
7:149680188 C T 0.269829 6.1141e-05
7:149692273 C T 0.497415 -1.7375e-04
7:149699397 T C 0.317762 1.7608e-05
7:149702486 T C 0.894130 -4.0454e-05
7:149711161 C T 0.075360 -6.2616e-06
7:149711187 T C 0.020322 3.1191e-05
7:149719925 A G 1.963187 -2.3004e-05
7:149721244 A G 1.962158 -2.7509e-05
7:149722588 A C 1.963797 -2.4481e-05
7:149722697 A G 0.545189 -9.5741e-05
7:149730292 C G 0.834752 2.5173e-05
7:149740928 C A 0.106681 1.0337e-04
7:149741028 G T 1.713244 -1.6662e-05
7:149746372 T C 0.872156 6.9054e-06
7:149750812 C T 0.343991 -3.8331e-05
7:149763766 G A 0.304117 -2.7007e-05
7:149776153 C T 0.342927 -2.7086e-06
7:149776334 C T 0.342544 -3.7258e-06
7:149776883 T C 0.029566 1.0003e-05
7:149781689 A G 0.163579 -1.9652e-05
7:149787501 C T 1.213457 -4.7595e-05
7:149810606 G A 0.356374 9.5295e-05
7:149820951 C T 0.873474 1.3122e-04
7:149822071 T C 0.852435 1.1218e-04
7:149824166 C T 0.470628 4.5334e-05
7:149824673 G A 0.469599 4.4650e-05
7:149828229 G A 0.328418 -7.2213e-07
7:149855335 T G 1.175748 6.5030e-08
7:149859947 A G 1.513858 2.3043e-05
7:149862146 G A 1.279686 -2.6068e-05
7:149865016 G A 1.326292 -4.5063e-05
7:149875736 G T 1.165296 -8.5664e-06
7:149875840 A G 0.130667 -3.2579e-05
7:149881668 A C 1.936059 2.2767e-05
7:149901811 T C 0.115604 -5.3555e-05
7:149925669 C T 0.179331 8.7669e-06
7:149932517 C T 0.062270 1.0071e-04
7:149933600 A C 0.179032 4.5234e-06
7:149934619 A G 0.062276 -2.8210e-05
7:149946392 G C 0.117652 -5.0029e-05
7:149947710 T C 0.036054 -6.4164e-05
7:149956814 T G 0.055947 -5.1768e-06
7:149961337 G T 0.084938 2.3136e-05
7:149963025 A C 0.106801 -7.2475e-05
7:149964244 G C 0.163846 -2.1224e-04
7:149972013 A G 0.109732 -6.4373e-05
7:149975253 G T 0.166656 -3.2021e-04
7:149978821 G A 0.166851 -2.8506e-04
7:149981856 A G 0.078486 8.2060e-05
7:149983210 T C 0.166864 -4.6129e-04
7:149986177 A G 0.166475 -3.2357e-04
7:149995340 G C 0.083838 8.8155e-05
7:150011299 G C 0.085198 -2.5147e-05
7:150017214 G A 0.513874 3.5204e-06
7:150026753 C T 0.499885 3.0572e-06
7:150027802 T C 0.033415 -1.9026e-05
7:150035391 A G 0.064367 6.3214e-06
7:150036423 A G 0.059881 -5.8296e-05
7:150037972 C T 0.522667 -1.5766e-05
7:150045469 C T 0.044084 1.9904e-04
7:150046328 A G 0.180204 -5.6637e-05
7:150050427 C T 0.555913 -8.4980e-05
7:150058548 A G 0.068547 -2.8259e-05
7:150067245 C T 0.056745 -6.0920e-05
7:150067679 A C 0.623548 -1.5284e-04
7:150068620 T C 0.548081 -7.4987e-05
7:150072502 C T 0.532456 -2.5450e-04
7:150074994 T C 0.617897 -1.3206e-04
7:150077617 T G 0.547841 -1.3192e-04
7:150078038 T G 0.100625 1.1709e-05
7:150086584 A G 0.069858 6.1502e-08
7:150092572 C T 0.020043 4.7291e-05
7:150092684 T C 0.937808 6.2414e-05
7:150097050 T C 0.047576 1.6875e-04
7:150098253 T C 1.809396 -3.7797e-05
7:150103137 C T 0.904487 -8.1494e-05
7:150107108 C G 0.213002 1.1058e-05
7:150114587 T C 0.091352 6.8088e-06
7:150115183 G A 1.499797 -5.6653e-05
7:150120057 T C 1.013265 1.3873e-05
7:150123931 T C 1.500699 -3.4008e-05
7:150124569 A G 1.500518 -2.2417e-05
7:150126975 T G 0.045171 -4.4437e-05
7:150128352 G T 0.294964 2.6469e-05
7:150130752 C T 1.285269 3.5679e-06
7:150136421 C T 1.279248 7.8585e-05
7:150139639 A G 0.695636 -6.7389e-06
7:150140914 C T 0.438608 5.4077e-05
7:150141655 G T 0.584829 4.0976e-06
7:150144417 G C 0.647852 -1.1147e-04
7:150146181 A G 0.132742 -2.6709e-05
7:150148712 T G 0.444658 5.6940e-05
7:150154871 C T 0.420331 -4.7108e-05
7:150167583 G A 0.701803 1.7121e-05
7:150176933 A G 0.087204 2.4043e-05
7:150176946 G A 1.403340 1.7347e-05
7:150177368 G A 0.552550 2.9141e-06
7:150182338 C T 0.165832 -1.3582e-04
7:150186696 G A 0.639416 -2.7046e-06
7:150187083 A C 0.043201 2.2603e-05
7:150200185 C T 1.638271 -1.0602e-05
7:150201470 A G 0.108947 -4.2452e-05
7:150201971 G T 0.781947 -5.3085e-05
7:150204841 G T 0.077849 6.9786e-05
7:150208112 A G 1.156419 4.4405e-05
7:150213019 C T 0.394089 -3.8957e-06
7:150217089 A G 0.131083 3.3465e-06
7:150217248 G A 1.239488 -4.1515e-05
7:150217309 T C 0.458148 -4.4688e-05
7:150217335 T G 0.248943 -2.5499e-06
7:150249174 T C 0.048235 -8.0264e-05
7:150251439 G A 1.209082 -5.9369e-05
7:150254030 C A 1.904273 2.2906e-05
7:150256384 C T 1.208413 -6.1409e-05
7:150263909 G A 0.894150 -4.2736e-05
7:150269542 T G 0.315727 -9.2397e-06
7:150269917 A G 0.094773 1.2243e-04
7:150278393 G T 0.059199 1.7166e-05
7:150279963 T C 0.078690 -9.0534e-06
7:150281362 A G 0.748545 -5.3787e-06
7:150283847 C T 0.454782 -6.6548e-05
7:150300876 T C 0.456567 -4.9332e-05
7:150309245 G C 0.032289 1.7929e-04
7:150321507 C T 1.039868 -2.1459e-05
7:150324825 T C 0.630185 6.5779e-07
7:150325175 T C 0.409507 -4.5080e-05
7:150325454 C T 0.025820 5.2801e-05
7:150330919 T G 0.032691 -1.5185e-04
7:150343713 C T 0.658794 4.6624e-06
7:150355919 G A 0.116376 -1.4040e-06
7:150357360 T C 0.224720 1.9686e-05
7:150361421 A G 0.021081 5.3032e-05
7:150362448 G A 0.043792 -1.7126e-05
7:150372452 G T 1.319268 -3.1404e-05
7:150373728 A C 0.078025 4.2686e-05
7:150382628 T C 0.030630 -1.5269e-05
7:150384738 A C 0.108223 1.3174e-05
7:150385515 T G 0.037183 7.9743e-05
7:150389594 T G 0.049144 -4.2627e-06
7:150389856 G A 0.417641 -2.8577e-05
7:150390504 T G 0.852873 -3.7999e-05
7:150415491 A C 0.024061 -2.4877e-06
7:150421048 C G 0.033704 -2.7868e-06
7:150428109 T C 0.295789 -4.6725e-05
7:150433044 T C 0.055045 4.6347e-05
7:150434158 C A 0.575186 1.9851e-05
7:150434689 T C 0.031935 -1.2988e-04
7:150440192 A G 0.115192 -3.8324e-05
7:150442413 A G 0.028105 8.8030e-06
7:150442625 A G 0.595949 -6.5244e-05
7:150446725 T C 0.029160 -7.7907e-05
7:150446936 G A 0.837430 -2.2472e-05
7:150447027 G T 0.270660 -2.6865e-04
7:150453748 C G 1.851624 -6.8135e-05
7:150454157 G A 0.122868 -1.8516e-05
7:150454577 T C 0.128447 6.3683e-05
7:150456728 T C 0.049572 -6.2451e-07
7:150462898 C A 1.385550 2.8201e-05
7:150463594 A G 0.047196 3.2637e-05
7:150463875 C T 0.710605 -1.5460e-05
7:150475731 T C 0.070410 -4.5160e-05
7:150478305 G T 1.266918 2.5541e-05
7:150480443 T C 0.044941 5.9793e-06
7:150482081 C T 0.291946 1.1798e-04
7:150484715 T C 0.101203 2.0958e-05
7:150485242 C T 0.153397 -2.4370e-05
7:150486772 C T 1.141589 1.2220e-05
7:150487961 A G 0.358055 1.4697e-05
7:150490238 A G 0.100910 -2.5888e-05
7:150490376 T C 0.795855 8.3271e-05
7:150491084 G T 1.146309 2.2951e-05
7:150491851 G T 0.804937 5.8092e-05
7:150492588 C T 0.022831 -7.4125e-05
7:150492696 T G 0.080517 1.3030e-05
7:150493495 A G 0.088294 -7.6032e-06
7:150494533 A G 0.484792 1.0065e-03
7:150495846 A C 0.405456 -2.3366e-03
7:150496248 T C 0.042863 1.8828e-04
7:150500032 T C 0.955910 1.7153e-05
7:150500729 G A 1.570600 -3.4858e-06
7:150501455 T G 0.357961 -6.9087e-04
7:150501516 G A 1.303390 1.2850e-04
7:150501635 T C 0.350463 8.1949e-05
7:150502586 T C 0.358039 -5.7785e-04
7:150502608 G C 1.565731 -5.1936e-06
7:150510973 G C 0.905490 -6.2629e-06
7:150512307 C T 0.201548 5.3319e-05
7:150523648 T C 0.038754 -6.7357e-05
7:150529416 G A 0.086652 -1.6187e-05
7:150529449 C T 0.170227 5.7955e-05
7:150529606 A G 0.461686 6.5137e-05
7:150530196 G T 1.579867 4.1026e-05
7:150533598 T C 0.085123 -2.9111e-06
7:150536983 A G 0.048696 -1.6604e-04
7:150543427 G A 0.022539 1.7847e-04
7:150546445 T C 0.073370 -9.6952e-05
7:150547769 A G 0.060608 -1.4627e-05
7:150554553 T C 0.160830 -4.8720e-05
7:150554584 T C 0.094361 -7.5438e-05
7:150554887 A G 0.351606 4.6096e-05
7:150555547 T C 0.356796 4.4144e-05
7:150555915 G A 0.604742 1.1834e-05
7:150557665 G C 0.590500 1.3137e-05
7:150563964 C T 0.256109 -5.3005e-05
7:150567184 G A 0.309625 -4.2698e-05
7:150584107 A G 0.783219 -9.5851e-05
7:150595246 A G 0.045483 2.9749e-04
7:150598440 C T 0.866054 -5.3540e-05
7:150598659 C T 0.179159 -6.8295e-06
7:150601727 G A 0.078667 -2.3435e-05
7:150608794 A G 0.062812 -3.7386e-05
7:150618901 A C 0.074620 2.3304e-04
7:150623137 T C 0.497778 -7.7959e-05
7:150635964 T C 0.037794 -3.7674e-05
7:150637863 T C 0.412282 -2.7702e-05
7:150638632 A G 0.278761 -5.1558e-05
7:150644428 A C 0.046719 -7.0681e-04
7:150645534 G T 0.492471 -7.4070e-05
7:150661409 A G 0.345101 -1.9707e-04
7:150667210 T C 0.721170 -1.8502e-04
7:150671098 A G 0.177789 -6.3419e-05
7:150680977 C G 1.254201 -1.0770e-05
7:150684021 A G 0.064256 3.5124e-03
7:150684830 A C 0.479670 -6.9287e-06
7:150694606 G A 0.295967 -6.0414e-04
7:150700515 G T 0.341239 -1.8184e-03
7:150700946 A C 0.206008 -9.9091e-06
7:150707488 T C 1.500154 -1.2459e-03
7:150714719 T C 0.643909 3.3384e-05
7:150714812 A G 0.896944 -2.5051e-06
7:150720071 A G 0.303153 6.8683e-05
7:150720902 G A 1.861565 -6.6387e-06
7:150721090 A G 0.043272 -9.9785e-06
7:150722167 G A 1.758763 1.7243e-05
7:150723265 C T 0.353803 -1.4840e-04
7:150723448 C G 0.079998 3.2183e-06
7:150723467 A G 0.105140 -9.4851e-06
7:150729212 C T 0.740606 2.9659e-05
7:150732812 T C 0.121764 1.6233e-04
7:150734586 G C 0.246573 -3.9054e-05
7:150734888 T C 0.097087 -5.3500e-06
7:150734967 T C 0.121346 2.2734e-04
7:150739054 A G 0.085065 -6.6505e-06
7:150742700 C A 1.245596 -2.0544e-05
7:150746338 T C 0.057268 -2.1667e-05
7:150747896 T C 0.024846 2.8081e-05
7:150753464 G A 1.669245 -1.5692e-06
7:150755173 G T 0.510018 2.3115e-05
7:150761314 A G 0.455447 1.6784e-05
7:150763382 T C 0.056911 -2.3148e-04
7:150766738 C T 1.654451 -6.3970e-08
7:150767540 T C 0.066632 -2.3163e-05
7:150773489 A G 0.058174 2.7098e-05
7:150782617 A G 0.570305 -1.7749e-05
7:150799291 T C 0.049975 1.0386e-06
7:150800601 A G 0.108084 -1.0641e-04
7:150809280 T C 0.629991 3.9239e-05
7:150821553 A G 0.291267 -4.6840e-05
7:150824344 A G 0.717545 6.8238e-05
7:150826044 A G 1.411597 2.2896e-05
7:150830806 T C 0.096058 1.3314e-04
7:150834539 T C 0.029238 -2.5553e-05
7:150837529 T C 0.711329 -3.0948e-05
7:150838223 T C 0.074451 -4.5363e-05
7:150843250 G A 0.053058 4.1136e-05
7:150852144 C T 0.029900 7.8046e-05
7:150855244 A G 0.714205 1.4771e-05
7:150857486 G A 0.098028 -3.5547e-05
7:150862362 C T 0.355303 4.0884e-05
7:150862765 T C 0.123374 -2.1290e-05
7:150870576 T C 0.572291 1.8001e-05
7:150873664 T G 0.045590 9.0430e-05
7:150873754 A G 0.099625 -1.0418e-04
7:150882626 A G 0.719210 1.4195e-05
7:150888688 T C 0.052672 3.3138e-05
7:150888788 G A 1.541612 1.7442e-06
7:150890241 A G 0.527597 1.9738e-04
7:150891641 G A 0.087681 -7.7927e-05
7:150892560 C T 0.282845 6.9101e-05
7:150892599 T C 0.880069 8.2599e-06
7:150893629 C T 1.019952 3.9914e-05
7:150895727 A G 0.255989 -3.6020e-04
7:150900062 G C 0.034373 -1.5093e-05
7:150900134 A C 0.034019 -1.3987e-05
7:150901047 C G 0.034184 -1.0699e-05
7:150901609 G A 0.958175 -1.9214e-04
7:150901757 A G 0.059579 -6.8594e-05
7:150901912 T G 0.034038 -1.7048e-05
7:150907352 T C 0.104312 2.9225e-05
7:150908614 C A 0.042091 6.7066e-06
7:150909289 C T 0.215729 1.1444e-04
7:150916228 A G 0.815547 4.8300e-06
7:150919221 C T 0.046862 1.5730e-05
7:150919829 A G 0.232107 1.3587e-04
7:150922306 C T 0.228770 1.8105e-04
7:150922389 T C 0.028001 -3.2525e-05
7:150925306 G T 1.350441 7.5507e-05
7:150927466 T C 0.070621 1.4005e-04
7:150930363 T C 0.227816 1.5365e-04
7:150934162 C G 0.818037 3.6708e-06
7:150936596 T G 0.058433 -5.8867e-06
7:150941721 C T 1.892929 5.7961e-05
7:150943539 A G 0.050975 -1.2860e-05
7:150949407 G T 0.080754 -4.4876e-06
7:150953562 C T 1.125104 1.7331e-05
7:150953624 A G 0.026943 -2.1952e-05
7:150955765 A G 0.437469 -5.3126e-06
7:150956627 G A 1.662361 -6.2211e-06
7:150957474 A G 0.084643 -1.2574e-05
7:150957917 A G 0.525224 2.4690e-06
7:150962265 A G 0.023246 -1.5554e-06
7:150963758 T G 1.142034 3.5071e-05
7:150969808 T C 0.160808 4.5152e-05
7:150970648 C T 0.023480 -3.4768e-05
7:150972944 T C 0.943787 -1.0750e-04
7:150974792 A G 0.055259 6.8028e-05
7:150980193 C T 0.022834 2.1240e-04
7:150993553 G T 1.422610 1.1013e-05
7:150994517 C T 0.188633 4.2724e-05
7:150997313 G A 0.419030 -4.3083e-06
7:151000447 G A 0.029225 1.6511e-04
7:151002534 T G 0.133998 -6.2928e-05
7:151004701 T G 0.051465 5.1045e-05
7:151009582 A G 0.115318 6.4294e-05
7:151011775 C A 0.423577 5.0129e-06
7:151012441 C A 0.229296 -1.2708e-05
7:151014303 T C 1.037485 1.6948e-06
7:151020557 T C 0.138652 1.0548e-04
7:151024515 A C 0.040156 -1.1164e-05
7:151027873 A G 0.051276 3.0226e-05
7:151029115 C A 1.210883 -8.7022e-06
7:151029884 T C 0.430792 3.3517e-06
7:151030443 A G 0.293410 -1.2802e-04
7:151033628 C T 0.349684 2.1737e-05
7:151033913 T C 0.055830 5.9546e-05
7:151037121 T C 0.340541 1.7542e-04
7:151040394 A G 1.145481 4.6482e-06
7:151040653 T C 0.103027 6.6795e-05
7:151043328 T C 0.059170 -5.7720e-05
7:151045323 G A 0.100229 -2.1857e-05
7:151049231 T C 1.440182 -2.6686e-05
7:151049503 C A 0.778740 -3.2127e-05
7:151053544 G T 0.087690 2.5681e-05
7:151059941 T C 0.158458 -2.9834e-05
7:151062800 G A 0.140372 1.1736e-05
7:151064305 G A 1.731054 -6.7190e-05
7:151069129 A T 0.063584 -1.6517e-06
7:151069329 T C 0.156500 1.4623e-04
7:151070788 A G 0.107675 -2.4489e-05
7:151071634 T C 0.045901 -7.2019e-06
7:151074296 G A 1.085986 1.4626e-05
7:151076661 C G 0.831620 -1.6629e-06
7:151076684 C A 0.057190 1.3266e-05
7:151079871 A G 1.509891 5.1231e-06
7:151085596 A G 0.237229 -3.2624e-05
7:151086797 T C 1.123254 -8.6695e-06
7:151091258 A G 0.041091 3.5700e-05
7:151091342 C G 0.548328 -1.7477e-05
7:151092400 C T 0.020627 -1.1101e-04
7:151093300 A G 0.032474 1.3601e-05
7:151094689 C T 0.317717 3.0270e-05
7:151094704 A G 0.071627 1.0561e-05
7:151096854 G A 1.422243 -3.5156e-06
7:151097841 T C 0.031497 6.9290e-05
7:151098692 A G 0.084883 6.8762e-05
7:151099762 A C 0.317016 9.4230e-05
7:151100144 C T 0.539567 5.2185e-05
7:151101726 G T 1.552745 1.8807e-05
7:151101833 A G 0.116798 2.8429e-05
7:151101873 G C 0.312264 -3.2504e-05
7:151102587 A G 0.091718 5.8028e-04
7:151104973 C T 0.511923 3.6484e-05
7:151113641 A G 0.035989 3.8427e-05
7:151114364 G A 1.024096 3.1792e-06
7:151117495 T C 0.236498 4.4768e-05
7:151118774 G T 0.044269 -7.9406e-05
7:151121676 T C 0.245165 8.0735e-05
7:151124031 C T 0.034116 -1.9147e-05
7:151124989 A C 0.643100 -7.4930e-06
7:151125840 C T 0.382337 7.9239e-06
7:151126851 T C 0.191642 -6.1094e-05
7:151127104 C G 0.067249 -3.8319e-05
7:151127554 T C 0.060322 3.9865e-06
7:151134203 G A 0.204992 3.1433e-06
7:151139306 G A 0.567380 2.9781e-06
7:151139386 T C 0.089472 1.3399e-05
7:151140792 G A 0.503280 3.2338e-05
7:151143936 G C 0.124267 1.7049e-06
7:151152665 G A 0.960892 -3.6253e-05
7:151154751 A G 0.026579 3.6362e-05
7:151166252 C A 0.610098 6.0644e-06
7:151166543 A G 0.271124 4.5480e-06
7:151180363 A G 0.111005 -4.2259e-05
7:151191858 A G 0.061150 6.2108e-06
7:151192677 C T 0.039076 -4.0005e-05
7:151198919 T C 0.064207 -5.7885e-05
7:151208535 A C 1.015953 1.1725e-05
7:151212261 G A 0.129210 -3.3319e-05
7:151220150 G A 0.046713 9.3273e-05
7:151221104 T C 0.119888 -4.5410e-05
7:151225350 T C 0.061796 5.6935e-06
7:151226386 T C 1.548694 9.5334e-06
7:151239877 C T 0.185605 -1.2292e-05
7:151244972 T C 0.048157 -3.7183e-05
7:151250378 T C 1.312667 8.2654e-05
7:151253835 A G 0.124679 -2.9173e-05
7:151256303 C T 1.510469 5.3385e-05
7:151259644 C T 0.027378 4.5044e-05
7:151261450 C T 0.283611 6.9383e-06
7:151280955 A G 0.214083 -3.8962e-05
7:151283992 G T 0.952826 2.7428e-05
7:151285263 T C 0.062150 -6.5184e-05
7:151287392 T C 0.036953 -4.7879e-06
7:151295259 A G 0.030416 -2.0453e-05
7:151314525 G A 1.304422 1.0598e-05
7:151319555 G A 0.995884 -7.4446e-05
7:151323855 C G 1.595466 -3.4386e-05
7:151324155 T C 0.234587 5.0492e-06
7:151327301 A G 0.162664 -6.2439e-07
7:151327495 A G 0.238017 2.5576e-06
7:151328218 A G 1.217264 -6.7749e-05
7:151337417 A G 0.062052 4.8716e-05
7:151350001 A G 0.569964 1.2610e-04
7:151352704 A C 0.047054 -3.6564e-05
7:151356878 T G 1.185832 -9.2380e-05
7:151365605 C T 0.021756 -9.9204e-06
7:151365645 T C 1.358058 -9.9601e-05
7:151366033 T C 0.052893 -1.2290e-05
7:151370601 G C 0.238715 1.3100e-04
7:151375162 A G 1.720846 7.4506e-05
7:151379041 G C 0.658492 9.4589e-05
7:151380468 A G 0.035272 -1.1981e-05
7:151381265 A G 0.022509 2.6046e-05
7:151382216 C T 0.077148 1.7438e-05
7:151382462 G A 0.985242 -2.0394e-05
7:151386953 T C 0.366251 7.5419e-05
7:151390387 T C 0.049368 -2.5542e-05
7:151390467 A G 0.150983 -7.6458e-05
7:151393029 T C 0.023869 -1.8998e-04
7:151393354 A G 0.527065 1.2545e-05
7:151394610 T C 0.071828 2.1613e-05
7:151394623 T C 0.574086 1.3371e-05
7:151397343 G A 0.733868 2.5012e-05
7:151397487 C T 0.611513 1.0137e-06
7:151399464 G C 0.050679 -6.6495e-05
7:151400498 A G 0.081767 -2.0853e-05
7:151400521 A G 0.056197 -2.0749e-05
7:151401825 C A 0.049722 -6.4445e-05
7:151402192 A C 0.085539 -3.4741e-05
7:151402790 A C 0.734261 1.2932e-05
7:151403992 C T 0.021675 -7.5105e-05
7:151404453 G A 0.520554 -1.1623e-06
7:151406340 C A 0.025492 2.3740e-04
7:151407801 A G 0.549616 7.0229e-05
7:151409293 T C 0.520369 -3.3345e-05
7:151413973 G A 0.026083 1.1377e-04
7:151414668 A C 0.034067 -3.5556e-05
7:151415041 G A 0.574118 2.4644e-03
7:151419941 C T 1.760168 3.3100e-05
7:151420507 T C 0.572096 2.1338e-06
7:151421215 T C 1.004758 -5.3287e-05
7:151422947 C T 0.426846 -8.1897e-05
7:151424970 A G 0.055058 1.2674e-05
7:151431466 G A 1.179042 -5.2913e-05
7:151432786 C T 0.882118 1.0019e-06
7:151440364 T C 0.618283 2.6499e-05
7:151442897 A G 0.870803 3.3828e-05
7:151445895 A G 0.069203 -6.3550e-05
7:151446605 C T 0.485412 -7.0301e-06
7:151451695 T C 0.197368 -1.8406e-06
7:151452136 T C 0.041539 3.0415e-05
7:151452628 C T 1.108161 -7.0265e-05
7:151453978 T C 0.141343 3.5512e-05
7:151454524 A C 0.430779 -1.4188e-04
7:151454598 G C 0.046898 1.1453e-04
7:151458039 C T 0.879219 -1.9862e-05
7:151463164 C T 0.929090 -3.7989e-05
7:151466242 A G 1.291959 -9.5682e-05
7:151471322 T C 0.026317 4.6354e-05
7:151471431 G A 0.482390 -2.9085e-05
7:151472991 G A 0.210662 6.5763e-05
7:151473179 C T 0.289654 3.8418e-06
7:151474541 C G 0.078203 5.5789e-05
7:151474607 T C 1.332235 5.7136e-06
7:151475924 C A 0.419387 4.3236e-06
7:151476860 G C 0.455207 -1.6379e-05
7:151476978 C T 0.032438 1.4736e-05
7:151477709 T C 0.681050 -1.5916e-05
7:151478953 A G 0.375186 -5.8183e-06
7:151479984 A G 0.024966 1.8409e-05
7:151481390 T C 1.542167 9.6793e-05
7:151481424 C T 0.177653 -5.3526e-05
7:151481620 A G 1.547630 4.2802e-05
7:151482737 C T 0.302631 -4.9455e-04
7:151483445 G A 1.738788 -1.9312e-05
7:151484157 T C 1.810302 -3.4703e-05
7:151489711 C A 0.419225 6.1767e-05
7:151490078 C T 0.210506 -1.1559e-05
7:151490626 T C 0.031954 7.9477e-05
7:151491039 C G 0.292478 -1.5767e-05
7:151491136 C T 1.026962 -8.2595e-06
7:151491427 A G 0.090855 1.5581e-05
7:151492423 G A 0.059602 -8.9440e-06
7:151492705 A G 0.345127 1.8799e-05
7:151496422 G T 0.250553 6.9969e-05
7:151496480 T C 0.436401 -5.0118e-05
7:151497926 T C 0.031792 -6.2608e-05
7:151497939 C G 0.055064 -8.7502e-06
7:151497968 C G 1.599127 -7.1033e-05
7:151499423 T C 0.365280 2.1262e-05
7:151501290 G T 0.053130 1.1212e-04
7:151502809 G A 0.389292 -5.0752e-05
7:151503548 T C 0.444597 -3.0955e-05
7:151504351 T C 0.044392 2.2186e-05
7:151504499 A G 1.055707 -1.4973e-05
7:151504945 T C 0.073292 -2.5045e-05
7:151506444 A G 0.038206 -3.0720e-05
7:151508257 T G 0.494270 -6.1276e-05
7:151508678 A G 0.392168 2.8801e-06
7:151510406 C A 0.819416 2.0829e-05
7:151510459 T C 0.049998 7.3571e-05
7:151510737 C T 0.545192 -1.0885e-06
7:151511382 G C 0.135909 5.8920e-05
7:151511897 C T 0.066256 2.0584e-05
7:151512177 T C 1.659884 9.9588e-05
7:151515304 G T 0.699872 3.3840e-05
7:151516259 G T 0.410007 2.3507e-05
7:151516820 T C 1.111544 6.1343e-05
7:151517740 T C 0.108778 1.0557e-04
7:151517839 G A 1.279563 3.2169e-05
7:151520042 A G 0.112608 3.4115e-06
7:151520629 C G 0.194057 -5.6549e-05
7:151526091 T C 0.509862 1.3562e-06
7:151529469 T C 0.104328 5.6912e-06
7:151529992 A G 0.063036 -1.0420e-04
7:151530671 A G 0.644006 -8.6380e-06
7:151531336 C T 0.575228 7.4581e-06
7:151534070 G A 0.162914 -1.5350e-05
7:151534746 T C 0.115731 -4.6394e-05
7:151540283 C T 0.143810 -1.3331e-04
7:151544143 A G 0.054957 -7.5577e-05
7:151546589 C T 0.949194 3.6086e-05
7:151546863 A C 1.371136 2.2142e-05
7:151547849 A G 0.051637 -1.2418e-04
7:151551236 G C 0.433879 -1.2607e-05
7:151553615 T C 0.045294 -1.4463e-04
7:151557843 A G 0.863902 -4.5894e-05
7:151557912 T C 0.350035 -4.2476e-06
7:151558997 G A 1.057856 -3.1649e-05
7:151565818 C T 0.116662 -1.4836e-05
7:151566872 A G 1.470430 3.0684e-05
7:151566914 G C 0.733504 -2.4773e-05
7:151572397 C T 0.330791 -5.3333e-05
7:151572519 T C 0.087983 9.2184e-06
7:151573580 A G 0.158415 -2.0407e-05
7:151573731 A G 0.259663 4.6383e-06
7:151574225 A G 0.043194 1.0978e-05
7:151579376 A G 0.123793 -8.2530e-05
7:151580648 A G 0.835895 -3.6676e-05
7:151583460 C G 0.077444 1.1631e-04
7:151584750 A G 0.314984 -1.2352e-05
7:151589309 C G 0.536007 -8.9973e-06
7:151590273 T C 0.101407 -4.1701e-05
7:151592429 T C 0.044324 -3.7383e-05
7:151593008 G A 0.880644 1.8848e-04
7:151593136 C T 0.728529 1.1781e-05
7:151593217 T C 0.589685 1.7813e-05
7:151594907 T C 1.167260 -4.1483e-05
7:151596307 C T 1.661867 -5.1660e-06
7:151599113 G A 0.102718 2.3466e-06
7:151602314 A G 0.032782 1.5264e-04
7:151606345 A G 0.148435 -1.7521e-05
7:151606466 T C 0.960872 -3.0603e-05
7:151612836 G A 0.174557 1.3145e-05
7:151616043 C A 0.028056 -3.4491e-05
7:151618117 A G 0.223791 4.7414e-05
7:151622643 C G 0.811331 -8.2340e-07
7:151623801 A G 0.062069 -3.2281e-05
7:151625412 G T 1.808854 -5.5439e-06
7:151627616 A G 0.471439 -4.0947e-05
7:151628123 T G 0.527496 2.6098e-05
7:151629710 T G 1.344715 7.3908e-05
7:151631680 A G 0.039887 -1.0245e-04
7:151636800 A G 0.077707 -2.1674e-05
7:151639496 C T 0.210354 -1.2274e-06
7:151641278 A G 0.630374 4.1949e-05
7:151642034 G A 0.590850 -1.0960e-04
7:151646012 G A 0.712955 1.8470e-05
7:151650180 C T 0.270387 3.7089e-05
7:151656006 G A 0.092786 -6.7272e-05
7:151657113 C A 0.269196 -4.9952e-06
7:151658748 C T 1.431935 -9.6111e-04
7:151661891 C T 0.062559 4.6609e-05
7:151663236 C T 0.078135 -2.5832e-05
7:151663852 C T 1.319483 -1.3591e-05
7:151676152 C A 0.842390 -3.7691e-05
7:151677543 T G 0.332420 4.6117e-05
7:151678416 A G 0.461241 4.4412e-05
7:151678471 T C 0.352417 2.8095e-05
7:151680072 C T 1.716941 5.2540e-05
7:151680175 T C 0.281339 -4.7800e-05
7:151680952 T C 1.702144 1.1189e-04
7:151682411 T C 0.066541 1.0151e-05
7:151684256 G A 0.307944 2.5762e-05
7:151691818 G A 1.340522 4.8459e-05
7:151692941 T C 0.079936 1.2443e-05
7:151696149 C T 0.594602 -5.8712e-06
7:151697032 A G 1.131959 -5.2719e-05
7:151699597 T C 0.799695 3.7148e-05
7:151713518 A G 0.733368 2.5729e-05
7:151718123 G A 0.657959 3.5465e-05
7:151734839 T C 0.037940 4.7385e-06
7:151735821 T C 0.068592 -5.0501e-05
7:151755260 A G 0.085276 -1.2809e-04
7:151757335 G A 0.044590 2.4036e-06
7:151773816 T C 0.586481 2.9419e-05
7:151784606 T C 0.043539 -1.2177e-06
7:151800533 T C 0.054626 5.2625e-05
7:151802973 C T 0.100278 6.3008e-05
7:151814764 T G 0.026505 6.3442e-05
7:151826337 G T 0.034616 -1.6895e-05
7:151830712 T C 0.039984 6.0341e-07
7:151834924 C T 0.034038 -4.2123e-06
7:151847070 T C 0.815881 5.2956e-05
7:151851663 C G 0.610756 3.9361e-05
7:151857009 C T 0.158802 -8.2115e-05
7:151859683 A G 0.085104 -9.5889e-07
7:151864873 T C 0.059537 -2.8458e-05
7:151873853 T C 0.285720 4.5068e-06
7:151877127 T G 0.058725 -3.5584e-05
7:151949068 G C 0.032182 -2.5630e-05
7:151949735 C T 0.094747 6.1987e-05
7:151994781 G A 0.089833 -1.4972e-05
7:151998976 T C 0.026982 4.2811e-05
7:152011990 A G 0.041549 -2.7085e-05
7:152017865 C A 0.075327 -6.5420e-06
7:152019632 T C 0.057278 1.3643e-04
7:152019814 A G 0.068567 -3.0763e-05
7:152035542 G A 0.103861 3.3796e-05
7:152050876 A G 0.038342 3.1623e-05
7:152059391 A G 0.282614 -1.2618e-05
7:152070280 T C 0.071871 -6.2450e-05
7:152081438 T A 0.051929 -7.4432e-05
7:152087747 C T 0.032454 -2.8372e-05
7:152091841 A G 0.250854 -1.3790e-06
7:152117015 G T 0.031737 -5.0696e-05
7:152117313 C T 0.068531 -6.3804e-05
7:152125934 G A 0.031529 -2.4051e-05
7:152131320 G C 0.678161 2.1197e-05
7:152138606 G A 0.031393 -2.1661e-05
7:152142497 C T 0.083753 -3.3398e-05
7:152156146 A G 0.692760 1.2461e-05
7:152157659 T C 0.045892 -7.1190e-05
7:152162064 C A 0.127035 -5.1186e-06
7:152171292 C T 0.031743 -6.1601e-05
7:152173866 C T 0.176955 6.0783e-05
7:152176360 T C 0.383025 -2.8047e-05
7:152180149 A G 0.035840 1.0809e-05
7:152180687 G C 1.344702 1.8670e-05
7:152192114 A G 0.027949 9.3891e-05
7:152195844 C T 1.276158 8.4154e-05
7:152196383 G A 0.888418 2.4983e-04
7:152198333 A G 0.101897 -6.7831e-05
7:152198961 T G 0.653178 -5.8007e-06
7:152201266 T C 0.960623 -4.5874e-05
7:152211419 T G 0.048651 -1.3664e-05
7:152216615 A G 1.011337 -1.2409e-04
7:152216674 G A 0.049254 -1.7349e-04
7:152227626 T C 0.482056 -1.8716e-05
7:152228456 G A 0.406397 -1.0728e-06
7:152231124 A G 0.518399 -2.9039e-05
7:152237974 T C 0.417465 -7.5232e-06
7:152244042 C T 1.124760 -1.3316e-05
7:152247405 A T 1.936831 3.3830e-05
7:152248770 T C 0.061260 -7.3105e-05
7:152248829 A G 0.439205 1.5343e-05
7:152249045 C T 0.677681 1.7391e-05
7:152250217 C T 0.046680 2.2361e-05
7:152250617 C T 1.601649 5.9920e-05
7:152251159 A G 0.543939 -8.2664e-05
7:152253276 T C 0.286447 -1.2146e-05
7:152253627 A G 0.263234 2.8639e-04
7:152254171 A C 0.044194 8.4544e-06
7:152254508 A G 0.114653 -2.4900e-05
7:152255539 C T 0.759211 1.6618e-05
7:152259186 T C 0.293442 2.3763e-05
7:152261606 G A 0.605106 2.7826e-05
7:152262085 C A 1.515188 -2.8390e-06
7:152262798 C T 0.315763 3.3753e-05
7:152269676 A G 0.884474 5.0544e-06
7:152273160 T C 0.412655 4.8767e-07
7:152274059 A G 0.108921 -7.3686e-05
7:152276500 A G 0.098252 6.5119e-06
7:152277144 G A 0.394119 -1.1729e-06
7:152277531 G A 0.268502 -1.6509e-05
7:152278310 T C 0.184771 -6.2836e-06
7:152287759 A G 0.180883 -2.1115e-05
7:152289794 A G 0.377763 3.4788e-06
7:152291557 T C 0.651702 -1.0855e-04
7:152292174 T C 0.216560 6.0439e-06
7:152297568 A G 0.032373 -1.5640e-05
7:152298331 G A 0.084312 5.6300e-05
7:152298615 T G 0.028079 -9.1375e-07
7:152304615 T G 0.865165 7.3893e-05
7:152305866 G A 0.043422 5.3886e-05
7:152306438 A G 1.960256 -2.3581e-05
7:152308185 T C 0.049715 -3.6468e-05
7:152308916 C T 0.574005 -6.9436e-05
7:152315710 C T 0.151882 -7.9565e-06
7:152316249 G A 0.308314 -2.3126e-05
7:152317733 T C 0.078833 3.8280e-05
7:152320069 T C 1.364693 -5.5411e-05
7:152323632 T C 1.114237 -2.4630e-05
7:152323673 G A 0.501956 -6.0854e-05
7:152323816 C G 0.223282 7.4350e-05
7:152331462 G T 1.113595 -1.8266e-05
7:152331632 G A 0.069034 2.2533e-05
7:152332342 C T 0.314711 -2.2445e-05
7:152337177 C A 1.889839 -5.2626e-05
7:152339108 G C 1.808812 -2.7197e-05
7:152339892 A G 0.182119 2.5558e-04
7:152346007 T C 0.167802 -2.2936e-04
7:152367084 C T 0.457726 -2.0354e-05
7:152372816 G C 0.091569 5.2273e-05
7:152375188 C T 1.069238 8.9695e-06
7:152375882 C T 0.038066 4.9956e-06
7:152381150 G A 0.256457 9.6897e-05
7:152381562 C T 0.046155 -5.3967e-05
7:152386927 T C 0.735315 -1.0978e-04
7:152387783 C T 0.038699 -5.6619e-05
7:152387861 A G 0.092663 7.0705e-05
7:152387930 A G 0.044713 1.9322e-05
7:152388079 C T 1.270683 -1.0840e-04
7:152397167 A G 0.272211 4.0137e-04
7:152399241 C A 1.541388 8.5061e-06
7:152405070 A G 0.073091 -3.0609e-05
7:152408081 C T 0.930755 -5.8807e-05
7:152412376 T C 0.051393 -5.3113e-05
7:152412421 T C 0.133391 4.5789e-05
7:152415695 G A 0.053841 -5.5199e-05
7:152417699 T G 1.154839 -1.5003e-05
7:152418037 A G 0.434217 3.0426e-05
7:152419344 T C 0.187027 -7.7139e-06
7:152419932 T G 1.355312 -1.5145e-05
7:152423456 T C 1.324140 4.3478e-05
7:152425223 G A 1.632156 1.1572e-05
7:152425656 T C 0.077992 -1.8536e-05
7:152428622 C A 0.127266 2.4309e-05
7:152428679 A G 0.125549 -1.6757e-05
7:152433762 T C 0.072406 -1.2895e-05
7:152433823 A G 1.395553 1.2164e-05
7:152433990 T C 0.032964 3.4675e-05
7:152440382 G T 0.362219 -2.3410e-05
7:152440499 T G 0.037433 1.6525e-05
7:152440819 T C 1.626407 -3.5378e-06
7:152451025 C A 0.040961 -1.0398e-04
7:152457803 T C 1.028082 4.1185e-05
7:152458145 G A 0.045901 9.5740e-05
7:152458787 G A 0.031575 2.1543e-05
7:152496680 C T 1.492134 1.4509e-06
7:152501825 A G 1.219598 -2.3690e-06
7:152503233 T C 0.024739 -5.5943e-07
7:152517894 T C 0.171506 2.4506e-05
7:152528815 G A 0.057041 -2.7783e-05
7:152539175 T C 0.309969 -7.6671e-06
7:152539840 C G 0.075204 -1.8385e-05
7:152544637 C T 1.474789 1.8214e-06
7:152545024 A G 0.028141 -4.9526e-05
7:152551316 T C 0.062205 -1.1141e-04
7:152551788 T C 0.020010 2.4084e-05
7:152555177 G A 0.066324 1.0059e-04
7:152555548 G A 0.213239 1.2972e-05
7:152555856 T C 0.128353 -1.6787e-05
7:152557575 C T 0.169100 -7.8319e-05
7:152559634 T C 0.023632 3.3126e-05
7:152561613 A G 0.930031 -5.1063e-06
7:152568774 A G 1.250286 -1.7198e-05
7:152568999 A G 0.025791 2.1157e-05
7:152570981 C A 0.938931 4.5212e-06
7:152573562 A G 0.052773 -2.4340e-06
7:152580850 G C 1.884669 3.1461e-05
7:152580990 T C 0.091962 2.1815e-06
7:152584806 C T 0.092575 4.0617e-06
7:152587820 T C 0.082244 -2.2220e-05
7:152589405 G T 0.022857 -2.4118e-05
7:152590588 G C 0.023512 -2.3645e-05
7:152594978 A G 0.278216 -5.2567e-05
7:152595827 C T 0.023506 -2.4775e-05
7:152599574 G A 0.269148 2.3840e-04
7:152599654 A G 0.066668 -3.6446e-05
7:152600108 T C 0.268635 3.2093e-06
7:152600739 C T 0.229540 -9.8952e-06
7:152601066 C T 0.229903 -2.0464e-04
7:152602029 A G 0.128730 -1.0959e-04
7:152605750 C T 0.331002 2.7781e-05
7:152606740 A C 0.041640 -1.6821e-05
7:152609034 C T 0.269196 -8.5187e-05
7:152612270 T C 0.232490 -8.2162e-05
7:152616752 T C 0.439364 5.0344e-05
7:152617207 T C 0.054428 -2.4111e-05
7:152617231 C A 0.839498 -5.7602e-05
7:152620372 G A 0.688603 -8.2587e-06
7:152620733 T C 0.060066 -4.8322e-05
7:152622759 G A 0.065262 4.1542e-05
7:152623492 A G 0.114257 -4.1293e-05
7:152626049 A G 0.177066 2.8954e-05
7:152628441 G A 0.231964 5.2957e-05
7:152628652 A G 0.903647 3.1689e-07
7:152630352 C T 0.138824 3.4060e-05
7:152631763 A G 1.090378 -8.7716e-06
7:152633164 A G 0.522128 -8.1905e-06
7:152634214 G A 0.085389 3.7816e-05
7:152634555 T C 0.061319 -3.2069e-05
7:152638247 T G 0.580152 1.8391e-05
7:152645124 C T 0.238540 -4.5646e-05
7:152645712 T C 0.057197 -2.1437e-06
7:152647162 G A 0.051695 2.8307e-05
7:152647687 C T 0.828160 1.0406e-05
7:152648802 C G 0.338678 1.9403e-06
7:152649362 A G 1.073039 4.4241e-05
7:152650402 T C 0.058667 -6.5960e-06
7:152650529 G A 0.161827 -1.5727e-04
7:152650870 G A 0.093530 -1.5244e-05
7:152651123 G A 0.060994 5.9978e-05
7:152654403 G A 0.027702 -4.0910e-05
7:152656328 C G 1.634041 -3.2766e-05
7:152658352 A G 1.280037 -1.4541e-05
7:152659606 A G 0.583197 -2.3351e-06
7:152659650 T G 0.024658 -4.5111e-06
7:152660421 G A 0.219757 -5.6382e-05
7:152662127 T C 0.048050 -1.0410e-04
7:152663490 C T 0.438998 -6.3817e-06
7:152664856 G A 0.038602 5.1873e-05
7:152667023 G T 0.346328 -1.0836e-04
7:152667366 C T 0.982944 -1.2708e-05
7:152667691 A G 0.066434 -3.9974e-05
7:152668222 C T 0.466327 2.1130e-05
7:152668972 T C 0.122602 9.9061e-05
7:152669583 G A 0.025716 2.8374e-05
7:152674393 G T 0.053753 -1.2251e-05
7:152676940 T C 0.043402 5.2932e-06
7:152677965 T C 0.323498 -2.5662e-05
7:152679271 G A 0.042536 1.2243e-07
7:152679503 T C 0.053867 -4.4314e-05
7:152682512 C A 0.487346 -7.0856e-05
7:152683014 T C 0.121712 -6.6331e-06
7:152691297 A G 0.151560 -2.0450e-05
7:152693740 T C 0.057008 -2.9307e-06
7:152695233 G A 0.276421 -2.3655e-05
7:152699506 T C 0.045596 -1.0300e-05
7:152701475 G T 1.504766 3.9530e-04
7:152703396 T C 1.586008 8.1888e-05
7:152703523 C G 0.067398 -2.9808e-05
7:152704722 T C 0.248083 6.7107e-05
7:152706066 T G 0.036794 7.1851e-06
7:152707533 T C 0.989958 8.0515e-06
7:152712218 A G 0.410653 -1.3681e-04
7:152713509 A G 0.050101 -3.8725e-05
7:152714672 A C 0.113562 3.6121e-05
7:152719894 C A 0.743108 -2.2614e-04
7:152720133 A G 0.241286 -6.0860e-05
7:152720475 C T 0.424168 2.5438e-05
7:152723580 G A 0.105114 -6.1788e-05
7:152724663 T C 0.021312 4.6293e-05
7:152728343 G A 0.592928 -7.5862e-06
7:152729105 A G 0.099684 -5.5619e-06
7:152734812 A G 0.035035 -1.9267e-05
7:152737485 T C 0.281624 -7.8486e-05
7:152737578 C T 0.307642 -2.1127e-05
7:152738841 T C 1.218446 8.5496e-06
7:152741809 A G 0.025031 2.7609e-06
7:152746240 A C 1.205670 -5.5827e-06
7:152748111 A G 0.024035 -1.6255e-06
7:152749146 G A 0.041315 -9.9062e-05
7:152752212 A G 1.521287 -9.6477e-05
7:152757114 T C 0.073984 -7.4815e-05
7:152757590 A G 0.440228 3.7137e-05
7:152761257 T C 1.873455 -3.7930e-05
7:152763171 G A 0.041909 -1.0167e-04
7:152770197 G C 0.278869 4.3018e-05
7:152770512 G T 0.277603 -3.3488e-05
7:152773224 T C 0.426261 3.2643e-05
7:152775944 A G 0.127824 -7.4460e-05
7:152775956 T C 0.229439 -3.8731e-05
7:152777279 G A 0.038215 -1.4678e-04
7:152782656 G A 0.117736 5.3555e-05
7:152783167 G A 0.575027 -2.6125e-04
7:152783829 T C 0.136231 2.2691e-04
7:152783962 T C 0.774277 -1.0142e-05
7:152784233 A G 0.320216 -3.2790e-05
7:152784996 G A 0.083815 -4.7090e-05
7:152785229 G A 0.185235 7.5496e-05
7:152785389 G C 0.570149 8.1287e-06
7:152785662 A G 0.039864 4.6997e-05
7:152788960 A G 0.021721 1.3821e-05
7:152791086 T C 0.208673 1.5275e-05
7:152793599 T G 0.154780 -4.3180e-05
7:152798294 G A 0.099015 7.5283e-06
7:152799577 C T 0.127776 2.5796e-05
7:152801568 G A 0.095273 2.1614e-05
7:152806717 A G 1.335728 -8.1960e-05
7:152810456 A G 0.022370 1.4752e-05
7:152810585 T C 0.072234 8.8857e-05
7:152810992 T C 0.038144 1.7203e-04
7:152811263 G T 0.092708 1.2146e-05
7:152823237 T C 0.024486 4.9606e-05
7:152823816 A G 1.893237 5.2970e-06
7:152834466 G T 0.095019 -5.0411e-06
7:152844140 C T 0.121050 9.1086e-06
7:152850382 T C 0.044551 -3.3850e-04
7:152851504 A T 0.055944 2.5929e-05
7:152851548 G A 0.466411 7.1323e-05
7:152855440 T C 0.160603 5.8900e-06
7:152857200 C T 0.184511 -1.5586e-05
7:152857587 G A 0.116237 -1.7762e-05
7:152860288 T C 0.117217 -2.9977e-06
7:152860501 C G 0.169542 1.1394e-05
7:152868222 A G 0.112313 2.1976e-05
7:152874387 T C 0.561350 -2.9410e-06
7:152878333 G A 1.122845 4.2010e-05
7:152879483 A G 0.095104 -1.7587e-05
7:152893528 A G 0.109473 2.5051e-05
7:152896025 A G 0.066690 -3.3950e-05
7:152898692 A G 1.916513 1.1052e-05
7:152913391 T C 1.923533 -2.0274e-05
7:152914647 T C 0.648543 1.3701e-06
7:152916672 T G 0.104221 2.6735e-05
7:152918558 G A 0.108603 6.2793e-06
7:152922248 G A 1.149434 -1.3061e-05
7:152933241 T C 0.044236 -9.1893e-05
7:152948796 C T 1.301069 1.5208e-06
7:152957468 G C 0.075655 1.1399e-04
7:152960402 A G 0.160502 4.2526e-05
7:152962947 T C 0.820831 -7.4643e-06
7:152965768 C T 0.082299 4.5228e-05
7:152978572 C A 0.034843 2.7558e-05
7:152982114 A G 0.081514 1.4567e-04
7:152984354 C T 0.113121 -1.1874e-05
7:152988232 G A 0.675285 9.9551e-06
7:152991751 A C 1.170249 -4.4355e-05
7:152992655 A G 0.125007 1.9638e-05
7:152994677 G A 0.261491 -2.9138e-05
7:152995526 A G 1.494873 2.1832e-05
7:152996101 T C 0.315351 7.1910e-07
7:152997887 A C 0.935500 7.3221e-06
7:152998805 G A 0.278067 -7.5190e-06
7:152999012 G A 0.197644 2.7325e-05
7:153000912 T G 0.041809 -1.0466e-04
7:153005552 T A 0.102777 1.2519e-04
7:153005933 T C 1.808088 -3.6496e-05
7:153017225 A G 0.292280 -5.8427e-05
7:153018026 C G 0.209779 -1.1954e-04
7:153018161 A C 0.278979 2.6840e-05
7:153021606 A G 0.037446 -1.0121e-04
7:153022060 C A 0.058959 9.4980e-05
7:153022374 A G 0.710382 -1.6881e-05
7:153023782 G A 0.399169 -4.6511e-06
7:153027485 G A 0.751096 -3.1574e-06
7:153028048 A G 0.050767 3.6214e-06
7:153029648 G A 0.269479 -4.2984e-05
7:153030813 C T 0.556403 -7.4904e-05
7:153033136 A G 0.051403 -4.6466e-05
7:153034179 A G 0.048563 3.0965e-05
7:153034700 C T 0.463282 1.2703e-05
7:153034805 C T 0.184138 -1.4898e-05
7:153039060 G A 0.257310 2.5547e-05
7:153041380 C T 0.151664 5.8022e-06
7:153042427 C T 0.752456 -2.0805e-05
7:153043827 T C 0.184216 -2.0932e-05
7:153047879 A C 0.057914 2.1398e-05
7:153051070 G T 0.387491 -7.2472e-07
7:153053278 T G 0.094993 4.2633e-05
7:153055846 C G 1.258222 -4.1626e-05
7:153057513 G C 0.365235 -5.3616e-05
7:153064297 A G 0.725922 -2.3391e-06
7:153071322 A C 0.184044 -2.0840e-05
7:153071478 T C 0.486165 -3.6928e-06
7:153076708 C T 0.423720 -2.5633e-05
7:153079575 C T 0.041815 2.8944e-05
7:153089729 A G 1.535770 1.4670e-05
7:153116976 A G 0.093293 5.4134e-05
7:153118244 T C 0.043772 -1.4189e-04
7:153120004 A G 0.071952 -4.0759e-05
7:153120067 G T 0.855869 -1.9421e-05
7:153121504 A C 0.252273 1.6500e-04
7:153125666 A G 0.022756 -3.3871e-05
7:153135686 A G 0.029601 4.7788e-05
7:153135737 C T 0.674042 -2.0747e-05
7:153142985 A G 0.592953 8.2538e-06
7:153150087 T C 0.049183 -8.4611e-05
7:153150499 C G 0.030267 -3.2662e-05
7:153152644 T C 0.034421 -2.4392e-05
7:153156776 C T 0.032574 -7.6915e-05
7:153164705 T C 0.697804 8.4045e-07
7:153168722 C T 1.724867 1.3673e-08
7:153176649 A C 0.036700 4.7487e-05
7:153194255 T C 0.162823 1.3081e-05
7:153196019 G A 1.163183 -5.8875e-06
7:153205413 T C 1.405589 -4.3292e-06
7:153209156 G A 0.905036 1.0159e-05
7:153209478 T C 0.036596 3.7788e-06
7:153214099 C T 0.077005 -1.4380e-05
7:153215970 G A 0.542144 -6.6460e-06
7:153217769 T G 0.193632 1.0938e-04
7:153220525 T C 0.063020 4.7199e-05
7:153221058 T C 0.297321 -6.2164e-06
7:153223477 C T 1.125666 2.5391e-06
7:153232220 T C 0.220344 -1.7907e-05
7:153234982 A G 0.980357 -5.3397e-05
7:153235604 G A 0.049241 3.3368e-05
7:153236698 C A 0.152372 -1.4002e-04
7:153239177 G A 1.204697 -7.2759e-05
7:153242571 G A 1.018046 -4.5060e-05
7:153242901 T C 0.021016 1.6302e-05
7:153242969 G A 0.031224 1.4093e-04
7:153246979 G T 0.108236 -4.3930e-05
7:153251183 A G 0.109856 -5.0754e-05
7:153259547 G A 0.444285 1.5008e-05
7:153260021 A G 0.048631 -5.4283e-05
7:153261427 A G 0.043801 1.4933e-06
7:153271632 T C 0.316286 -2.6823e-05
7:153271877 T C 0.343199 -4.4798e-05
7:153273895 A G 0.153177 1.3671e-06
7:153274684 C T 0.135880 -4.6236e-05
7:153279036 A C 0.049413 -4.7211e-05
7:153281427 C T 0.497872 -1.0757e-05
7:153281740 G A 0.064496 -1.7181e-05
7:153286991 C T 0.854035 -5.7915e-05
7:153287728 C A 0.796917 9.8473e-05
7:153290520 T G 0.782333 -3.6295e-05
7:153292747 A C 0.045661 -3.6226e-06
7:153293008 A C 1.622584 -1.8112e-06
7:153293333 A G 1.486756 -3.5137e-05
7:153294099 A G 0.049761 -6.8146e-05
7:153296518 C G 0.155140 -2.5942e-05
7:153302307 A G 0.024165 -5.3101e-05
7:153304925 T G 0.049089 -8.6425e-05
7:153305145 T C 0.839504 -1.5528e-05
7:153305990 T C 1.580892 1.4978e-05
7:153306367 T C 0.043331 -4.7415e-06
7:153315054 A G 0.043344 -3.4671e-05
7:153327637 A C 0.818770 -6.9879e-06
7:153330498 A C 1.864840 -2.0700e-05
7:153331001 T C 1.073520 -1.8232e-05
7:153337374 T C 1.544965 1.1427e-05
7:153338274 C T 1.030909 -7.9389e-05
7:153344610 C T 0.052309 -5.2250e-05
7:153344736 G A 0.561414 1.2280e-05
7:153346074 A G 0.029738 4.8386e-05
7:153347339 G A 1.176017 -2.3126e-05
7:153351733 A G 0.132667 1.0074e-05
7:153354268 G T 0.070641 2.1169e-04
7:153357019 A G 0.268758 4.1044e-05
7:153358670 T C 0.029643 -4.7203e-06
7:153360477 C G 0.331268 -3.7591e-05
7:153360953 A G 0.193262 2.6588e-05
7:153362450 G C 0.067794 1.1538e-04
7:153363132 A C 0.088671 -4.6653e-05
7:153367514 T C 0.054918 3.3719e-05
7:153367707 T G 0.197994 -4.8728e-05
7:153368801 G A 0.041429 -1.0139e-04
7:153371375 G C 0.086298 -6.2093e-05
7:153371494 T C 0.110145 -7.7220e-05
7:153372251 A G 0.075402 1.7492e-04
7:153377257 A C 0.052841 -1.8399e-05
7:153394881 G A 0.630906 3.6254e-06
7:153396628 G A 0.723033 -1.3061e-05
7:153435183 C T 0.024392 -1.2387e-05
7:153462806 C T 0.979325 8.1767e-07
7:153464965 A G 0.023535 -2.2598e-05
7:153466210 G A 0.049718 -3.9148e-05
7:153487944 A G 0.957091 1.4851e-05
7:153504627 A G 1.261134 5.8569e-05
7:153506363 G C 0.062766 -2.3196e-05
7:153522999 T G 0.172298 1.5962e-04
7:153524514 C T 1.753456 -2.9252e-05
7:153525491 T G 0.433477 -9.6034e-06
7:153527150 C T 0.497239 -2.1010e-05
7:153527304 C A 0.910482 -2.2454e-04
7:153527961 G A 0.387929 2.1304e-05
7:153528964 T C 0.727354 -2.2818e-05
7:153530408 C T 0.141466 4.4996e-05
7:153532690 G A 0.602042 2.6317e-05
7:153533128 C T 1.209280 -3.7193e-05
7:153542098 G A 1.050157 1.5450e-05
7:153543534 T G 0.172025 1.5108e-05
7:153544898 C T 0.265623 -2.3964e-05
7:153549296 T C 0.423687 -4.1282e-06
7:153550565 C T 0.030082 9.1440e-05
7:153554866 A G 0.695117 2.2762e-04
7:153555724 G A 0.651030 -6.7501e-05
7:153557529 G T 0.131012 1.1738e-06
7:153559059 G T 0.109852 -3.2236e-05
7:153569130 G A 0.861176 -8.9880e-07
7:153569343 C G 0.100183 -5.4446e-05
7:153581705 T C 0.098982 -4.4071e-05
7:153583361 A C 1.682127 -7.9152e-05
7:153583774 C G 0.359772 4.5779e-06
7:153593402 C T 0.430802 3.7206e-05
7:153594559 A G 0.055840 -8.2968e-06
7:153595990 T C 0.053896 1.5113e-05
7:153597256 A G 0.467515 1.9843e-05
7:153600149 C A 0.070887 8.5171e-05
7:153600564 G A 0.475918 -1.9721e-05
7:153604975 G A 0.115208 1.7761e-06
7:153606993 G A 0.060377 2.2408e-05
7:153609061 C A 0.051939 -6.5093e-05
7:153609390 T C 0.255317 -1.8386e-06
7:153610918 T C 0.059553 5.7004e-05
7:153614636 C T 0.035560 1.5845e-05
7:153615099 A G 0.644509 -1.7553e-05
7:153617529 G T 1.400506 1.4220e-05
7:153621035 A G 1.235252 1.3085e-05
7:153621927 C G 0.031825 -2.0400e-05
7:153622067 C T 0.635840 -1.6216e-05
7:153623283 T C 0.089232 2.2442e-06
7:153624869 A G 1.870712 -8.4568e-06
7:153625843 T C 0.116701 1.1893e-05
7:153628576 G C 0.487392 -2.6375e-05
7:153631723 T G 0.099288 -8.0057e-05
7:153635838 C G 0.044610 3.8833e-06
7:153635942 T C 1.852542 1.2995e-07
7:153638604 T C 0.216949 -2.0604e-05
7:153642638 A C 0.101079 -9.6477e-06
7:153648322 C A 1.938633 -5.4544e-05
7:153650002 G A 0.807715 -1.7504e-05
7:153651705 A G 0.562609 1.5011e-05
7:153652256 A G 1.366556 -3.5916e-06
7:153666307 T G 0.094101 -3.2579e-05
7:153667519 T C 0.068648 -1.7318e-05
7:153670448 A G 0.070329 -7.2831e-05
7:153670876 C A 1.811873 5.3683e-05
7:153673427 G A 0.107752 -6.8966e-06
7:153681733 A C 1.729590 1.2302e-04
7:153683159 A G 0.049705 -3.4470e-06
7:153688808 C T 0.627319 5.4720e-05
7:153696087 G C 0.943774 2.2451e-05
7:153696268 G A 0.196764 -3.5347e-04
7:153696497 C T 1.849897 -1.4111e-05
7:153707385 G A 0.176423 -1.0005e-05
7:153709221 G A 0.213457 -1.9401e-05
7:153712177 T G 0.288973 -1.1380e-04
7:153712328 C T 0.198165 -5.5361e-05
7:153719791 A G 0.130645 1.6045e-05
7:153723765 G A 1.956513 -4.0831e-05
7:153724506 G T 0.204554 -3.9858e-05
7:153728144 A C 0.539924 8.9551e-05
7:153731451 T A 0.253117 -1.7860e-04
7:153734323 G A 0.461724 2.4309e-05
7:153742937 C G 0.177332 1.6506e-04
7:153748796 A C 0.794443 4.4595e-06
7:153751348 G A 0.048037 2.8684e-04
7:153752790 C T 0.271426 -1.0444e-05
7:153753902 A G 0.485873 -5.5344e-06
7:153774361 G T 0.534277 -5.0003e-05
7:153775050 A G 0.412402 2.0622e-05
7:153783245 G A 0.169886 7.0290e-05
7:153786961 A G 0.311888 1.8478e-05
7:153787373 T C 0.860300 -2.8977e-05
7:153789777 G A 1.059592 -2.8996e-03
7:153790957 A G 0.581665 -6.8534e-05
7:153805729 T C 0.440270 1.9304e-05
7:153819262 C A 1.027508 1.6624e-05
7:153830871 C T 1.978913 -1.8317e-05
7:153852541 A G 0.160902 4.4835e-06
7:153864665 C A 1.603304 -5.2909e-05
7:153865752 G A 0.184005 6.8256e-05
7:153867680 A G 0.119759 -7.3305e-05
7:153868010 A G 1.047891 -5.1146e-05
7:153870560 T C 1.522751 -5.3196e-05
7:153882298 C T 0.623619 -1.7662e-05
7:153885033 C T 0.027440 5.7064e-05
7:153886027 T C 0.069268 2.1784e-05
7:153887131 A G 0.326224 -3.7546e-05
7:153888535 G A 0.203285 -3.4490e-05
7:153894256 C T 1.697178 -1.7857e-05
7:153898822 T C 0.037910 3.9714e-05
7:153902128 G A 0.116114 -5.2795e-05
7:153906209 C T 0.149425 -1.3390e-04
7:153907107 C T 0.053818 2.7369e-05
7:153907426 T C 0.029342 8.7349e-06
7:153908935 A G 0.051098 4.6067e-05
7:153912526 G A 1.636992 -2.7874e-05
7:153914142 A G 0.036894 -1.1852e-04
7:153917016 C T 1.691465 -1.9124e-05
7:153922683 A G 0.025551 -4.0805e-05
7:153922854 A G 0.138568 -1.4871e-05
7:153922974 A G 0.150330 -8.7389e-05
7:153923643 A G 0.125221 -1.6495e-04
7:153923811 A G 0.074818 -1.5279e-04
7:153933819 A C 0.141693 -1.9662e-05
7:153938863 T C 0.230818 3.4633e-05
7:153938983 T C 0.071309 -1.5101e-06
7:153939509 A C 0.420189 -2.9852e-05
7:153947687 A G 0.072306 4.3067e-05
7:153950171 G A 0.035486 1.3169e-04
7:153950309 G A 0.382655 -9.6425e-05
7:153952250 A G 0.098700 -3.6271e-05
7:153954362 T G 0.105279 -7.2662e-05
7:153954873 G A 0.479550 -5.2345e-05
7:153954925 T C 0.041834 1.2563e-04
7:153955639 G A 0.074740 3.7757e-05
7:153959779 T C 0.173670 -2.6164e-04
7:153968316 A G 0.185524 -5.0705e-06
7:153970160 A G 0.638284 -2.1765e-06
7:153976708 G A 0.033688 1.1581e-04
7:153977425 G A 1.016764 -2.9037e-06
7:153982969 T C 0.048952 4.4907e-05
7:153984326 G A 0.068479 5.6526e-06
7:153988308 T C 0.085480 -3.0515e-05
7:153990555 T G 0.723920 7.3315e-05
7:153992693 A G 0.417728 3.5263e-04
7:153993537 G A 0.118928 1.6297e-05
7:153994918 A G 0.493114 1.5827e-03
7:153995158 A G 0.089992 -4.0979e-05
7:153999631 C A 0.113699 2.7869e-05
7:154000408 T C 0.060413 -4.0941e-05
7:154003120 T C 0.153284 -1.5007e-04
7:154005133 A G 0.152375 -1.5669e-06
7:154007054 A G 0.214956 2.5353e-05
7:154008127 C A 0.616352 -1.0688e-04
7:154009325 G A 1.023944 -4.3968e-05
7:154009766 C T 0.318324 -2.6157e-05
7:154010894 A G 0.026661 -1.6707e-05
7:154011627 C T 0.034077 -2.6650e-05
7:154012827 T G 0.037368 9.2171e-05
7:154013057 A G 0.055035 4.3294e-05
7:154018045 T C 0.137639 6.8987e-05
7:154022811 T C 0.196290 -7.9596e-05
7:154024721 T C 0.069014 7.2071e-05
7:154029934 A G 1.002317 1.2381e-04
7:154032974 T C 1.325072 1.2150e-04
7:154039715 T C 0.053360 -5.7466e-05
7:154047636 T C 0.264058 -3.6082e-05
7:154048025 A G 0.030075 -1.3655e-05
7:154048690 C T 1.672591 5.1881e-05
7:154049194 T G 0.029601 8.0247e-05
7:154050374 T G 0.071157 2.4281e-04
7:154050575 A G 0.133686 1.1882e-05
7:154056996 T C 0.115971 1.4133e-04
7:154057896 T C 0.112024 -5.1142e-05
7:154060529 C T 0.031497 -5.1462e-05
7:154070452 T C 0.040303 -3.4198e-06
7:154072020 C T 1.455025 6.0487e-05
7:154074097 C A 1.465269 3.4747e-05
7:154083710 G A 1.354047 2.7255e-05
7:154085506 G A 0.034778 6.7240e-05
7:154087923 T C 0.044713 -4.8197e-05
7:154093649 G A 0.061565 6.8490e-05
7:154095687 G A 0.737045 -1.4878e-06
7:154096431 G T 0.161908 -5.2598e-05
7:154098477 C G 1.896295 4.7189e-05
7:154108976 A G 0.305123 -2.2897e-05
7:154111773 G A 0.045609 4.9858e-05
7:154114479 T C 0.117168 5.8137e-05
7:154116322 A C 0.043892 -1.0746e-05
7:154121225 C T 1.357169 1.3462e-04
7:154127504 T C 0.067220 1.4059e-05
7:154130742 C T 0.050296 -2.9635e-05
7:154131148 A G 1.451442 -4.6970e-05
7:154132432 G C 1.328694 -2.7795e-05
7:154133314 G C 0.774359 -1.4782e-05
7:154133860 G C 0.020370 5.4991e-05
7:154136555 G T 0.144579 1.1981e-03
7:154137057 C T 0.025002 -2.5515e-05
7:154137150 A C 0.797056 -9.0195e-06
7:154140265 A G 0.240465 -1.5118e-05
7:154144653 C T 0.200179 4.0248e-06
7:154147751 G A 0.376874 6.6281e-04
7:154150930 G A 0.088528 -8.4563e-05
7:154151562 T C 0.077505 4.9818e-05
7:154152834 G A 1.250368 6.6632e-05
7:154156979 T C 0.052484 -1.9541e-05
7:154157478 G C 0.945523 -2.0604e-05
7:154161235 A G 0.295665 -1.0955e-04
7:154164297 A G 0.304202 4.2287e-06
7:154165874 G A 0.071650 -1.0240e-06
7:154166460 A G 1.176127 1.7526e-06
7:154169705 G A 1.806657 -5.0445e-05
7:154170130 C G 0.296470 1.8774e-04
7:154171594 C T 1.063438 -1.5992e-05
7:154171661 T C 0.031769 5.8312e-06
7:154174813 T C 0.688635 7.3635e-05
7:154174816 G A 0.021107 2.9081e-06
7:154177445 A C 0.285415 1.1226e-04
7:154177909 T C 0.123660 2.6398e-04
7:154179196 A G 0.023233 3.2175e-05
7:154179479 C A 0.916172 -2.9842e-05
7:154179939 A G 0.568526 -5.7545e-05
7:154182200 T G 0.490186 -9.5715e-05
7:154182625 T C 1.003291 -2.6740e-05
7:154184433 T C 0.032159 -5.9130e-05
7:154186178 G A 0.121794 -1.6033e-05
7:154194123 A G 0.192905 -3.2494e-05
7:154194246 C T 1.316587 -3.3871e-05
7:154196001 G T 0.327655 -2.6349e-06
7:154196519 A C 0.115072 -6.5874e-05
7:154196985 A G 0.786154 -9.4071e-06
7:154197079 G A 0.237738 -4.2065e-05
7:154197192 T C 0.122420 -3.5537e-05
7:154197370 G A 0.098392 1.8791e-04
7:154197672 C T 1.010971 1.6720e-06
7:154199870 A G 0.563206 -5.4264e-06
7:154200438 G T 1.156750 -9.6552e-06
7:154201478 C G 0.594018 1.9566e-07
7:154206311 G A 0.032753 -7.4533e-05
7:154210798 C T 0.780344 -4.6845e-05
7:154213552 C A 0.522452 2.5340e-05
7:154215849 G T 0.426609 3.8709e-05
7:154216037 C A 0.196602 2.0359e-04
7:154221889 G T 0.201772 -1.8950e-04
7:154222706 C A 0.869797 -3.6900e-05
7:154222980 T C 0.065892 -5.9401e-05
7:154223200 G A 0.571119 2.2908e-05
7:154226726 T C 0.177348 -3.9801e-05
7:154250592 A G 0.520680 -1.1368e-04
7:154250818 G A 0.379857 1.2582e-04
7:154253804 T C 1.361648 3.3566e-05
7:154254556 G T 0.073977 -1.6767e-05
7:154254621 T C 0.041659 9.1479e-05
7:154258964 G C 0.316230 -1.5891e-04
7:154261816 C A 0.747980 -3.7430e-05
7:154262370 G A 0.168360 -2.8412e-04
7:154262562 A G 0.040686 -8.1236e-05
7:154263093 A G 0.046132 -8.0178e-05
7:154269573 C T 1.681407 8.0952e-05
7:154373885 C A 1.379104 1.4204e-04
7:154374746 G A 0.051218 2.6703e-05
7:154379570 T C 0.031886 3.1170e-05
7:154379739 T C 0.198945 -5.8813e-05
7:154384456 A G 1.036602 -1.2656e-05
7:154386019 T C 0.194515 -8.4160e-05
7:154400392 T C 0.150285 -1.6366e-04
7:154401374 T C 0.033590 -5.6307e-05
7:154401937 A C 0.878021 3.2242e-05
7:154408733 G A 0.329002 -3.3644e-05
7:154409253 C T 0.607001 3.1319e-06
7:154411034 A G 0.051043 2.2613e-05
7:154411260 C A 1.328408 1.9405e-05
7:154411315 C T 0.081916 9.6015e-05
7:154411579 C G 0.042993 -4.8323e-05
7:154411908 C T 1.145312 -3.7247e-05
7:154412918 G A 1.100118 -1.6015e-05
7:154414010 A G 1.799630 8.7021e-05
7:154414598 A G 0.790438 1.8021e-05
7:154416239 T G 0.038040 -2.0939e-05
7:154417879 C T 0.396553 -1.1920e-05
7:154420518 G A 0.029455 -3.8648e-05
7:154421252 A G 0.745572 -3.6435e-05
7:154422795 G A 0.870634 -5.7220e-05
7:154427672 G A 0.138175 -6.3332e-06
7:154429560 T C 1.416381 5.0742e-06
7:154432282 G T 0.734790 1.3266e-05
7:154432710 C T 0.442805 -1.5349e-05
7:154437132 T G 0.353005 8.6943e-06
7:154437256 G A 0.706698 -3.3523e-05
7:154443713 G A 1.818634 -5.7296e-05
7:154451805 C T 0.043120 2.4884e-06
7:154459674 T G 1.450484 -3.2998e-05
7:154460660 T C 0.037316 -1.9309e-05
7:154464732 A G 0.909693 2.4720e-05
7:154464789 A G 0.030536 5.7164e-05
7:154465191 T C 0.194382 -3.1785e-05
7:154470501 C A 0.153238 -2.1174e-05
7:154471826 T C 0.098765 4.6158e-05
7:154472155 G A 0.258862 -3.8741e-05
7:154476131 A G 0.877236 3.7571e-06
7:154476441 G T 1.127243 3.7063e-05
7:154476554 T C 0.595719 -3.5502e-05
7:154477036 G A 0.664240 6.9027e-06
7:154478403 A G 1.196774 2.7929e-05
7:154484082 C T 0.052354 -4.1299e-05
7:154486382 A G 1.914052 9.1584e-06
7:154486506 T C 0.062685 5.1945e-05
7:154490662 T C 0.159003 -2.4630e-05
7:154494940 A G 0.606453 -1.4633e-05
7:154497133 G T 0.060072 -1.0336e-05
7:154501468 G T 0.244886 -2.6981e-05
7:154507150 G C 0.156978 3.7950e-05
7:154507300 G A 0.912744 -3.1159e-05
7:154507441 G A 1.129716 4.3230e-06
7:154507648 G A 0.089284 1.8757e-05
7:154507726 A G 0.039569 -3.1894e-05
7:154508225 A G 0.184641 3.2817e-05
7:154508288 A G 0.194940 2.8903e-05
7:154512110 A G 0.432656 -5.8824e-05
7:154512385 G T 0.196352 -4.8291e-05
7:154513483 T C 0.028644 -9.0297e-06
7:154515442 G A 0.685120 -1.5107e-04
7:154527040 G A 0.274487 2.6320e-05
7:154527161 T C 0.080297 3.2558e-05
7:154531995 A G 0.039183 -9.8275e-05
7:154534254 C T 0.608374 -8.3353e-05
7:154536621 T G 0.021669 2.2976e-05
7:154537783 C A 0.497532 -1.0451e-05
7:154540471 C T 0.572466 -7.1475e-05
7:154542859 C T 0.052659 5.5447e-05
7:154544103 A G 0.280439 1.1820e-04
7:154544544 A G 0.392986 3.4589e-06
7:154548496 T C 0.270384 -2.4197e-05
7:154552343 G T 0.637277 -4.4274e-06
7:154552534 T C 0.046466 -3.1314e-05
7:154556133 G A 1.266645 3.9859e-06
7:154557931 G A 1.049296 2.1880e-05
7:154561188 T C 0.158935 3.9826e-05
7:154564154 A C 0.618225 1.0872e-05
7:154566409 G A 1.549444 6.7160e-05
7:154573231 A G 0.022727 -3.7765e-05
7:154577396 C T 0.170337 2.7372e-06
7:154578002 G A 0.517253 2.2911e-05
7:154578547 T C 1.665230 4.1177e-05
7:154580565 G A 0.047700 -6.3132e-05
7:154581951 T C 1.886233 9.9965e-06
7:154583781 C T 0.100800 -3.2773e-05
7:154584991 A G 1.283429 -8.4693e-05
7:154585343 A G 0.039455 3.3485e-05
7:154586773 A G 0.122995 6.2871e-07
7:154590404 G A 0.231055 8.9173e-05
7:154591538 T G 0.751940 -2.9737e-05
7:154592866 G T 0.164527 4.1747e-06
7:154592965 T C 0.591383 2.7779e-05
7:154596016 T C 1.558273 3.9462e-05
7:154597941 A G 1.674844 6.0237e-05
7:154598010 A G 0.858920 -3.8923e-06
7:154607817 T C 1.539837 5.7801e-05
7:154612227 A G 0.052653 4.2866e-05
7:154621597 A C 1.674428 3.5480e-05
7:154621745 T C 0.032133 -7.7092e-05
7:154623608 C T 1.546844 3.7955e-05
7:154623827 T C 0.987942 -1.0145e-05
7:154623933 T G 0.070498 4.4922e-06
7:154626454 G A 0.120547 5.6728e-05
7:154635442 T C 0.027255 -1.2234e-04
7:154644777 T C 0.293445 -4.6579e-05
7:154649264 G A 0.982255 -1.2034e-06
7:154651240 A C 0.078346 -5.0716e-05
7:154651450 C A 0.025856 -2.7928e-05
7:154651892 A C 0.091284 -3.6629e-05
7:154656078 A G 0.038154 2.3180e-06
7:154658504 T G 0.194210 -2.9691e-05
7:154659542 A G 0.198205 1.5437e-05
7:154663072 G A 0.269089 -1.2857e-04
7:154663549 C T 1.051098 1.7566e-05
7:154667370 A G 0.071426 -1.2353e-04
7:154667907 T C 0.034811 -4.8058e-05
7:154669005 G C 1.719369 -2.2964e-05
7:154669263 T C 0.039540 -5.0120e-05
7:154671697 G C 0.500550 -3.9810e-05
7:154672809 A G 0.844084 -1.2406e-05
7:154672975 G A 0.575193 -1.1406e-05
7:154674716 T C 0.054327 6.1174e-05
7:154679447 A G 1.917376 1.1354e-05
7:154679703 C T 0.077603 -9.9053e-05
7:154680207 A G 0.093981 -2.3726e-05
7:154684153 C T 0.522699 6.4902e-06
7:154685418 A G 0.047758 -1.6047e-05
7:154689868 C T 0.792992 -2.3933e-05
7:154691804 A G 0.091202 -2.3857e-05
7:154692448 C T 0.334329 -5.0089e-05
7:154692521 C T 0.062520 8.7681e-06
7:154693849 A G 0.808011 6.5980e-06
7:154694692 A G 0.043545 1.8633e-05
7:154695553 C T 1.435460 -3.8462e-05
7:154699709 G T 0.061523 5.9061e-07
7:154701220 T C 0.259193 1.1324e-04
7:154701305 A G 0.129444 2.5639e-05
7:154705032 T C 0.208916 -4.4523e-05
7:154710580 T C 0.464379 -7.6382e-05
7:154716432 T C 0.382359 1.8310e-04
7:154722695 A G 0.093685 2.2738e-04
7:154724654 T C 0.611402 3.1926e-05
7:154738409 C T 0.566942 -3.4369e-05
7:154739907 G A 1.168789 -4.5342e-06
7:154758813 A G 0.103066 -2.9671e-05
7:154764460 T C 0.021412 8.4981e-05
7:154778171 A G 0.027160 1.5185e-05
7:154787612 G A 0.702670 4.4722e-05
7:154790832 T C 0.070465 -8.4301e-06
7:154793723 T C 0.021993 -5.7275e-05
7:154813772 C A 0.656853 -6.5884e-05
7:154842348 T C 0.103118 -2.8154e-05
7:154849853 T C 1.311560 -2.0926e-05
7:154855673 A G 0.073175 2.0283e-04
7:154855829 A C 0.590620 6.6750e-05
7:154862188 G A 0.489992 2.8773e-05
7:154862621 A T 0.594810 3.6518e-06
7:154862652 T C 0.113644 2.0770e-05
7:154867032 G A 0.104747 -6.6219e-06
7:154867112 A G 0.021983 -4.1290e-05
7:154876342 G T 1.918554 3.7268e-05
7:154876386 T C 1.920223 3.7602e-05
7:154882512 A C 0.073039 -6.4775e-06
7:154886982 C T 1.298473 -2.7511e-05
7:154891386 A C 0.020244 3.4598e-05
7:154894331 T C 1.436696 -2.8812e-05
7:154898237 C A 0.515727 1.9822e-05
7:154901930 T C 0.104877 -4.4116e-05
7:154904070 G A 0.392717 1.1318e-05
7:154904134 A G 0.332544 -1.5990e-06
7:154905145 G A 1.214564 -3.2216e-06
7:154905252 C T 0.503903 1.2993e-05
7:154905319 A G 1.849180 6.6437e-05
7:154908212 G A 0.325890 9.6780e-05
7:154908266 T C 1.469336 3.5807e-05
7:154909192 T C 0.175618 1.1800e-05
7:154909825 A G 0.984281 3.7924e-05
7:154913236 T C 0.055850 6.6941e-05
7:154914859 G A 0.120615 -3.9411e-05
7:154915201 A G 0.271046 1.7349e-04
7:154915395 G A 1.554757 -8.1624e-05
7:154915599 G A 1.204719 3.5052e-05
7:154915632 T C 0.138834 5.8807e-05
7:154915666 G T 1.964108 1.1931e-05
7:154918625 C T 0.040812 -9.2938e-07
7:154924888 T G 0.186501 -1.2214e-04
7:154925017 A G 1.379289 -6.0590e-06
7:154925556 A C 1.857528 -1.3986e-05
7:154928149 T G 0.868833 -1.7551e-05
7:154933060 A T 0.840591 -6.5576e-06
7:154933117 C T 0.054785 -5.2309e-06
7:154934647 G A 1.308077 -2.3740e-05
7:154935291 G A 1.547484 -2.7558e-07
7:154936213 A G 0.029919 -1.3630e-05
7:154936445 A G 1.454766 4.2393e-05
7:154936931 A G 0.202843 5.0748e-05
7:154936997 T C 0.538639 -8.6714e-05
7:154938659 G A 1.592567 1.5883e-05
7:154939017 A C 0.082163 1.7287e-05
7:154939607 G T 0.823924 3.9397e-05
7:154943912 T C 0.091998 -8.9317e-05
7:154945962 T A 0.443198 -7.5350e-06
7:154948628 T C 1.566598 7.7722e-06
7:154953768 G A 0.939736 7.2183e-05
7:154957593 G A 1.320930 -2.1538e-06
7:154960111 T C 1.447641 1.4255e-05
7:154963267 A G 0.038819 7.8765e-05
7:154964316 C G 0.707850 -5.6969e-05
7:154964560 G A 1.973382 -4.8784e-06
7:154968168 A G 1.847343 1.9245e-05
7:154969956 C G 0.886175 2.9819e-05
7:154970469 C G 1.845785 1.9994e-05
7:154974100 T C 0.133767 6.4126e-06
7:154975427 A G 0.077609 2.8260e-05
7:154977855 G T 0.560957 5.4141e-05
7:154981488 G C 0.064182 5.7210e-05
7:154981760 A G 1.098499 -1.3420e-05
7:154983630 G T 0.499739 1.1348e-05
7:154984328 A G 0.032302 -1.4322e-05
7:154986131 C T 0.030293 -1.2474e-04
7:154992230 A G 0.041413 -8.5163e-05
7:155002664 C A 1.163115 -1.2714e-05
7:155002747 C T 1.060848 2.0483e-05
7:155004024 T C 0.102559 -1.6366e-04
7:155011090 T C 0.020870 8.8958e-05
7:155012386 T C 0.564332 -4.3315e-05
7:155013477 C T 1.417011 -8.4300e-05
7:155014030 C T 0.021915 -3.0064e-05
7:155014819 G A 0.989305 5.5751e-06
7:155018817 T C 0.190766 -2.0058e-05
7:155019546 A C 0.370259 -1.1090e-05
7:155021487 A G 0.400153 -2.9399e-05
7:155022793 C A 1.124182 -3.6037e-06
7:155023193 T C 1.879875 -3.3926e-05
7:155024232 G A 0.025758 6.9754e-08
7:155026807 C T 0.147451 -1.2928e-05
7:155028129 G C 0.127324 -2.3617e-05
7:155028400 A G 0.037271 3.2844e-05
7:155028556 T C 0.044808 8.0496e-06
7:155029742 G T 0.057748 5.2396e-05
7:155035346 A C 0.115568 -6.2545e-05
7:155036526 A G 0.792145 -1.5000e-05
7:155041253 A G 0.195372 -5.3023e-06
7:155043582 C T 1.893494 -1.8990e-05
7:155044055 G A 0.035395 1.1596e-04
7:155047267 A C 0.153099 4.2674e-05
7:155049133 C T 0.120859 1.1303e-04
7:155050159 A G 1.234856 -5.1523e-05
7:155050209 G A 0.106126 8.8243e-06
7:155052690 A C 0.160168 -2.4388e-05
7:155056859 A G 0.811165 2.6522e-05
7:155057453 T C 0.027083 -8.2053e-06
7:155059150 C A 1.295208 4.1404e-04
7:155059374 A C 0.990276 -9.4728e-06
7:155059445 A G 1.157688 5.0345e-05
7:155061110 G A 0.790889 -3.2654e-05
7:155063973 T C 0.050601 -8.0240e-06
7:155064705 A G 0.123027 -3.2520e-06
7:155064931 A G 0.031182 1.1637e-05
7:155065202 C G 0.045476 -1.0525e-04
7:155066000 C G 1.220919 -4.1103e-05
7:155067254 C T 0.343193 -4.2608e-06
7:155072573 T G 0.728960 -8.8363e-06
7:155075298 T G 0.123118 1.6688e-06
7:155075521 C T 0.044632 1.5033e-05
7:155077563 T C 0.726665 2.4982e-05
7:155077815 T C 0.731378 -6.1442e-05
7:155082893 G T 1.793603 5.4109e-05
7:155085716 C T 0.779889 2.9801e-05
7:155086997 A G 1.105136 8.9051e-05
7:155087818 G A 0.201032 -3.8763e-05
7:155088065 T G 0.254431 1.3138e-05
7:155092411 A G 0.263318 2.9025e-05
7:155092718 T C 0.922848 4.0081e-05
7:155094593 T G 0.548535 4.9366e-05
7:155097628 A G 0.090582 -5.4685e-05
7:155098111 G A 0.023217 4.4267e-06
7:155098638 T G 0.216738 1.2031e-05
7:155099142 C T 0.288856 -4.6895e-06
7:155102203 T C 1.433665 1.3484e-04
7:155103781 T G 1.422428 1.2650e-04
7:155103870 T C 1.732949 4.5244e-05
7:155104122 A G 0.312335 -7.5268e-05
7:155130086 A G 0.231906 2.1691e-05
7:155131297 T C 0.057128 8.0354e-05
7:155131325 T C 0.660501 8.5125e-05
7:155131681 A G 0.084562 6.7691e-05
7:155132281 A C 0.049644 6.0711e-06
7:155132565 T C 0.425047 -3.3188e-05
7:155133124 T G 0.354829 -6.7185e-05
7:155133133 C A 1.757646 3.1976e-05
7:155144990 A C 0.653626 5.7387e-05
7:155145489 A G 0.051968 -3.0632e-06
7:155146431 C A 0.292627 -5.3006e-05
7:155150442 T C 0.021471 1.5346e-05
7:155150443 A G 0.083812 8.4586e-05
7:155150602 C T 1.617939 5.4546e-05
7:155150765 T C 0.979912 -4.1563e-05
7:155152401 T C 1.398471 1.8812e-04
7:155154970 A G 0.055603 3.8338e-05
7:155161633 A G 0.233129 -3.7889e-05
7:155163981 A C 0.645892 1.0072e-05
7:155165652 T C 0.034697 -2.1648e-05
7:155167701 G T 0.441273 -1.9555e-05
7:155167791 T C 0.087304 6.1007e-05
7:155168890 G C 0.085983 4.5217e-05
7:155169143 T C 0.551596 -3.0213e-06
7:155169166 T C 0.244369 3.8944e-05
7:155169465 T G 0.661569 -5.4838e-05
7:155169497 G A 1.249228 -4.1771e-05
7:155171682 A G 0.076545 3.3141e-05
7:155172664 C T 1.694101 4.2091e-06
7:155176327 T C 0.062546 4.6008e-05
7:155178746 A G 0.804083 -1.4711e-05
7:155179731 T C 0.044395 1.4413e-04
7:155181067 T C 0.625271 -1.1509e-04
7:155181187 G A 1.642081 -4.1018e-05
7:155181428 T C 0.306000 -2.5434e-05
7:155182711 C G 0.060767 -1.0003e-04
7:155183637 A G 1.658833 4.4377e-05
7:155183934 T C 0.636210 1.3937e-06
7:155184295 A G 0.669553 2.9236e-05
7:155186091 C T 0.458706 -1.6848e-05
7:155193988 A G 0.633882 -5.3460e-05
7:155194932 G A 1.865321 5.4497e-06
7:155195840 T C 1.724267 -1.6249e-05
7:155199189 C A 0.270660 6.0863e-07
7:155202670 A G 1.535010 3.2738e-05
7:155203189 C T 0.830452 -1.7671e-05
7:155205938 A G 0.211409 -2.4187e-05
7:155210297 G A 1.354826 1.0535e-04
7:155211068 T C 0.161320 6.5500e-05
7:155212697 T C 0.274425 2.2456e-05
7:155213196 T C 0.033792 7.3373e-05
7:155217274 T C 0.187835 1.8972e-05
7:155220404 T G 0.181532 -3.0551e-06
7:155220964 C A 1.495441 1.2960e-05
7:155222338 A G 1.193651 -2.0681e-05
7:155223106 G A 0.558630 1.5762e-05
7:155224191 A G 0.113981 -7.8224e-06
7:155224715 C T 0.246677 1.6208e-05
7:155224950 T G 0.871796 4.7033e-05
7:155225289 T C 0.504231 1.0577e-04
7:155225328 C G 1.250757 1.1379e-04
7:155227730 G A 0.274289 -4.7714e-05
7:155233535 T C 1.837177 1.0888e-05
7:155234184 A C 0.792866 -2.5713e-05
7:155234443 A G 0.405112 2.9305e-06
7:155234511 A G 0.111524 -4.1111e-05
7:155238001 G A 0.023022 -2.8313e-05
7:155242186 C A 1.228089 1.0285e-04
7:155243008 C T 1.754894 8.3527e-04
7:155243200 A G 0.227644 2.1699e-05
7:155243489 A C 0.249290 1.4321e-05
7:155249150 T C 0.828793 7.6288e-05
7:155249561 A G 0.042571 -5.2806e-05
7:155254897 T C 0.334170 -1.0778e-05
7:155255010 C T 0.041302 6.9927e-05
7:155256007 C T 0.301105 -4.8431e-05
7:155257512 T C 0.154452 -2.0787e-05
7:155258505 G A 0.088437 -1.2233e-04
7:155259640 C T 1.394768 3.0993e-05
7:155263965 T C 0.022165 8.9072e-05
7:155264332 C T 0.276447 2.9449e-05
7:155265309 C A 0.162047 -8.1517e-05
7:155266209 A C 0.042097 -4.3394e-05
7:155266557 C T 0.040851 7.4345e-05
7:155266776 T C 0.228864 5.5833e-06
7:155276378 T G 0.297986 2.5357e-05
7:155277147 A G 0.038102 4.4703e-05
7:155278901 C T 0.198507 -2.8393e-05
7:155280528 C T 1.040887 1.1398e-05
7:155281569 T C 0.283387 4.9603e-05
7:155281641 A G 0.060209 4.4134e-05
7:155281789 C T 0.948357 -7.9483e-05
7:155281954 G A 0.576530 7.3315e-06
7:155284584 C G 0.241312 4.1769e-06
7:155285135 G T 1.605167 7.5482e-06
7:155285212 C T 0.388948 -3.8638e-05
7:155286131 C A 0.271215 4.1623e-05
7:155287014 T C 0.572233 -1.7160e-05
7:155287788 C A 0.082939 9.8183e-06
7:155290076 C T 0.026245 -1.1047e-06
7:155290559 A G 0.517048 -1.8307e-05
7:155291702 A G 0.065460 3.8821e-05
7:155292020 C T 0.349980 -2.0845e-05
7:155292567 C G 0.034071 -3.5829e-05
7:155295273 C T 0.875269 3.3640e-05
7:155299524 A G 0.058264 -1.0222e-05
7:155300047 G A 0.255204 3.7299e-05
7:155301345 T C 0.149311 3.0491e-04
7:155301557 T C 0.035473 2.3137e-05
7:155301781 G A 0.634515 -8.3495e-05
7:155304172 C A 1.239429 -2.0241e-05
7:155305416 G T 0.076022 6.9640e-05
7:155307177 C T 0.393048 2.5590e-05
7:155308140 A C 0.133371 3.5722e-06
7:155308238 G A 1.184161 -5.5932e-05
7:155312325 C T 1.045148 -2.0587e-05
7:155313462 C T 0.593515 7.5412e-06
7:155319282 A G 0.072332 5.1207e-05
7:155321388 A G 0.079787 -1.7935e-05
7:155325740 T C 0.808205 3.3469e-05
7:155326428 C G 1.844051 -5.5913e-05
7:155327439 A G 0.040325 -3.3841e-05
7:155328075 C T 0.121118 2.6102e-05
7:155328137 C A 0.901300 1.4764e-05
7:155328624 T G 0.044697 3.6914e-05
7:155332127 T C 0.352709 -6.2734e-05
7:155332142 T C 0.554456 1.6638e-05
7:155336563 G A 1.032961 -7.4055e-06
7:155336611 A G 1.431997 -1.7635e-05
7:155336638 T C 0.396884 -7.0182e-06
7:155339813 G A 0.047323 -4.0713e-05
7:155342071 C G 0.196595 -1.8345e-04
7:155343205 G A 0.150596 1.5040e-05
7:155344880 G A 1.608702 -2.6327e-06
7:155349823 T C 0.037664 -6.4972e-05
7:155351357 G A 0.477784 -5.0686e-06
7:155352142 T G 1.283065 2.4296e-05
7:155353573 C A 0.338360 4.2063e-05
7:155353747 A G 0.222977 -9.2069e-07
7:155357293 T G 0.898294 1.2481e-05
7:155358553 C T 1.326630 6.2608e-05
7:155359659 T C 0.162164 -1.6782e-05
7:155360579 A G 0.032727 3.8607e-04
7:155363505 T C 0.165332 -4.1571e-05
7:155365152 G A 0.040520 2.6378e-05
7:155365490 C T 0.427894 -8.4819e-05
7:155365626 T C 0.021435 -3.5640e-05
7:155369783 T G 0.962492 6.3894e-06
7:155370256 C T 0.055856 -1.2880e-05
7:155370966 A G 0.039095 5.0576e-06
7:155373370 C G 0.046070 2.5460e-05
7:155373887 T C 1.427582 -2.3553e-05
7:155374736 A G 0.310823 -7.1337e-05
7:155377430 C T 1.389218 -1.4736e-05
7:155378183 G C 0.044395 -6.1446e-05
7:155380155 C T 0.031253 3.9993e-05
7:155380693 A G 0.230906 6.2262e-07
7:155382062 G A 0.701336 -4.5549e-05
7:155382765 T C 0.091465 1.0149e-05
7:155385004 G A 0.790376 -3.4393e-05
7:155385228 A G 0.092588 -2.0011e-06
7:155388811 G A 0.062487 1.0307e-04
7:155395998 A G 0.188082 -9.5761e-05
7:155396080 C G 0.083101 8.1587e-05
7:155396914 T C 0.842743 -2.4657e-05
7:155397009 A G 1.005573 -5.1792e-06
7:155397246 C T 0.455282 2.1343e-06
7:155397641 A G 1.643032 8.9148e-05
7:155400895 C T 0.711612 -4.4350e-05
7:155403168 A G 0.112287 -3.2075e-05
7:155403518 T C 0.085185 8.4470e-05
7:155410992 T C 0.866853 4.1447e-05
7:155411695 C T 0.915854 -1.6403e-05
7:155412888 G A 1.694841 -2.6315e-05
7:155417249 A G 1.408092 -3.5397e-05
7:155418542 T G 1.457709 -2.0557e-05
7:155419354 G T 0.044178 -2.9237e-05
7:155424444 C T 0.270770 -1.9178e-04
7:155438308 C T 0.706513 3.7321e-05
7:155453140 G A 0.026411 -7.5549e-06
7:155459801 T C 0.114458 -6.2939e-05
7:155467073 T C 0.063555 -3.6546e-05
7:155476989 G A 0.124569 -7.4903e-06
7:155489128 G A 0.207241 -3.4278e-06
7:155496971 C T 0.022947 -1.6036e-05
7:155506925 G A 0.303439 5.5926e-04
7:155508838 A G 0.087402 -1.0530e-05
7:155523608 G A 0.047440 7.0122e-05
7:155531080 G A 0.369876 2.4703e-04
7:155535691 T C 0.055791 -1.1116e-05
7:155536518 G T 0.247758 4.4999e-04
7:155546598 T C 0.367432 2.1119e-04
7:155555832 A G 0.048745 4.2384e-04
7:155557474 G A 1.804417 1.1046e-04
7:155558041 T C 1.841585 1.3465e-04
7:155558566 C T 0.119476 6.1723e-07
7:155560148 G A 0.070277 7.3402e-05
7:155569983 A G 1.069842 4.8741e-04
7:155573300 A C 0.069495 -3.1522e-06
7:155575563 T C 0.039485 -6.8631e-05
7:155576010 T C 0.121602 4.0671e-05
7:155576736 T C 0.150801 -9.8467e-06
7:155577275 T C 1.457839 -1.4034e-05
7:155580715 G C 0.655450 -1.8096e-05
7:155581734 T C 0.358944 5.5491e-05
7:155583639 T C 1.319207 -1.3715e-05
7:155585477 C T 1.879092 8.7553e-05
7:155588389 G T 0.130265 -3.4978e-05
7:155594294 C T 1.733631 4.1935e-05
7:155596637 T G 0.149655 6.3814e-05
7:155598879 C A 1.522735 -2.0441e-05
7:155604099 G A 1.859030 -5.1033e-05
7:155606672 A G 1.766316 -1.4165e-05
7:155617044 T C 0.031630 -2.4574e-05
7:155617545 A G 0.105837 -5.6560e-05
7:155618423 C A 0.039991 -3.8312e-05
7:155620288 A G 0.032879 -3.1960e-05
7:155620289 G T 0.779201 1.1092e-04
7:155620831 A G 1.279456 -1.6212e-05
7:155620907 C T 0.705961 9.2813e-05
7:155627069 A G 0.022568 7.1153e-05
7:155630045 G T 0.124345 -1.0468e-04
7:155630742 A G 0.069008 -2.3343e-05
7:155632365 A G 0.225839 -6.2076e-05
7:155632721 G A 1.970035 -5.0168e-05
7:155636402 A G 0.125971 7.0658e-06
7:155636615 T C 0.756890 1.0588e-04
7:155637974 T C 0.073120 4.9178e-06
7:155638278 C T 1.709297 3.1689e-05
7:155639375 C T 0.865155 -1.3482e-07
7:155640576 T G 0.062503 -2.9286e-06
7:155640675 T C 0.190438 2.5591e-04
7:155642692 C T 0.220588 5.4382e-05
7:155643326 G A 0.537863 -1.0875e-05
7:155650247 G T 1.060605 3.6298e-06
7:155650354 T C 0.730820 1.4528e-05
7:155655522 T C 1.084740 -3.0505e-05
7:155657834 A C 0.084029 4.0060e-05
7:155657912 G A 1.584278 5.8176e-06
7:155660066 G A 0.193664 -1.1762e-04
7:155660502 T C 0.033623 -1.1751e-05
7:155660545 A G 0.064143 2.5025e-05
7:155660630 T C 0.032740 2.2601e-05
7:155663847 A G 1.688242 -7.3442e-05
7:155665212 G A 0.187309 8.7793e-05
7:155665303 T G 0.265993 -5.6132e-05
7:155666060 A G 0.076243 3.1535e-05
7:155670175 C T 0.035836 5.7061e-05
7:155672944 A G 0.250387 1.4300e-05
7:155673651 T C 0.062575 7.2651e-05
7:155675596 G T 0.534196 -2.7848e-05
7:155675715 C T 0.372726 4.0915e-05
7:155675925 C T 0.294964 -2.9222e-05
7:155676839 G A 0.442941 -2.0655e-05
7:155677682 T C 0.353128 8.5790e-05
7:155677943 C T 1.583294 -3.9352e-05
7:155678509 C G 0.515409 -2.4522e-05
7:155679349 G A 0.874315 8.8256e-06
7:155680397 T C 0.092011 -5.9832e-05
7:155681728 G T 0.852903 -9.3246e-06
7:155681880 G A 0.048300 1.0053e-04
7:155681991 G T 0.171668 8.0921e-05
7:155682930 T G 0.370035 -3.3938e-05
7:155690029 A G 0.609435 2.2141e-05
7:155690285 T C 0.432016 -1.2620e-05
7:155690938 A G 0.410516 -8.1823e-05
7:155691919 T C 0.667791 1.4588e-05
7:155693257 T C 0.079654 2.7844e-05
7:155694017 A G 0.023415 2.1602e-06
7:155694363 A G 0.021003 1.7626e-04
7:155694535 G A 0.068050 -1.8298e-05
7:155695934 C T 0.477674 -3.7493e-05
7:155698255 A C 1.269738 -6.3610e-06
7:155698365 T C 0.197433 5.8086e-05
7:155698973 T G 0.151547 1.9003e-05
7:155699662 A G 0.395118 -1.0130e-05
7:155700996 T C 0.521070 2.3239e-05
7:155701296 C T 1.134825 1.1254e-05
7:155704404 C T 0.168036 8.3171e-06
7:155709021 A G 0.060436 3.1768e-05
7:155713069 T C 0.575186 -1.5288e-04
7:155716595 G A 0.067758 -1.5895e-05
7:155721324 A G 1.665817 1.0816e-05
7:155721381 T C 0.373752 7.7129e-05
7:155724277 A C 0.065548 6.1344e-06
7:155726644 A G 1.924750 -1.6312e-05
7:155728923 A C 0.084789 -3.4972e-05
7:155731632 A G 0.077285 6.3302e-05
7:155732063 A C 0.039494 -8.3668e-05
7:155732389 C T 0.168867 4.6950e-06
7:155733403 G A 0.087080 1.3153e-05
7:155734665 G A 1.085558 4.0178e-04
7:155735313 A G 0.023048 -3.7185e-05
7:155736877 T C 0.035109 3.9433e-05
7:155737098 T C 0.190503 1.0642e-04
7:155738623 T C 0.021240 -5.2768e-05
7:155744397 C T 0.168033 1.0782e-04
7:155744620 A G 0.030543 -1.2172e-04
7:155746935 T C 0.027008 -7.4263e-06
7:155748478 T C 1.318431 2.6339e-04
7:155749951 T C 1.137532 8.9530e-05
7:155752381 T C 0.273653 -2.4414e-05
7:155752807 T C 0.045616 -2.3528e-05
7:155753246 A G 1.920349 -6.3764e-05
7:155753306 C T 0.878674 1.4528e-03
7:155754061 T C 0.143939 7.8337e-05
7:155756720 T C 0.109934 1.7952e-05
7:155759898 A G 0.607047 4.5208e-05
7:155760590 C T 0.633344 1.2581e-06
7:155761813 A G 1.140599 -5.0963e-06
7:155762157 A G 0.165705 4.5906e-05
7:155767477 A G 0.833795 4.8149e-05
7:155768034 T C 1.809828 3.5840e-08
7:155775005 G A 1.078304 2.3276e-05
7:155778152 A G 0.138766 -5.6383e-05
7:155779397 G A 1.121109 1.0279e-05
7:155779430 A G 0.100427 3.4093e-05
7:155781204 A G 0.127448 3.7708e-05
7:155781750 T C 1.581921 -1.7017e-05
7:155784377 T C 0.046450 8.4114e-08
7:155785555 A G 0.099041 1.0337e-06
7:155786816 T G 0.038725 2.1608e-05
7:155787326 G A 1.304137 7.3400e-05
7:155787436 A G 0.659336 -2.6985e-05
7:155789876 C T 0.034483 3.9333e-06
7:155790922 T C 0.024307 4.8541e-05
7:155791773 C A 0.663055 3.2093e-05
7:155793895 C T 1.489810 -4.0252e-05
7:155795257 A C 0.130927 5.2234e-06
7:155796700 A G 0.095172 3.6513e-05
7:155797363 A C 0.105857 1.0667e-05
7:155797481 A G 0.099992 1.4796e-05
7:155798940 G A 1.192457 -2.6546e-05
7:155803173 G A 0.495156 -1.7835e-05
7:155804655 G A 0.067518 1.0789e-05
7:155806866 A G 0.032873 -1.4058e-04
7:155810603 G C 1.012613 2.5185e-05
7:155811374 A G 0.074727 -1.3035e-05
7:155812700 T C 0.058190 6.9271e-06
7:155817374 A G 0.313244 5.9014e-05
7:155825189 A G 0.065694 1.3719e-05
7:155825885 A G 0.325364 9.4361e-05
7:155829745 C T 0.289628 3.0708e-05
7:155829954 A G 0.908694 1.6771e-05
7:155830712 G T 0.120995 1.0404e-04
7:155835193 G A 0.616115 -1.7848e-04
7:155838383 C A 0.060588 -8.5700e-06
7:155839727 A G 0.539061 -5.8096e-05
7:155840773 T C 0.203119 2.5660e-05
7:155843148 T C 0.204437 2.1992e-06
7:155843723 G A 0.066713 -9.9334e-05
7:155846507 G T 0.057846 1.2283e-05
7:155846875 C G 0.062925 -2.2497e-05
7:155850552 T C 0.031571 -1.0375e-04
7:155852110 C T 0.710154 -7.0459e-06
7:155852732 G A 0.064685 -7.1847e-06
7:155856207 C T 0.038550 9.0797e-06
7:155856493 T C 0.063120 8.7193e-06
7:155858530 C T 0.579964 1.3035e-05
7:155859924 A G 0.062039 1.4705e-04
7:155863201 G A 0.182070 1.8377e-05
7:155866386 C T 0.026794 5.4326e-05
7:155868418 C T 0.028501 -7.7479e-05
7:155871507 G C 0.028543 1.0030e-06
7:155875378 A G 0.021922 2.7864e-05
7:155888203 T C 0.504568 3.7521e-05
7:155900398 A C 0.274240 1.2152e-04
7:155904974 A C 0.064779 -1.1640e-04
7:155910905 G T 0.066223 -9.8411e-05
7:155915608 A G 0.033337 -1.2668e-05
7:155918223 A G 0.267891 -7.3617e-06
7:155918643 T C 0.022542 -7.4845e-06
7:155922401 C T 0.151281 -4.7681e-05
7:155923631 C G 0.595862 2.2983e-05
7:155929334 T C 0.034759 -2.4156e-05
7:155930130 G A 0.724559 -3.6509e-06
7:155931819 C A 0.050335 -1.6055e-05
7:155932969 C T 1.040718 -1.7571e-05
7:155933228 A G 1.964164 1.1048e-05
7:155933570 C T 0.130495 -2.4763e-05
7:155938607 G A 0.364414 4.3170e-06
7:155942568 T G 0.033090 3.5593e-05
7:155942946 T C 0.082377 6.1161e-05
7:155944862 A G 0.319908 -2.6984e-05
7:155946560 T C 0.028803 -8.0755e-06
7:155946707 G C 0.057154 1.0019e-04
7:155950484 A C 0.049491 1.0315e-04
7:155951234 G A 0.081738 -5.7036e-05
7:155952206 A G 0.453639 -3.7337e-06
7:155952617 T C 0.046755 -1.1459e-04
7:155952990 C T 0.686769 -2.3941e-05
7:155953063 C G 0.244168 -2.1572e-05
7:155959516 A G 0.084886 2.0388e-05
7:155961365 T C 0.028705 -1.2906e-05
7:155965622 T C 1.631302 -2.5347e-05
7:155967345 A G 0.409549 -2.5656e-04
7:155969558 A G 0.024752 -1.3720e-05
7:155969724 T C 0.292975 6.8944e-05
7:155969848 A G 0.073279 2.9666e-05
7:155971365 A C 0.150178 6.1903e-05
7:155971748 C G 0.429699 -2.8592e-04
7:155974281 T C 0.021214 -2.1584e-05
7:155974712 G T 0.344241 -1.4144e-04
7:155976649 G A 0.416420 -8.8334e-05
7:155977316 A G 1.585144 1.6690e-05
7:155981581 A G 0.668323 1.0846e-05
7:155985235 G A 0.023561 9.1137e-05
7:155987652 T C 0.414113 1.1743e-04
7:155989603 C T 1.606190 3.1543e-05
7:155992362 C T 0.144160 1.8337e-05
7:155996837 A G 0.751353 -2.2108e-04
7:155999207 G T 1.455022 -2.4663e-05
7:156003717 A C 0.121196 -1.5581e-05
7:156008155 A G 0.073412 6.5719e-05
7:156011645 G A 0.096581 -4.5794e-06
7:156015535 A G 0.891112 -1.7225e-05
7:156018295 T C 0.057907 -5.1928e-06
7:156019357 T C 0.426833 1.2725e-05
7:156019803 G A 1.830036 3.3331e-05
7:156020094 A C 0.023593 -5.4832e-05
7:156028082 T G 0.066463 9.9614e-05
7:156029284 G A 1.961895 3.5386e-05
7:156032479 T C 0.382405 2.7894e-05
7:156033299 G A 0.458949 1.2299e-05
7:156039150 T C 0.156549 -3.6847e-06
7:156041056 G A 1.777919 8.7668e-06
7:156041448 T C 0.096626 4.1838e-05
7:156042184 C T 0.941690 1.4107e-06
7:156042243 A G 0.679716 -1.3031e-06
7:156042560 C T 1.950639 2.5544e-05
7:156042907 T C 0.102773 -3.0706e-05
7:156048649 G T 1.200169 1.1111e-05
7:156048777 T C 0.149165 -1.5109e-04
7:156050040 T G 0.267567 -1.6371e-05
7:156053076 G T 1.685107 -5.6309e-05
7:156056802 T C 0.112991 1.5855e-04
7:156057118 G C 0.024213 -1.7667e-05
7:156060676 T C 0.261682 -1.8086e-05
7:156061167 C T 0.093851 -2.7884e-05
7:156063235 T C 0.115257 1.6036e-04
7:156066490 C G 0.035917 -2.5004e-05
7:156067251 A G 0.058664 -3.4583e-05
7:156069485 C A 0.639676 1.5580e-05
7:156073244 G A 0.226810 -5.8024e-05
7:156073447 G A 0.066213 -2.4838e-05
7:156074916 A C 0.026252 -7.1669e-05
7:156079329 C T 0.584625 -2.3561e-05
7:156079379 C A 0.639384 1.5159e-05
7:156084150 G A 0.836216 -4.0640e-05
7:156086970 A C 0.037216 3.9217e-04
7:156098062 A G 0.116370 3.2442e-05
7:156111380 G A 0.135439 -3.8734e-05
7:156112148 G A 1.179636 1.2899e-05
7:156112709 C T 0.106159 2.0888e-05
7:156119592 T C 0.021003 6.4721e-06
7:156120842 A C 0.028128 -3.8492e-05
7:156121080 C T 0.062312 1.3708e-04
7:156121318 T C 0.071371 5.3494e-04
7:156121849 G A 0.245028 1.1872e-04
7:156127438 T G 0.285970 1.0302e-05
7:156129551 G A 0.137172 -2.8783e-05
7:156140179 T C 0.584787 -1.0362e-05
7:156143684 T C 0.140483 -4.3974e-05
7:156145642 G A 1.056174 -4.9642e-05
7:156150022 G A 1.632824 -1.6107e-04
7:156150544 C T 0.201334 1.4430e-04
7:156153880 C G 0.057563 -8.1157e-05
7:156156181 T C 0.179919 8.9713e-05
7:156158672 C T 1.204648 -6.9805e-06
7:156161905 G A 0.273260 4.3710e-06
7:156166083 A C 0.074286 5.2989e-05
7:156172079 T C 0.777270 8.6776e-06
7:156172629 A G 0.113731 5.3147e-05
7:156173238 C T 0.773875 -4.2168e-05
7:156173523 A C 0.038079 3.3226e-04
7:156174530 T A 0.020805 1.4954e-05
7:156176573 G A 1.657187 -2.1710e-05
7:156180672 C T 1.653139 -1.8295e-05
7:156211548 A G 0.092299 1.3163e-05
7:156220839 T C 0.183622 -5.6675e-05
7:156224221 G T 1.826700 5.3504e-05
7:156226750 A G 0.029332 9.3061e-06
7:156227374 A C 1.367877 -8.7239e-06
7:156233919 G C 0.513890 2.4287e-05
7:156237312 T C 1.574167 -2.1103e-06
7:156240288 T C 0.095860 5.6715e-05
7:156243562 G T 0.763089 -1.0300e-04
7:156246994 T C 0.034928 3.7797e-06
7:156249769 C T 1.774712 5.9489e-06
7:156253492 C T 0.392545 3.4310e-05
7:156256807 A G 0.025239 -2.5624e-06
7:156264570 G T 0.155994 -1.2216e-05
7:156265246 C T 0.128201 -2.2443e-05
7:156272084 G A 0.250851 2.7638e-04
7:156272491 G C 0.674535 1.5805e-04
7:156273348 C A 1.052643 -1.2562e-04
7:156274113 T C 0.049128 -2.2256e-05
7:156274320 C G 0.432253 6.1837e-04
7:156274492 T C 0.211711 5.3723e-05
7:156282498 A C 0.127902 1.7530e-05
7:156282787 T C 0.086639 5.0405e-05
7:156286994 T C 0.022947 -3.3237e-05
7:156289825 T C 0.120823 1.1421e-04
7:156295129 G A 0.202730 -7.8602e-05
7:156295197 C T 1.194570 -1.2851e-04
7:156297224 A G 0.061280 3.5202e-05
7:156298698 C A 0.152505 -4.4952e-05
7:156299336 G T 0.033379 -3.5067e-05
7:156303612 C A 1.248553 -4.4056e-05
7:156307665 T C 0.128486 4.1225e-05
7:156309642 C T 0.566387 9.8834e-07
7:156320770 G T 0.572697 -1.3919e-06
7:156320943 C G 0.389795 -2.8583e-05
7:156322535 T C 0.714770 -6.0934e-05
7:156323819 G A 1.287428 -5.9884e-05
7:156331519 C T 1.892988 -9.9654e-06
7:156338882 T C 0.031000 -3.6535e-05
7:156343858 G A 0.238073 1.7556e-04
7:156343926 A G 1.168425 -4.9283e-05
7:156344833 T C 0.033233 2.5719e-05
7:156347201 C T 1.539460 2.9215e-05
7:156348767 T C 0.049309 9.7335e-05
7:156351525 T C 0.055259 1.8823e-05
7:156358374 G T 0.032347 1.5239e-04
7:156358476 T C 1.667116 8.2238e-05
7:156360625 C T 1.002386 1.8434e-04
7:156362735 A G 0.877684 1.3792e-04
7:156364158 C G 0.093932 -4.6868e-05
7:156369103 C T 0.035194 -5.6934e-05
7:156371829 T C 0.039825 -3.0552e-05
7:156371897 C T 0.045473 3.9204e-05
7:156372741 G A 1.254201 4.0619e-05
7:156373743 A G 0.153096 7.0307e-05
7:156374896 C A 0.142437 -5.5985e-05
7:156378406 T C 0.211561 7.2645e-05
7:156381210 C T 0.741921 3.7397e-05
7:156384713 A G 0.047339 6.0384e-05
7:156396185 C T 0.038232 -2.1220e-05
7:156399638 G T 0.980068 9.2778e-05
7:156400865 G C 0.037845 1.2293e-05
7:156402662 C A 0.056307 -6.1607e-07
7:156409970 T C 0.747286 4.1410e-05
7:156413721 G A 0.535069 9.8597e-06
7:156422055 G A 0.040890 -1.9507e-05
7:156425893 C T 0.158990 1.2945e-04
7:156427016 T C 1.426690 7.7023e-05
7:156427257 C T 0.034415 -1.4903e-05
7:156428211 C A 0.756591 5.1002e-05
7:156430983 C T 0.118739 -2.3207e-06
7:156432793 T A 0.138626 5.3352e-05
7:156432955 A G 0.164784 -4.8206e-05
7:156433555 A C 0.099898 5.3732e-05
7:156434546 G A 0.757494 3.6676e-05
7:156438797 C T 0.497872 8.4108e-06
7:156446836 G A 0.688843 4.0760e-05
7:156460514 A C 0.858524 -9.7673e-06
7:156464511 A G 0.657469 1.9485e-05
7:156466860 A G 0.068132 6.0145e-05
7:156467225 A G 0.025898 -3.1935e-05
7:156467921 G A 0.027323 -2.0614e-05
7:156468559 C T 0.062847 -1.2815e-05
7:156469133 G C 0.703841 1.9517e-05
7:156471867 C T 0.150041 -2.0022e-05
7:156471966 A G 0.102725 8.4327e-05
7:156481146 T C 0.022795 -5.4094e-05
7:156483293 G C 0.170340 -1.4819e-04
7:156484201 C T 0.637391 -4.3357e-06
7:156518192 A G 0.067878 -1.1726e-04
7:156518195 A G 0.154099 -2.6802e-05
7:156519982 A G 0.086236 2.2429e-05
7:156537916 T C 0.054324 2.3613e-05
7:156541580 T C 0.075727 -3.6634e-05
7:156546166 C G 0.147922 1.3486e-04
7:156550342 A C 0.126915 3.4908e-05
7:156551481 A C 0.032169 1.4064e-04
7:156554830 C T 0.113945 -3.0418e-05
7:156559630 A G 0.100002 -2.6991e-05
7:156568235 A G 0.065652 -2.9410e-05
7:156577354 G A 0.184222 -1.1556e-05
7:156593405 C T 0.400302 2.7628e-05
7:156614151 A G 0.077356 -1.5000e-05
7:156618458 C T 0.060192 8.1919e-05
7:156626677 C G 0.048355 -9.3863e-05
7:156629383 C G 0.036943 -1.0838e-04
7:156632611 A G 0.097895 -1.6757e-05
7:156644074 G T 0.163664 1.3402e-05
7:156674717 C T 0.855074 6.8412e-05
7:156677267 T C 0.671251 7.2728e-05
7:156698806 T C 0.041166 -1.2352e-06
7:156699189 T C 0.050955 -3.9513e-05
7:156699999 A G 0.075772 -1.6344e-05
7:156709776 A G 0.061114 4.0419e-06
7:156712603 T C 0.092504 -1.9666e-05
7:156714732 C T 0.087600 1.1642e-05
7:156714754 A G 0.777166 -4.3293e-05
7:156724323 G A 0.308382 1.5718e-04
7:156735408 T G 0.092150 2.6890e-05
7:156737328 T C 0.065850 6.8459e-05
7:156737504 C T 0.111303 1.4832e-05
7:156738295 C T 1.626729 1.2145e-05
7:156740357 A G 0.031098 3.6290e-06
7:156743264 A C 0.297635 7.1014e-06
7:156743692 T G 0.069891 -2.2861e-06
7:156752231 C T 1.103945 2.8716e-06
7:156752331 A G 1.575897 2.3084e-05
7:156755350 C T 1.599143 1.2404e-05
7:156755781 A G 0.023551 2.8308e-05
7:156757513 A C 1.490832 -6.1574e-06
7:156762248 A G 1.124637 -4.0050e-06
7:156764971 T C 0.297866 1.6642e-06
7:156774462 A G 0.032311 2.7752e-05
7:156777012 G C 0.299408 -1.5012e-06
7:156781605 A G 0.064392 2.3098e-05
7:156783523 G T 1.612379 3.3270e-05
7:156784466 G A 0.164297 5.3885e-05
7:156786508 C T 0.049004 -1.0516e-04
7:156786920 A G 0.203742 -1.5713e-05
7:156795289 T C 0.805070 2.4022e-05
7:156795775 T G 0.062351 -7.9048e-06
7:156798704 G A 0.791071 -2.0490e-05
7:156800622 G A 0.180243 -1.7795e-05
7:156801687 T G 0.020594 -1.1816e-05
7:156801700 T G 0.046122 -1.6404e-04
7:156805025 A G 0.046447 -1.7405e-04
7:156805174 G C 0.033155 9.4432e-05
7:156806129 G A 0.117756 1.6306e-05
7:156816371 C A 0.023220 -4.8318e-05
7:156818027 A G 0.302319 -3.6480e-06
7:156822543 G A 0.126643 1.8094e-05
7:156822706 G A 0.288090 -8.3541e-06
7:156829579 C T 0.035496 8.2140e-06
7:156829816 T C 0.185141 2.7244e-06
7:156831378 C T 0.034629 1.3323e-04
7:156832248 C T 0.119155 4.2048e-05
7:156834995 G A 0.343608 -8.7636e-06
7:156835371 G A 0.082887 -1.2338e-04
7:156836955 C A 0.110365 -8.0856e-06
7:156837086 A G 0.070735 9.7102e-06
7:156841550 A G 0.174423 1.1794e-05
7:156841812 G A 0.200409 -4.0548e-05
7:156850803 T C 0.101384 -8.5167e-05
7:156852547 A G 0.912017 3.7297e-05
7:156852566 G C 0.070238 -1.6307e-05
7:156853243 T C 0.136760 4.0911e-05
7:156857023 G A 0.997900 7.5667e-06
7:156857777 C T 0.109463 1.9099e-05
7:156876169 C T 0.021461 2.2455e-05
7:156879809 G A 0.725851 -2.4258e-06
7:156880398 G A 0.365585 6.6108e-06
7:156880653 C T 0.022496 2.2693e-05
7:156883919 C T 0.035827 4.2890e-06
7:156888856 A G 0.806261 6.1226e-05
7:156897658 T C 0.454977 7.7585e-05
7:156903038 T C 0.025294 1.0610e-05
7:156904943 A G 0.469845 3.9828e-05
7:156911761 G A 0.025697 1.4330e-05
7:156916327 G A 1.860377 3.1887e-05
7:156917199 G A 0.035285 -2.5346e-05
7:156921160 T A 0.281218 -1.6787e-05
7:156926180 T C 0.380237 2.6733e-05
7:156929052 A G 0.059069 3.1655e-05
7:156931058 T C 0.157270 -1.0467e-04
7:156963524 G A 0.694419 -3.1578e-05
7:156967602 G T 0.040101 5.5638e-06
7:156968339 T C 0.057729 2.7563e-05
7:156970206 C T 0.209108 -8.6410e-06
7:156972025 C T 0.023389 9.0021e-05
7:156988269 G A 0.083802 4.6581e-05
7:156994311 T C 0.316581 2.4672e-05
7:156994544 A G 0.026644 -3.6736e-05
7:156996228 C T 1.004690 -2.2350e-05
7:157003592 C T 0.106834 -1.6971e-04
7:157007556 G A 0.248845 -1.1699e-05
7:157011559 G A 0.050410 -5.4450e-06
7:157031269 G A 1.843045 9.9126e-05
7:157035938 G C 1.843237 4.9298e-05
7:157039130 T C 0.053802 1.2439e-05
7:157045557 T C 1.262348 -2.3089e-06
7:157048535 G A 0.026972 1.1419e-05
7:157051717 A G 0.310719 2.8490e-05
7:157053251 T C 0.247661 -8.2893e-05
7:157064303 A G 0.031555 7.6103e-06
7:157065533 C T 0.047446 -3.5897e-05
7:157069157 G A 0.386988 3.5738e-05
7:157074719 A G 0.042701 -2.3852e-05
7:157075319 C T 0.058923 5.5652e-05
7:157075405 T G 0.248469 1.5623e-04
7:157081587 C T 1.812876 3.7834e-05
7:157084509 C T 0.846693 -3.9490e-06
7:157085842 G T 1.833389 5.0733e-05
7:157086516 A G 0.073581 -1.6092e-06
7:157090296 A C 0.631899 -7.0657e-06
7:157090440 T C 0.043441 -8.9637e-06
7:157090813 G A 0.241896 -1.5439e-05
7:157092689 A G 0.025599 -2.4261e-05
7:157097705 T C 0.136338 4.4856e-06
7:157100420 A G 0.104870 -3.8528e-05
7:157102116 G A 1.204210 8.9119e-04
7:157106792 C G 0.172398 -1.4870e-05
7:157109517 C T 0.181171 1.0076e-05
7:157112575 A G 0.044700 5.3958e-05
7:157113979 A G 0.456262 3.0001e-05
7:157115908 T C 0.456148 2.3759e-05
7:157127261 T G 0.057229 4.8193e-05
7:157141237 T C 0.132748 -1.8039e-05
7:157141684 A C 0.069109 1.5777e-05
7:157143067 T C 0.065694 1.1917e-04
7:157145431 C T 1.102283 1.1194e-05
7:157150678 A G 1.146676 -3.6769e-05
7:157152236 T C 0.363953 1.3547e-06
7:157153360 C T 0.052156 -5.2467e-05
7:157161259 A G 0.984846 -4.7668e-05
7:157180113 T C 0.089748 3.2483e-05
7:157186627 T C 1.172401 6.2487e-05
7:157189365 A G 0.085211 6.6656e-06
7:157192659 A G 0.923043 2.3295e-05
7:157195220 C T 0.311521 -4.5349e-05
7:157195623 T C 0.067564 1.9664e-05
7:157197852 A G 0.041698 -2.8331e-05
7:157198031 A G 1.206099 5.2047e-05
7:157201080 C A 0.117642 -5.0987e-05
7:157201284 A G 0.058826 -7.2691e-05
7:157202934 T C 0.047962 6.1025e-06
7:157207228 G T 0.100433 -6.5789e-05
7:157210221 G A 1.160327 2.4325e-05
7:157213346 G A 1.685639 -1.2254e-05
7:157214782 C T 0.131696 1.1737e-04
7:157215403 C G 0.053789 6.0306e-05
7:157216093 T C 0.859248 1.2186e-05
7:157229147 C T 1.012477 4.1694e-05
7:157230360 T C 0.804586 1.2756e-05
7:157231644 A C 0.126922 -2.7779e-04
7:157233756 G T 0.054376 -4.1996e-05
7:157236081 A C 1.968675 4.7078e-05
7:157239424 A G 0.342323 -2.0147e-05
7:157240316 C A 1.128337 -5.4724e-06
7:157251749 T C 0.116880 5.3747e-05
7:157251829 G A 0.081666 4.8958e-05
7:157253683 A G 0.182931 -6.2906e-05
7:157258140 C T 1.892011 -2.9913e-05
7:157258376 T G 0.602084 -6.7907e-05
7:157259348 A G 1.750908 -2.9468e-06
7:157259360 A G 0.093276 5.2933e-05
7:157259690 A G 0.066207 1.3715e-04
7:157260007 T C 0.168980 -4.5189e-06
7:157260092 T C 1.748019 9.4445e-07
7:157261848 A G 0.841322 -2.7168e-05
7:157262318 A G 0.081387 -1.8113e-05
7:157264132 A G 0.054061 3.6256e-05
7:157266683 T C 1.174871 1.1514e-05
7:157267790 G A 0.101222 5.6879e-06
7:157271923 G A 0.872913 4.3242e-06
7:157272072 T C 0.154680 1.1287e-04
7:157273972 T C 1.867138 -7.0534e-06
7:157277422 T G 0.037748 1.2478e-05
7:157279717 T G 0.021071 -3.5371e-05
7:157279994 C T 1.901173 -2.7040e-05
7:157280398 C A 0.073166 -9.7187e-06
7:157280940 T C 0.992532 -3.2424e-05
7:157284101 A C 0.769730 6.6033e-05
7:157285616 C T 0.034619 1.8556e-07
7:157285765 T C 0.076444 -5.1331e-05
7:157289314 G A 1.875181 1.7566e-05
7:157289667 C T 0.868440 4.8189e-06
7:157289725 T C 0.020672 2.4295e-05
7:157293586 T C 0.912501 -7.9283e-06
7:157295157 G T 0.031708 -8.8271e-06
7:157298250 G A 1.015060 -1.9355e-06
7:157299405 C T 0.044382 -9.1421e-06
7:157300517 T C 0.102666 5.9080e-05
7:157300920 A G 0.052653 1.4394e-05
7:157314054 T C 1.076924 1.5084e-06
7:157318712 T C 0.532079 1.9663e-06
7:157322715 T C 0.043883 3.1006e-05
7:157323018 T C 0.089531 2.0536e-05
7:157327385 G A 0.071702 1.0935e-05
7:157331902 A G 0.162797 -5.7970e-05
7:157334598 C T 0.886765 -1.6215e-05
7:157335738 C A 1.669719 4.4809e-05
7:157338736 C T 0.961103 -1.3562e-05
7:157339589 C T 1.919080 -5.7832e-05
7:157346115 T C 0.071984 3.6551e-05
7:157350871 A G 0.025512 3.0052e-05
7:157351160 A G 0.054447 3.4462e-05
7:157359289 C A 0.980039 -1.3665e-05
7:157368550 G A 0.959870 4.1247e-06
7:157372906 G C 0.354199 6.3234e-05
7:157376644 T C 0.353131 5.2168e-05
7:157377798 A G 0.049365 1.0981e-04
7:157384420 A G 0.020575 1.7931e-05
7:157388047 G A 0.265408 3.4790e-05
7:157394758 G A 0.088366 5.9943e-05
7:157396697 A G 0.705500 1.6455e-05
7:157400749 C G 0.318116 4.5220e-05
7:157404930 C T 0.233853 1.2602e-05
7:157408146 A G 0.105974 2.6984e-05
7:157408290 A G 0.106698 2.7132e-05
7:157408385 T G 0.059689 -5.3755e-06
7:157414064 A G 0.982561 5.5560e-06
7:157416066 A G 0.047365 3.0675e-05
7:157416250 T C 0.474636 -1.8187e-03
7:157418883 T C 0.153975 2.3176e-04
7:157419411 C T 0.058839 -1.8115e-06
7:157421670 A C 0.023249 1.3045e-05
7:157428160 T G 0.095227 1.0624e-06
7:157430698 T C 0.157172 9.6408e-05
7:157438979 C T 0.097424 1.0132e-04
7:157443541 G C 0.067947 -1.1333e-05
7:157446453 C T 1.812295 9.7268e-05
7:157447067 A G 0.059800 -2.5938e-05
7:157447773 C T 0.897811 -7.9242e-06
7:157455152 A G 0.118889 1.1483e-04
7:157457103 C T 1.000523 -4.6530e-05
7:157458972 G A 0.214113 2.6344e-04
7:157460843 T C 0.086477 6.5946e-05
7:157467245 T C 0.154731 -2.9766e-05
7:157475795 A G 0.469881 -2.6775e-05
7:157476363 T G 0.035044 -9.8474e-06
7:157481050 G A 0.258729 1.6833e-05
7:157495783 G A 1.840945 4.2297e-04
7:157505096 T C 0.079235 4.1394e-05
7:157510195 T C 0.839439 4.9212e-05
7:157513940 C T 1.482887 9.3714e-06
7:157515275 T C 1.261669 1.8394e-05
7:157519773 G A 0.054736 -1.6084e-04
7:157522774 C G 0.363745 -6.5067e-05
7:157524037 C T 0.126467 -4.8089e-05
7:157529621 T G 0.688161 7.1867e-05
7:157532538 A G 0.060179 4.0137e-05
7:157535195 A G 1.135822 1.6190e-05
7:157535535 T C 0.345475 -5.8006e-05
7:157535955 T G 0.354537 -7.9802e-05
7:157536971 T C 0.566092 1.2634e-04
7:157537145 T G 0.099567 4.8392e-05
7:157537147 C T 0.182087 -5.8436e-06
7:157538397 T C 0.082218 -3.1706e-05
7:157538552 C T 0.156455 -4.7945e-05
7:157542823 A G 0.130664 -5.7184e-05
7:157546472 T C 0.082280 -3.3009e-05
7:157547151 A G 0.072841 7.3056e-05
7:157548925 T C 0.126328 -4.2292e-06
7:157550345 A C 0.053117 -5.3554e-06
7:157551112 A G 0.077064 3.3251e-05
7:157556944 T C 0.114948 -3.4566e-05
7:157562578 G A 0.398066 -4.2462e-05
7:157563148 C T 0.238005 -3.5082e-05
7:157563249 G A 0.157422 -1.2647e-05
7:157565471 G T 0.107918 5.4914e-05
7:157567528 T C 0.267229 -4.7307e-05
7:157567718 G A 0.365533 -2.3642e-05
7:157567732 G C 0.192898 -7.4212e-06
7:157567839 T C 0.229731 -1.0233e-05
7:157573240 T C 0.239874 4.0585e-05
7:157574434 C T 0.047979 3.0600e-05
7:157574739 A C 0.039780 6.2404e-05
7:157581580 G A 0.230497 -8.1042e-06
7:157583166 A G 1.136597 -1.8820e-04
7:157585589 T C 0.255791 8.2927e-06
7:157588588 C A 0.025710 -3.8009e-05
7:157602249 C T 0.331735 -1.1302e-05
7:157602253 A G 0.175816 3.8687e-05
7:157607665 T C 0.089015 1.4673e-05
7:157611035 C T 0.150239 2.3937e-05
7:157611192 T C 0.079482 2.0928e-04
7:157621069 T C 0.055480 3.6729e-05
7:157621669 T C 0.054396 3.7675e-05
7:157624879 T C 0.086285 3.3343e-05
7:157625687 T C 0.032909 -1.5289e-04
7:157626588 A G 0.070780 5.4866e-06
7:157628103 T C 0.046148 -4.9991e-05
7:157631868 G A 0.145854 3.3509e-05
7:157634922 T C 1.246333 -1.2183e-05
7:157636032 A C 0.078823 -8.2272e-05
7:157638792 A G 0.077304 -1.6342e-05
7:157642075 A G 0.267281 5.0525e-05
7:157642767 C A 1.486363 -1.2705e-05
7:157642888 C A 0.126289 6.6081e-07
7:157644121 T C 0.921738 -1.0198e-05
7:157645717 G A 0.377676 7.2780e-05
7:157647573 G C 1.455639 -5.0817e-05
7:157648679 G A 0.273442 -1.5990e-04
7:157649347 T C 0.245570 1.5023e-04
7:157649966 T C 1.344504 -4.7670e-05
7:157650469 T C 0.511949 -8.8081e-06
7:157650659 G A 0.080994 2.5228e-05
7:157653953 G A 0.244626 -5.5516e-05
7:157654886 C T 0.052672 1.1143e-04
7:157655611 A G 0.023321 2.2044e-05
7:157656429 T C 0.200477 1.7289e-05
7:157656497 T C 0.048177 2.1830e-05
7:157658102 A G 0.119664 2.3084e-05
7:157660436 G A 0.439530 2.5126e-05
7:157661371 T C 0.154397 -4.9848e-05
7:157661439 T C 0.061747 2.2225e-05
7:157661785 C A 0.074185 2.7905e-05
7:157667038 T C 0.041315 6.4548e-05
7:157673544 G A 0.362430 1.8617e-05
7:157677877 G A 0.030919 -1.7559e-04
7:157679020 G T 0.266330 -3.1650e-06
7:157679332 T C 1.128688 1.4504e-05
7:157681010 T C 1.762651 3.6182e-05
7:157681344 T C 1.682335 -1.1965e-05
7:157682507 T G 0.275220 -4.9685e-05
7:157685250 A G 0.029601 4.6549e-06
7:157686862 T C 0.074688 1.1138e-05
7:157686948 A G 1.129739 2.4096e-05
7:157688363 A G 1.058041 1.9646e-06
7:157688561 T G 0.139658 3.6388e-05
7:157690083 C A 1.605187 -1.2667e-05
7:157690990 A G 0.792343 3.2925e-05
7:157698822 A G 0.023782 -6.2192e-05
7:157705493 T C 0.039053 -6.8881e-05
7:157714248 A G 1.172171 3.5932e-05
7:157714943 G A 0.027926 1.6561e-05
7:157715412 C T 0.036774 -7.6144e-05
7:157724458 T G 0.775624 4.4540e-05
7:157726833 A G 0.390519 -4.4294e-06
7:157728684 T G 0.042532 4.3961e-05
7:157729211 A G 0.384339 2.6117e-05
7:157729597 C G 0.996978 -2.9397e-06
7:157730863 T C 0.466363 -1.1735e-05
7:157731086 A G 0.027657 1.0661e-05
7:157734210 G A 0.053373 3.0270e-05
7:157735954 G C 0.041445 -1.5606e-05
7:157742912 G A 0.839342 -8.1307e-06
7:157744057 A G 0.637995 2.7132e-05
7:157749489 T C 0.298479 3.9418e-05
7:157749747 A G 0.057946 2.4628e-04
7:157749999 A G 1.762547 -9.4957e-06
7:157754963 T C 1.081627 1.4532e-05
7:157755225 T C 0.161625 -6.4887e-05
7:157757796 T C 0.904127 -1.6277e-05
7:157758641 T C 0.113335 2.8884e-06
7:157761120 T C 0.054766 8.1208e-05
7:157761250 T C 0.067401 1.0582e-04
7:157761607 A G 0.112988 -8.5502e-05
7:157762394 A G 0.922923 -3.9709e-06
7:157762656 G A 0.412288 -8.8136e-06
7:157766729 A G 0.743053 -4.4222e-05
7:157767179 A G 0.115542 -3.0387e-06
7:157768397 C T 1.006560 6.4770e-06
7:157768929 C G 0.026352 7.9374e-06
7:157776816 C T 0.057408 5.4604e-05
7:157781248 T C 0.151255 4.2072e-06
7:157781750 G A 0.697330 2.5735e-05
7:157782708 A G 1.640760 -1.0750e-05
7:157782942 C T 0.821906 -3.7913e-05
7:157785187 T C 0.137097 6.0199e-05
7:157785807 T C 1.323511 -7.4200e-06
7:157786541 G T 0.023795 -4.0823e-05
7:157787138 C T 1.771230 1.3592e-07
7:157787153 A G 0.386800 -1.4837e-06
7:157792493 T C 1.396151 -7.7891e-06
7:157798532 T C 0.320693 1.9980e-05
7:157802589 T C 1.752644 -2.3838e-05
7:157811334 T C 0.126136 1.0074e-04
7:157814302 G A 1.783190 -2.2797e-05
7:157815594 A G 0.088460 1.2958e-04
7:157818558 T C 1.368273 -1.0954e-04
7:157818578 T C 0.128769 1.2223e-05
7:157822895 C T 0.044645 -9.7019e-06
7:157826151 A G 0.041331 7.3099e-06
7:157829930 A C 1.151116 3.8459e-05
7:157836999 T C 0.095312 1.1560e-04
7:157837901 A G 0.413837 2.9842e-05
7:157838188 A G 0.045259 2.8751e-05
7:157842635 C T 1.179049 6.7583e-05
7:157848662 T C 0.686801 4.1700e-06
7:157850010 T C 0.050507 -6.6778e-06
7:157850598 T C 0.024379 -3.8802e-06
7:157854278 G T 0.347221 1.2223e-04
7:157858695 G A 0.026664 -2.0413e-05
7:157861490 G A 0.177260 -2.3807e-05
7:157861788 C A 0.482575 1.7553e-05
7:157866722 A G 0.038819 9.2038e-05
7:157867567 T C 0.266139 -1.0138e-04
7:157869384 G T 0.031208 -4.1123e-07
7:157873145 G A 1.276960 7.0796e-06
7:157873604 G A 0.072650 6.2257e-06
7:157875343 A G 1.162203 -7.7059e-06
7:157876282 C A 1.747610 2.9589e-05
7:157896467 A G 0.579549 7.7224e-05
7:157900316 A G 1.888479 -2.6106e-05
7:157903504 T C 0.711459 -4.7096e-05
7:157922959 T C 0.206453 2.1069e-06
7:157928610 G A 0.597192 -1.9868e-05
7:157929370 T C 0.027845 -2.5817e-05
7:157931144 T C 0.596741 -2.7312e-05
7:157931462 T C 0.055739 1.5535e-06
7:157932023 C T 0.844778 1.7980e-05
7:157932055 T C 0.722784 2.6815e-05
7:157932473 T C 0.216021 -1.7648e-06
7:157933101 A G 0.391740 -3.0387e-06
7:157935531 T C 0.054350 5.3004e-05
7:157935618 T C 0.148000 -6.2916e-07
7:157938090 A G 0.201662 -2.5134e-06
7:157952180 C T 0.350002 1.4407e-05
7:157952691 T G 0.216972 -2.2539e-06
7:157954027 T C 0.029040 4.5251e-05
7:157954629 A G 0.130547 4.2062e-05
7:157959620 T C 0.834437 -9.9519e-06
7:157959636 A G 1.329473 -2.1284e-06
7:157959911 G A 1.683189 3.1129e-05
7:157967320 C T 0.204742 2.3347e-06
7:157968489 A G 0.032828 4.5330e-05
7:157969061 T C 0.040367 6.2196e-05
7:157970376 T G 0.338899 2.0428e-05
7:157978483 T C 0.057761 -8.0096e-05
7:157979792 A G 1.340804 -4.9109e-06
7:157980277 T C 0.038611 1.7919e-05
7:157980559 A G 0.050176 1.6480e-05
7:157981865 C T 1.295016 2.3895e-05
7:157983281 A C 0.121855 -8.8001e-06
7:157984182 G A 0.686019 -1.0985e-05
7:157985149 G C 0.279346 1.3281e-05
7:157987792 T C 0.029871 -2.7079e-05
7:157992083 T C 0.469112 1.6666e-05
7:157992315 A C 0.336279 2.7653e-05
7:157996073 A C 0.026297 -1.4558e-05
7:158016190 T C 0.473516 -3.2128e-05
7:158020174 A C 0.055947 2.9858e-05
7:158030628 A G 0.050491 1.1492e-05
7:158030651 G A 0.036547 -5.0196e-05
7:158031155 A C 0.973294 2.5407e-05
7:158031556 T C 0.281267 -1.3245e-05
7:158031942 G A 0.079050 3.9922e-05
7:158031985 A G 0.108973 1.9667e-05
7:158032025 T C 1.216634 -3.3639e-05
7:158032178 A G 0.182794 -1.5318e-05
7:158038352 G T 0.130294 7.6757e-05
7:158040857 T C 0.060666 -4.3606e-05
7:158043323 G C 1.543719 -1.6102e-05
7:158043423 A G 1.298009 -5.3156e-06
7:158047922 A G 0.120463 -3.1605e-06
7:158048396 T C 0.106675 3.8467e-05
7:158050423 C T 0.189373 -2.0745e-05
7:158051019 T C 0.035775 -3.4123e-05
7:158054039 A G 0.621364 2.9237e-05
7:158058450 A G 0.162940 3.9725e-05
7:158059661 G A 0.618131 1.8464e-05
7:158060285 T C 0.211604 -3.6017e-05
7:158060343 A G 0.597449 4.2208e-05
7:158060448 G A 0.070887 2.3226e-05
7:158064729 G A 0.457346 -1.8825e-05
7:158064807 C T 1.950213 1.5177e-05
7:158069921 A G 1.743498 1.7117e-05
7:158070092 T C 1.566160 4.2209e-05
7:158072833 C T 0.412584 -7.0135e-05
7:158072903 G A 1.537763 7.7161e-05
7:158083998 T G 0.114296 4.2248e-05
7:158085210 A G 0.069384 -1.1236e-04
7:158087633 T C 0.195557 -2.6057e-05
7:158090729 T C 1.924624 1.1502e-05
7:158108444 A G 1.423593 9.0224e-05
7:158110434 C T 1.236907 4.6574e-05
7:158113353 C A 0.057982 5.6075e-05
7:158114591 A G 1.126867 6.9901e-05
7:158114627 G C 0.848741 3.4237e-05
7:158117547 G A 1.925075 8.9034e-05
7:158117595 A G 0.788111 -1.8145e-05
7:158135556 G C 0.505467 -4.4686e-06
7:158136204 G T 0.504611 -4.5461e-06
7:158137355 C A 0.024366 1.2217e-05
7:158137433 A G 1.111527 2.5759e-05
7:158138905 A G 1.891095 4.9242e-07
7:158143713 T C 0.038277 -4.7517e-05
7:158145946 T C 0.059868 3.8318e-05
7:158149612 C T 0.072474 1.0274e-04
7:158151731 G A 1.886227 -2.8832e-05
7:158152543 G C 0.516337 -4.0861e-05
7:158155673 T C 0.025476 -1.1398e-05
7:158159708 A G 0.024778 7.6565e-06
7:158161501 T C 1.509405 5.9337e-05
7:158163933 C T 1.379889 2.9664e-05
7:158164476 T C 1.635804 9.4490e-05
7:158165845 G A 1.821286 4.4714e-05
7:158166227 A G 0.226690 -2.4838e-05
7:158166515 T C 1.828245 1.5337e-05
7:158170263 T C 0.022052 1.7754e-05
7:158175375 G A 0.044155 -2.1355e-05
7:158176046 G A 1.938094 5.7365e-05
7:158176419 T G 1.807845 9.7890e-05
7:158177699 A C 1.810380 1.1625e-04
7:158179995 T C 0.117613 -2.6981e-05
7:158181349 A G 0.056535 1.5072e-04
7:158185561 G C 1.495779 -6.0957e-05
7:158186141 T C 1.057833 3.2878e-05
7:158192517 T G 0.053724 4.3916e-05
7:158193980 T C 0.062510 7.9939e-06
7:158194194 A G 0.042967 1.6952e-05
7:158194935 C A 0.905510 -2.4227e-05
7:158196003 A G 0.975848 4.6730e-05
7:158203729 G C 0.093523 9.0573e-05
7:158208601 T C 0.059310 -3.7769e-05
7:158209204 T C 0.079664 -5.2433e-05
7:158209340 A G 1.874698 5.6511e-05
7:158212561 G A 0.049108 -4.3031e-05
7:158212633 A G 0.939210 -2.9364e-05
7:158223282 T C 0.152554 2.6829e-05
7:158227127 A G 0.812207 -6.9395e-06
7:158228783 A G 1.944718 3.9753e-05
7:158237424 A C 0.118003 -2.5870e-05
7:158239890 G A 0.202233 -7.1989e-07
7:158242041 A G 0.182567 -5.4213e-06
7:158246253 C T 1.086873 -5.6294e-07
7:158260724 G T 1.398338 2.8993e-06
7:158271139 A G 0.355949 -5.1430e-05
7:158279762 T C 0.429413 5.0426e-05
7:158280589 T C 0.944825 -2.3899e-05
7:158283371 A G 0.114676 -5.3390e-05
7:158287847 C G 0.122031 1.7521e-05
7:158313733 G A 1.328571 1.5250e-05
7:158314151 A G 1.019296 9.2114e-06
7:158315130 A G 0.435093 9.2326e-05
7:158315514 C T 0.145384 2.0785e-05
7:158323329 T G 0.048479 1.5375e-05
7:158325173 G A 1.971275 1.4505e-04
7:158336474 C T 0.976608 -1.0564e-05
7:158337999 G A 0.059605 -1.1214e-04
7:158342284 A G 0.041974 8.1847e-05
7:158342430 A G 0.439390 8.6364e-05
7:158348036 A G 0.020630 8.2702e-05
7:158348242 T G 0.055756 9.4075e-05
7:158348913 C T 0.150158 3.6340e-05
7:158353682 T C 0.537500 -7.8305e-05
7:158356308 A G 0.051637 -7.6713e-06
7:158367790 C T 0.044454 1.0953e-05
7:158384368 A G 0.081277 6.3130e-05
7:158389433 C T 0.164806 1.1298e-05
7:158394968 T G 0.189010 2.2411e-05
7:158400100 G A 1.017134 -4.3140e-05
7:158405850 C T 1.338766 -1.3908e-05
7:158406614 C T 0.046116 7.0666e-05
7:158412279 A G 1.395326 -6.4034e-06
7:158418632 T C 0.160223 -1.8249e-05
7:158419818 C T 0.073250 1.4330e-05
7:158423285 G A 0.021328 -3.0642e-07
7:158429972 G A 0.228267 7.3311e-05
7:158431718 A G 0.128535 6.5424e-05
7:158436924 C T 0.077882 2.7938e-05
7:158438186 A G 1.244856 -9.9080e-06
7:158443871 A G 0.164534 1.1467e-05
7:158444634 A G 0.164070 1.2288e-05
7:158444975 G T 1.410370 1.5635e-07
7:158449974 G T 0.065184 -1.9045e-04
7:158458332 C T 0.064405 1.0253e-05
7:158459166 A G 0.047135 9.8998e-05
7:158476554 A G 0.022107 -8.2481e-06
7:158476638 A C 1.231221 -5.1695e-06
7:158482318 C T 0.087629 4.1830e-06
7:158483062 C G 0.063454 -4.3270e-05
7:158486018 T C 0.020179 -1.1705e-05
7:158498390 G A 0.203080 -8.9350e-06
7:158500207 A G 0.153553 4.5314e-05
7:158505638 T C 0.946731 1.8274e-05
7:158508072 T C 1.379633 -1.1776e-05
7:158515207 A G 1.263045 3.9400e-05
7:158517543 A G 0.136919 -2.1839e-06
7:158518128 T C 0.034726 -5.2343e-05
7:158518439 T C 0.043652 -1.0940e-05
7:158519615 C T 0.357042 1.2469e-05
7:158522685 C G 0.923257 4.3115e-07
7:158523550 C T 0.065525 3.4407e-05
7:158527605 T C 0.283120 6.5447e-05
7:158527646 T C 1.729892 -6.9383e-05
7:158527734 G A 1.624687 -2.0665e-05
7:158527844 C T 0.231409 9.7217e-07
7:158531544 A G 0.112774 3.0880e-05
7:158531752 T C 0.050098 -6.2904e-05
7:158533985 C A 0.329158 9.0581e-06
7:158536334 A G 0.113767 3.1660e-05
7:158536376 C A 0.315007 1.0174e-05
7:158540275 T C 0.055097 1.3663e-05
7:158541742 C A 0.026265 7.4450e-06
7:158543051 C T 0.207764 -9.3348e-06
7:158554086 T C 0.066486 1.2055e-05
7:158556342 T G 1.770736 -6.4559e-05
7:158557372 C T 0.021477 -9.3235e-05
7:158560222 G A 0.122813 -1.1166e-05
7:158567966 A G 0.050517 -1.1295e-05
7:158581418 A G 0.894065 3.1041e-06
7:158581798 C T 0.125260 -1.6707e-05
7:158583872 A C 0.063409 7.2840e-06
7:158586138 C T 1.883740 -4.7203e-05
7:158590740 T A 0.206582 -1.2761e-05
7:158599579 A G 0.035879 -3.5847e-05
7:158604515 G A 0.112660 3.2496e-05
7:158606313 G T 0.180139 5.2834e-06
7:158616886 T C 0.038621 3.7202e-05
7:158622413 T C 0.152631 -4.0005e-06
7:158623647 T C 0.125701 2.4562e-05
7:158625529 G T 0.026849 -2.4126e-05
7:158628249 C T 0.117201 7.1528e-05
7:158636675 A C 0.061309 9.8524e-05
7:158644728 A C 0.092286 1.3326e-06
7:158654762 A G 0.072971 -5.2809e-05
7:158654977 C A 0.028180 8.2085e-05
7:158656918 T C 0.029647 5.4134e-05
7:158664253 A G 0.088343 5.0899e-05
7:158665987 T C 0.451767 6.1034e-05
7:158668513 T C 0.204667 -5.4316e-05
7:158672619 G A 0.714939 3.0502e-05
7:158679717 T C 0.020572 -5.7585e-06
7:158690315 G A 0.295315 -2.3009e-05
7:158707017 G A 0.045843 -1.1587e-04
7:158710766 C T 0.074328 1.8187e-05
7:158710879 A G 0.350531 -5.7203e-05
7:158711295 C T 0.205469 -5.2722e-05
7:158711439 T C 0.046385 -1.1208e-04
7:158711950 G T 0.239825 -8.9313e-05
7:158715219 G A 1.640105 -3.0260e-05
7:158724789 C G 1.430909 1.8418e-06
7:158726655 A G 1.025239 1.8989e-05
7:158734813 T C 0.368704 -2.9351e-05
7:158736448 C T 0.052273 -3.4454e-05
7:158745142 C T 0.236051 -1.8185e-05
7:158745482 G A 1.055538 5.8134e-05
7:158749192 A G 0.041078 -3.7492e-05
7:158751928 G A 0.050043 1.6045e-05
7:158754632 C A 1.871332 2.1428e-05
7:158754716 T C 1.338519 1.9096e-04
7:158756873 T C 0.155858 -2.5126e-05
7:158758750 C T 0.288171 -5.2344e-05
7:158758910 A C 1.371876 1.0167e-04
7:158759063 G A 1.662296 5.6223e-05
7:158759602 A G 0.189672 -1.1989e-05
7:158762423 A G 0.361015 -7.1573e-05
7:158762711 C A 0.550541 -2.2533e-04
7:158763288 C T 1.326649 8.0075e-05
7:158764983 G A 0.081225 1.9229e-05
7:158767628 T C 1.251624 4.5413e-05
7:158770423 G C 0.048884 -6.3827e-05
7:158770822 T C 0.086847 -2.8929e-06
7:158773232 G A 1.676558 4.1353e-05
7:158777934 A G 1.337925 4.7686e-05
7:158789686 G C 0.035888 1.3346e-05
7:158790004 C G 1.824103 1.3723e-04
7:158795536 A G 0.046528 3.9912e-05
7:158803701 G A 0.219169 1.4088e-05
7:158807630 A G 0.046982 -2.3091e-05
7:158808276 T C 0.036430 -3.7012e-05
7:158814908 G A 0.060920 9.6146e-05
7:158819808 T C 0.087544 6.9152e-05
7:158820969 T C 1.175095 1.0081e-04
7:158823084 G T 0.381444 -6.9416e-05
7:158823974 G T 0.059910 5.2737e-05
7:158825472 C T 1.808812 4.0050e-05
7:158828355 T C 0.287200 5.5852e-06
7:158834474 G A 1.843285 2.7887e-05
7:158836661 T C 1.837794 4.4008e-05
7:158847249 C T 0.044765 1.0499e-04
7:158847619 T A 0.061010 6.3822e-05
7:158852572 C T 0.231380 -1.7198e-05
7:158855438 G A 0.342891 -6.7511e-05
7:158864106 T G 0.032711 -4.2694e-05
7:158864131 A C 0.156150 3.5564e-05
7:158866550 G A 0.075986 1.0797e-05
7:158871158 G A 0.022834 3.5196e-05
7:158871812 T C 0.494055 -1.9211e-05
7:158875666 T C 0.022344 3.4703e-05
7:158881121 T C 0.107973 1.8913e-05
7:158882443 A G 0.020043 1.0923e-04
7:158893020 T G 0.414489 4.6928e-05
7:158895796 A C 0.298690 -6.8859e-05
7:158901651 A G 0.081167 5.4450e-05
7:158901893 T C 0.489012 -2.4162e-05
7:158908527 T C 0.306561 -6.9620e-05
7:158910467 A G 0.106172 -6.8512e-06
7:158910629 A G 1.199601 1.8828e-06
7:158910780 A G 0.141800 -3.0964e-06
7:158911247 T C 0.022954 4.9385e-05
7:158912118 T C 0.048784 -5.0981e-05
7:158912155 C T 0.032584 3.5150e-07
7:158918882 C T 0.063153 2.2553e-05
7:158919600 C G 0.041302 5.5514e-06
7:158920185 G A 0.168169 -5.7271e-06
7:158921112 C T 0.149921 -1.0046e-05
7:158928541 A G 0.060449 -1.9915e-05
7:158931067 C T 0.281524 -1.4090e-04
7:158942937 A G 1.036352 4.7212e-06
7:158946474 C T 0.677879 2.5652e-05
7:158949615 G A 1.978202 -5.3229e-05
7:158951903 T C 1.006634 2.5595e-05
7:158951983 T C 1.730836 3.5625e-05
7:158952628 T C 0.061718 -8.2929e-05
7:158953160 C T 0.918648 -3.9803e-05
7:158961678 A G 1.395459 4.8115e-06
7:158967625 T C 1.397163 6.8958e-07
7:158986108 A G 1.523748 -1.7803e-05
7:158988561 A G 0.097428 2.4284e-05
7:158991366 T C 0.460244 1.4820e-05
7:159000192 G A 1.117509 -5.4725e-05
7:159007370 G A 0.077418 4.7248e-05
7:159009056 G A 0.112147 -4.9630e-05
7:159009133 T C 1.498356 -4.8980e-05
7:159011350 T C 0.264571 7.3033e-05
7:159018204 T C 1.308480 5.9568e-05
7:159023705 T C 0.146818 -1.5920e-04
7:159039357 G A 0.075522 2.1049e-05
7:159042693 T C 0.072195 5.1712e-05
7:159043742 A G 0.197848 -3.9706e-05
7:159049833 C T 0.058284 1.9788e-05
7:159053747 G A 0.061890 -6.2534e-05
7:159053815 G A 0.061809 -3.0238e-06
7:159054561 G A 1.263646 -2.4294e-05
7:159064243 A G 0.021198 6.2019e-06
7:159072525 C A 0.875821 -2.6175e-05
7:159074587 G A 0.061481 7.0351e-06
7:159075276 C A 0.101878 -2.7926e-04
7:159075706 C T 1.321745 -2.3095e-05
7:159084091 G T 0.054944 4.3836e-05
7:159085413 T C 0.039287 3.8194e-05
7:159086308 T G 0.121492 4.2370e-05
7:159087067 C A 0.416092 5.6366e-05
7:159114266 T C 0.054305 -1.5430e-05
7:159124173 C A 0.060647 8.4876e-06
8:164984 G A 1.847456 -1.0025e-06
8:176818 A G 0.752544 -2.1040e-04
8:179908 C T 0.037725 1.9389e-06
8:190568 G A 0.189380 6.0712e-06
8:193585 A G 0.148191 -8.4656e-06
8:194836 T C 0.123546 -6.6939e-06
8:194943 T C 0.473263 -2.6186e-04
8:195254 A C 0.135419 -3.9642e-06
8:205505 C T 1.071611 -1.6439e-04
8:211977 T C 0.839361 5.0246e-05
8:212603 C G 0.153290 -1.0460e-04
8:215472 C T 0.021292 8.3889e-05
8:217587 T C 1.210578 8.7650e-05
8:217895 T C 0.222402 3.3071e-05
8:219576 A G 0.117694 2.5847e-05
8:219615 T C 0.789977 9.2602e-05
8:219797 G A 0.334076 -1.7062e-04
8:220044 G A 0.101271 -2.3920e-05
8:223170 T C 0.208952 -5.1907e-06
8:224172 T C 0.066963 -2.2047e-05
8:224184 T C 1.053279 6.4440e-05
8:224198 C G 0.054584 1.4704e-05
8:236615 T C 0.028287 7.9160e-05
8:238139 G A 0.107798 -4.5551e-06
8:238265 A G 0.025200 3.9027e-05
8:238516 C T 0.608231 -1.6507e-03
8:239324 C T 1.891024 -5.7664e-06
8:244195 T G 0.125890 -1.7307e-05
8:244589 C A 0.051095 -9.1496e-05
8:246593 C T 0.156621 4.7946e-05
8:252880 A G 0.383379 -1.6535e-05
8:259934 T C 0.179055 -3.2590e-05
8:262083 G A 0.059495 -2.9816e-04
8:263427 T C 0.193203 -7.2993e-05
8:268266 A C 0.049975 3.4568e-05
8:268415 C T 0.044658 -2.7227e-05
8:271362 A C 0.063568 -3.9866e-05
8:277424 T C 0.094127 3.6767e-05
8:281112 A C 0.130281 2.7927e-05
8:282438 C T 0.063886 -1.6281e-05
8:286684 T C 0.139817 -8.5196e-05
8:290296 G A 0.247596 1.4406e-04
8:293636 T C 0.030416 1.1809e-04
8:293820 C T 0.448092 -1.4197e-04
8:295523 C T 0.104669 -4.3050e-05
8:296646 A G 0.076986 -2.2948e-06
8:297404 A C 0.029293 3.8739e-05
8:297459 A G 0.030896 9.0599e-05
8:298274 A C 0.102264 -3.7119e-05
8:300110 T C 0.144533 -6.2123e-06
8:302124 G T 0.232269 -5.8880e-05
8:307531 T C 0.038537 7.0151e-05
8:307840 A G 0.053211 3.8385e-05
8:309747 T C 0.285305 -2.6532e-05
8:312861 C G 0.053980 -1.0477e-04
8:314765 C A 0.287301 -1.0816e-04
8:315843 T C 0.287333 -7.5231e-05
8:323263 T C 0.061105 5.1206e-05
8:324367 T C 0.149457 -2.5919e-04
8:326764 A G 0.025323 3.5288e-05
8:327495 T C 0.211006 -2.5808e-04
8:333018 G A 0.251377 -4.5940e-05
8:333105 A G 0.066262 9.6979e-06
8:340695 A G 0.170522 9.4019e-05
8:344543 C T 0.193638 -4.5315e-05
8:345410 A G 0.044675 2.9920e-05
8:346596 T C 0.057661 3.2573e-05
8:358273 A G 1.150395 1.7923e-05
8:362939 T C 0.026054 5.5793e-06
8:363185 G A 0.133546 2.2964e-05
8:365789 T C 0.129791 6.2180e-05
8:366900 T G 0.245152 -3.9963e-05
8:368635 T C 0.034204 3.6535e-05
8:368718 C T 0.037787 1.8947e-05
8:381344 G C 0.322378 3.4337e-06
8:382398 A G 0.153255 3.5038e-05
8:387201 A G 0.123715 3.3292e-05
8:398617 T G 0.044087 2.2768e-05
8:400391 A C 0.033912 5.5313e-05
8:400600 A C 0.197277 3.2563e-05
8:407274 C T 0.132329 3.2945e-05
8:407519 G A 0.020043 4.2089e-05
8:409375 G A 0.478028 3.9248e-06
8:413288 G A 0.235093 -3.9700e-05
8:414601 C T 0.052510 -4.9456e-05
8:416697 G A 0.903686 1.5115e-06
8:419965 C G 0.076126 1.5801e-05
8:422205 G A 0.647297 -1.3432e-05
8:423092 G A 0.118658 1.5775e-06
8:424185 T C 0.180678 -4.0104e-06
8:424461 C T 0.112800 1.8835e-05
8:426646 A G 0.245593 7.0457e-05
8:429357 G A 0.022892 4.7767e-06
8:431501 G A 0.208322 -5.6091e-05
8:435298 G T 0.595303 -6.1850e-06
8:435375 A C 0.170464 5.2083e-05
8:437078 C T 0.584635 8.4793e-06
8:437785 C G 0.081929 -1.0553e-04
8:440001 C T 0.169272 -1.3193e-04
8:445601 C T 0.138379 5.2642e-06
8:451642 A C 0.517882 1.2387e-04
8:453549 T C 0.035272 2.6793e-05
8:457459 C T 0.991941 2.6826e-05
8:460498 C T 0.258586 5.6875e-05
8:460738 T C 0.056934 2.5772e-05
8:469817 T C 1.403788 1.3547e-05
8:470409 G T 0.068657 -8.4771e-05
8:470556 C T 0.067525 3.5499e-05
8:470861 T G 0.102897 7.2970e-05
8:473295 C T 1.325776 -1.1876e-05
8:474002 C G 0.212795 -9.1566e-05
8:479381 G A 0.153797 -1.2273e-04
8:481500 G C 0.155209 -1.5066e-05
8:483451 T C 0.041335 7.2617e-05
8:485102 T C 0.042367 1.5816e-06
8:487614 A G 0.137490 4.4155e-06
8:490396 G C 0.048511 -6.4639e-05
8:497247 C G 0.449511 2.2570e-05
8:500785 G A 1.026050 2.4086e-05
8:501741 T C 0.041426 6.8099e-05
8:504401 A G 1.734572 3.0682e-05
8:507783 T G 0.083964 5.3707e-05
8:508589 A C 1.118116 1.3166e-04
8:509971 T C 1.244921 1.1669e-04
8:513823 C T 0.223834 4.1730e-05
8:514876 G C 0.046609 4.7091e-05
8:515490 A G 0.054577 9.0884e-05
8:516098 T C 0.026781 4.1631e-05
8:516193 G A 0.069326 3.1159e-05
8:516479 C A 1.818400 1.3619e-05
8:517448 T C 1.647547 -6.5748e-05
8:518421 C T 0.305305 4.6940e-05
8:523959 C T 0.403220 5.4187e-05
8:524939 C A 0.240419 -2.2966e-06
8:529599 A G 0.157013 -4.7518e-06
8:531134 A G 1.183580 3.7643e-05
8:531855 C G 0.038991 1.9501e-05
8:531882 G A 0.365244 -1.5949e-05
8:540650 C T 1.181428 2.3116e-05
8:542987 C G 0.044155 -1.2050e-05
8:543358 A G 0.039345 -2.0463e-06
8:544185 A G 0.065305 -1.2520e-04
8:544821 A C 0.397124 -2.6959e-05
8:546851 G C 1.970740 -2.3291e-04
8:550535 A G 0.020890 -1.3518e-05
8:552848 A G 0.066979 -3.7907e-05
8:557242 A G 0.044295 7.1442e-05
8:565639 C T 0.480261 -1.0162e-04
8:566173 A G 1.353492 4.6720e-05
8:567793 C A 0.299882 1.4634e-04
8:568828 T C 0.051296 2.8693e-05
8:572628 G A 0.174699 2.2390e-05
8:575631 C T 0.026304 2.3708e-05
8:581467 A C 0.231273 2.6816e-05
8:585869 G A 0.446453 -8.7630e-05
8:588892 A G 0.783927 -3.7224e-05
8:593582 T C 0.071926 -2.8761e-05
8:600729 G A 1.555082 -1.0708e-04
8:605361 C T 0.062364 -5.2568e-05
8:606117 A G 0.712611 -1.0437e-04
8:607251 T C 0.491923 -1.1465e-04
8:608110 T C 0.129785 -1.0089e-04
8:609901 G A 0.045652 2.8911e-05
8:613620 T C 1.800052 -3.3379e-04
8:617469 A G 0.066600 6.4143e-05
8:617790 A C 0.137169 1.3343e-05
8:623696 A G 0.046044 3.2172e-05
8:623906 T C 0.053396 6.7202e-05
8:627040 C T 0.452737 -9.3203e-05
8:633892 T G 0.457164 -1.3181e-04
8:639455 T C 0.041231 -3.4128e-05
8:640084 T C 0.108626 -4.2631e-05
8:642076 A G 1.015930 -4.0739e-05
8:647415 A G 0.195608 8.4502e-05
8:649190 T C 0.607946 -3.5716e-05
8:652451 T C 0.094461 3.4497e-06
8:653274 T C 0.067943 -1.2723e-04
8:653745 C T 1.619095 -3.5404e-04
8:655142 C T 0.671721 -1.2423e-05
8:659582 G T 0.180951 -5.4756e-06
8:668031 A G 0.080056 -1.7350e-05
8:670533 G A 0.928678 1.0465e-04
8:675350 A G 0.335796 -2.5879e-05
8:676169 G C 0.040543 4.4975e-06
8:683128 A G 0.665584 2.8271e-05
8:684874 C A 0.021380 2.5574e-05
8:689668 T C 0.106659 8.4652e-06
8:691076 G A 0.275220 -1.2744e-05
8:692913 G C 0.411087 7.0054e-06
8:699370 T C 0.055051 6.0588e-05
8:699552 A G 0.382622 -1.5172e-05
8:707536 G A 0.169964 -5.6267e-05
8:708022 A C 0.059540 2.8608e-05
8:710889 A G 0.199490 1.1516e-06
8:713710 A G 0.117026 -3.4658e-06
8:716894 G C 0.397679 -1.4233e-05
8:720491 A G 1.578958 -1.7558e-05
8:720794 G A 0.664311 -1.3419e-05
8:720983 G T 0.104218 8.9212e-05
8:721605 C G 0.118960 -3.4751e-05
8:730627 C A 0.296366 -1.9832e-05
8:733250 G A 0.223967 1.8508e-05
8:743025 T G 0.160898 2.5953e-05
8:747017 G A 0.416901 1.7893e-05
8:750404 C T 0.124744 1.2005e-05
8:758003 A G 0.066577 -2.2668e-05
8:758098 T C 0.024989 1.0491e-04
8:758355 A G 0.240254 -4.0224e-05
8:760001 T C 0.051715 3.4240e-05
8:762546 C T 0.604333 2.4980e-05
8:773782 T G 0.182038 -6.2066e-05
8:774718 A G 0.055902 4.1706e-05
8:777462 T C 0.113510 1.2357e-05
8:780863 A C 0.093835 5.5513e-05
8:784310 A T 0.080709 3.2908e-05
8:784370 A C 0.589763 6.7721e-06
8:786510 A G 0.085425 5.8196e-07
8:789232 T G 0.091602 3.3591e-06
8:792255 G A 0.586352 8.3337e-06
8:793846 T G 1.487804 -1.5590e-05
8:794496 G T 0.190133 9.3851e-06
8:796608 G A 0.226576 -5.6715e-05
8:799627 G A 1.173281 -3.1597e-05
8:802145 A G 0.032172 -4.4501e-05
8:802578 G A 0.030208 5.9216e-05
8:809859 A G 0.185332 3.3830e-06
8:810372 T C 0.094088 4.3565e-05
8:818934 G A 0.057901 2.4703e-05
8:820359 G C 0.031685 -3.8337e-05
8:828266 G A 0.385358 -6.2280e-06
8:840094 G A 0.029364 -6.5902e-05
8:842000 T C 1.624992 5.8238e-06
8:843432 T A 0.062000 6.2370e-05
8:849012 T C 0.549853 6.4969e-06
8:850845 G A 1.958837 -9.3179e-05
8:855083 A G 0.147403 3.2022e-05
8:855557 A G 0.235301 -2.9775e-05
8:856874 A G 0.272896 7.0768e-05
8:860073 A G 0.053591 1.3280e-05
8:868640 T G 0.222551 -4.7568e-05
8:872081 A C 1.850510 -6.3598e-06
8:873675 A G 0.154014 1.8126e-05
8:877112 A C 0.254467 1.1226e-05
8:879698 G A 0.032633 -7.2031e-05
8:885600 T C 0.229783 2.7791e-05
8:886185 C T 0.371772 2.5388e-05
8:894965 C A 0.181184 4.8995e-06
8:897435 C T 0.869839 -1.1353e-05
8:904106 T G 0.280556 1.2451e-05
8:906846 G A 0.068446 -2.0131e-05
8:907134 G A 0.028757 -7.7373e-06
8:912444 C T 0.058829 4.4497e-05
8:914300 G A 1.925848 3.2258e-05
8:917174 C T 0.887437 2.2786e-05
8:927722 T G 0.920985 2.4025e-05
8:933961 A G 0.173888 2.2081e-06
8:934634 T G 0.050306 7.2910e-05
8:935931 T G 0.274458 -2.1447e-06
8:937534 T C 0.919570 1.8766e-05
8:940177 T C 1.716234 3.9067e-05
8:944024 A G 0.149337 -5.8992e-07
8:944762 T G 0.035499 -1.4978e-05
8:944950 T C 0.029394 1.8922e-05
8:946219 G T 0.857288 4.0578e-06
8:947641 T C 0.028998 -2.3228e-05
8:950995 A G 0.399120 -1.7071e-05
8:954702 G A 0.703208 4.3946e-05
8:958178 T C 0.113481 -2.6013e-06
8:962136 C T 0.674019 2.8455e-05
8:969134 A G 0.108966 -2.6787e-05
8:971062 T C 0.715938 1.8957e-05
8:979414 A G 0.448965 1.7295e-05
8:980730 G A 1.806858 8.9741e-05
8:981730 T C 0.464315 3.2422e-05
8:994147 C T 0.469089 5.9721e-05
8:994238 T C 0.104503 -2.6358e-05
8:994605 C T 0.694000 3.2041e-05
8:998618 C A 0.769308 2.7581e-05
8:998945 A G 0.038524 -1.0829e-05
8:1002462 A G 0.099667 4.8976e-06
8:1002796 G A 0.043194 -7.5352e-05
8:1004014 A C 0.067544 1.2330e-06
8:1005303 G A 0.027238 8.9050e-05
8:1005427 G A 0.138980 7.2430e-06
8:1012890 T C 0.434989 -4.8322e-05
8:1018116 C G 0.757912 -4.4301e-05
8:1021986 T G 0.692413 1.4969e-05
8:1026110 C A 0.448956 3.6119e-05
8:1033625 G A 1.195797 5.1289e-05
8:1034551 A G 0.043626 -3.0173e-05
8:1035729 T C 0.417336 7.9312e-05
8:1037224 G A 0.029793 -2.6867e-05
8:1037264 T C 0.707976 -1.3530e-05
8:1039289 G A 0.143310 -7.0305e-05
8:1039740 A G 0.562135 3.2048e-05
8:1039845 C G 0.872065 -1.0100e-05
8:1041555 A G 0.074350 4.7416e-05
8:1043785 G C 0.253795 -3.7719e-05
8:1046080 A G 0.064652 7.4175e-06
8:1047990 G A 0.030202 3.4580e-04
8:1049291 G A 1.681816 3.4109e-05
8:1051903 C T 0.244275 5.4564e-05
8:1057039 A G 0.773015 1.7786e-05
8:1066059 G T 0.219049 1.3674e-06
8:1069489 G A 0.616716 -1.4921e-05
8:1069892 C T 0.070361 5.4998e-05
8:1079080 C T 0.078326 -5.3607e-06
8:1081687 G C 1.889644 1.1687e-04
8:1082832 G A 0.110911 2.5726e-06
8:1083095 A G 0.096305 -2.4788e-05
8:1085929 A G 0.050179 3.0689e-05
8:1087532 G T 0.212399 2.9495e-05
8:1087676 T G 0.072319 -3.0698e-05
8:1090144 T G 0.054856 1.4036e-05
8:1094282 C T 1.776903 2.9621e-05
8:1096519 A C 1.074574 1.1309e-06
8:1101298 G A 0.066145 -1.4301e-04
8:1102518 T C 0.037219 1.2876e-04
8:1110914 G T 0.383658 2.7329e-05
8:1111612 T C 0.180879 8.5266e-05
8:1116809 A G 1.154894 7.8571e-05
8:1117580 T G 0.439920 -9.9440e-05
8:1125806 T G 1.153917 5.5094e-05
8:1126558 A G 0.291533 5.4855e-05
8:1129232 T G 0.078495 -1.9278e-05
8:1132882 A G 0.050416 4.8556e-04
8:1136713 C T 0.257047 -3.1932e-05
8:1141930 T C 1.644973 2.6000e-04
8:1142350 G A 0.381022 1.5114e-05
8:1144107 T C 0.428848 2.9891e-05
8:1145853 G C 0.100514 -1.3231e-05
8:1147509 A G 0.053672 3.0139e-04
8:1148999 C G 0.090784 -2.1522e-05
8:1149535 C T 0.181337 -5.7253e-05
8:1149677 G A 0.932725 6.8015e-05
8:1152960 A G 0.740849 3.4782e-05
8:1153645 C T 0.420669 2.7348e-05
8:1154192 G C 0.338678 2.8870e-06
8:1154867 A G 0.065944 -1.2646e-04
8:1155452 T C 0.834285 4.7508e-05
8:1162237 G C 0.059147 4.8813e-04
8:1163443 C T 0.028154 1.4547e-05
8:1163521 A G 0.031373 -1.6174e-04
8:1163522 G T 0.066450 2.3046e-05
8:1164482 T C 0.062838 -1.4189e-06
8:1166016 T C 0.035534 6.7418e-05
8:1166627 G C 0.235947 -7.2103e-05
8:1166945 G T 0.593771 2.5394e-05
8:1169457 A C 0.249920 -4.2157e-05
8:1170539 A G 0.843928 -3.4224e-06
8:1173692 T C 0.049219 1.4259e-06
8:1175558 C A 0.122803 3.1996e-05
8:1177913 G A 0.436820 -7.4740e-06
8:1178614 A G 0.025625 -2.9855e-05
8:1183945 T C 0.271546 -5.7670e-05
8:1184046 A G 1.957062 -1.0020e-05
8:1184299 C A 0.048780 -2.2198e-05
8:1184624 C T 0.059949 8.6394e-05
8:1192468 C T 0.044746 2.3648e-05
8:1192600 A G 1.393999 8.1058e-05
8:1194225 G A 0.057628 1.0854e-04
8:1194934 T C 0.096340 -4.4744e-05
8:1195044 T C 0.036349 6.2536e-06
8:1195796 G A 0.096490 8.6149e-05
8:1196053 T C 0.095763 -2.7745e-05
8:1201693 C G 0.053026 1.5020e-04
8:1201728 T C 0.041581 -1.4919e-06
8:1202567 C G 0.028066 4.8709e-05
8:1202655 A G 0.035200 -4.2730e-06
8:1202832 A G 1.484003 6.5228e-05
8:1203138 C T 0.053113 -3.1570e-05
8:1204600 T C 0.036583 4.5101e-05
8:1209856 C T 0.891903 1.9793e-05
8:1212115 T G 1.730122 2.4671e-05
8:1212323 T C 0.385514 -5.4356e-05
8:1217868 A C 1.822983 1.5851e-05
8:1220581 C T 1.640984 2.5203e-05
8:1220902 C T 0.586131 -3.3770e-05
8:1229149 G T 0.706227 1.7963e-04
8:1234527 G C 0.041568 -2.6592e-05
8:1234652 G A 0.059637 -2.5142e-05
8:1234837 A G 0.443438 -3.3632e-05
8:1236465 T C 0.057158 4.4773e-06
8:1245003 C T 1.706493 -1.9746e-05
8:1246443 A G 0.059826 -5.3571e-06
8:1247317 T C 0.083325 -8.5430e-05
8:1247423 G A 0.040608 -4.2185e-05
8:1250263 A G 0.558756 -1.8141e-05
8:1256480 A G 1.211535 -3.9135e-06
8:1257169 A G 0.028462 1.0914e-05
8:1258433 C G 0.031055 9.8630e-05
8:1259848 C A 0.107574 1.2129e-04
8:1263302 T G 0.418231 2.0087e-05
8:1266929 A C 0.505646 1.1434e-05
8:1267009 A G 0.897188 -2.4145e-05
8:1268564 T C 0.029958 5.4360e-05
8:1270475 T C 0.234272 -4.8213e-05
8:1270993 C T 1.640400 -4.3905e-06
8:1273211 T A 0.046379 8.2733e-06
8:1273825 A G 0.120330 -9.9835e-05
8:1273868 C G 0.070433 -1.3725e-05
8:1273975 T C 0.058553 1.2117e-04
8:1277581 A G 0.404349 4.5387e-05
8:1282262 T C 0.054568 2.6447e-05
8:1282409 A G 0.339723 -8.6006e-06
8:1283187 T G 0.050510 5.1313e-06
8:1284672 G A 0.034768 8.5701e-06
8:1285756 T C 0.704380 1.0468e-05
8:1291009 T C 0.049981 1.1572e-04
8:1291215 C G 0.238306 2.2899e-05
8:1291256 G C 0.189987 2.9532e-04
8:1291838 T G 0.866564 4.9854e-06
8:1292166 T C 0.499869 1.8739e-05
8:1293894 T C 0.225680 -3.0647e-05
8:1297134 G T 0.036430 -1.0827e-05
8:1297292 T C 0.147789 -8.1717e-06
8:1297437 T C 1.299852 -1.1104e-05
8:1301574 G A 0.792700 6.9995e-06
8:1302174 C T 0.393840 -5.2924e-06
8:1302748 C T 0.136429 -2.5217e-05
8:1303497 A T 0.025125 1.2520e-04
8:1304128 A G 0.955952 4.8404e-06
8:1304723 A G 0.389958 5.3404e-05
8:1304999 G A 0.190152 5.1790e-05
8:1305163 T C 0.377861 6.9658e-06
8:1305319 A G 0.119859 3.0051e-05
8:1305450 A G 0.051137 -4.0500e-05
8:1307488 G A 0.123563 -3.5343e-05
8:1311796 G C 0.115698 -3.9668e-05
8:1312727 A G 0.120632 2.5433e-05
8:1312930 T C 0.072052 5.7815e-05
8:1313088 A G 0.031162 4.5083e-05
8:1318303 C G 0.161129 1.4255e-05
8:1320832 G A 0.561129 -8.5391e-07
8:1321642 C T 1.532407 3.9459e-05
8:1321705 G A 0.065756 3.0824e-06
8:1325428 T C 0.048323 1.6484e-05
8:1328679 C A 0.094607 -1.1090e-05
8:1328742 A G 0.059254 5.6254e-06
8:1329489 T C 0.080352 -1.3690e-06
8:1331290 A G 0.523342 -4.8812e-06
8:1331702 A G 0.044217 3.2156e-05
8:1334953 G A 1.191837 1.3033e-05
8:1338752 T C 0.055726 -7.7046e-06
8:1339497 T C 1.426021 -2.7535e-05
8:1339565 T C 0.074714 2.8118e-05
8:1339798 G C 0.030607 -6.7012e-05
8:1340430 T C 0.032071 -7.8003e-05
8:1340636 T C 0.541852 1.5578e-05
8:1358791 A G 0.506866 1.9388e-05
8:1359156 T C 0.336023 -1.0434e-05
8:1360711 A G 0.056294 -9.1811e-06
8:1360754 T C 0.109551 -4.6457e-05
8:1364315 C T 0.098262 -2.2077e-05
8:1364825 A G 1.205427 -1.0963e-05
8:1368016 G A 0.959392 3.3247e-05
8:1370309 T C 0.109593 -4.3581e-05
8:1370352 C T 0.330814 1.8231e-05
8:1374199 G A 1.555887 -2.8516e-06
8:1376866 G C 0.140794 -2.7930e-05
8:1378594 T G 0.020737 3.6867e-06
8:1380953 T C 0.138805 3.9203e-05
8:1381884 T C 0.531268 -4.6538e-05
8:1389355 A G 0.495607 3.0037e-05
8:1392741 G A 0.363693 -4.5348e-05
8:1400043 T C 0.053386 -1.6589e-05
8:1401523 T G 0.332719 2.0740e-05
8:1401820 G A 0.118846 -3.7769e-05
8:1402226 C G 0.044197 1.5024e-05
8:1410994 T C 0.924747 2.9714e-05
8:1415181 T G 0.334101 -8.9216e-09
8:1415745 C T 0.440348 2.2775e-05
8:1415849 A G 0.020120 3.5185e-05
8:1416250 C A 0.106980 -2.2717e-05
8:1416914 A C 0.026054 2.2363e-05
8:1418823 A G 1.369074 9.0038e-06
8:1421678 A G 0.836563 2.2247e-05
8:1423744 C G 1.239267 9.5090e-06
8:1427640 G A 0.061199 4.2180e-05
8:1428263 A C 0.087483 -1.6687e-04
8:1428420 A G 0.060920 6.8654e-05
8:1433152 G C 0.025430 1.2449e-06
8:1433465 T C 0.139808 -9.6553e-05
8:1436644 A G 1.193207 8.7616e-06
8:1439795 C T 0.288986 -2.6487e-05
8:1440035 C G 0.711346 -2.5249e-05
8:1443949 A G 0.047219 1.5360e-07
8:1447294 T C 0.162265 -9.6969e-05
8:1448256 C A 0.029062 4.6010e-05
8:1449396 A G 0.020685 3.1642e-05
8:1449560 A G 0.030997 2.1315e-05
8:1451688 A G 0.227845 -2.1545e-05
8:1453439 C A 1.542502 -3.7586e-06
8:1453941 A T 0.345744 9.8825e-05
8:1453974 G A 0.033736 2.4635e-05
8:1459232 T C 0.338172 1.5787e-04
8:1460647 C T 0.070131 4.1269e-05
8:1465939 G C 0.020474 2.3343e-05
8:1467560 G A 1.318980 -1.8608e-05
8:1472630 A G 0.093384 -3.1942e-05
8:1473013 G T 1.289313 4.6988e-06
8:1484335 T G 0.425343 -8.9453e-05
8:1484976 G A 0.026359 1.2580e-05
8:1487907 C T 0.046268 -4.1079e-05
8:1488388 T C 0.047888 -9.9094e-06
8:1488606 A G 1.883714 -2.9696e-05
8:1489918 G A 0.293127 -2.3141e-05
8:1495419 T C 0.941489 7.8888e-05
8:1496788 G A 0.869923 -3.4900e-05
8:1499222 A G 0.076064 -1.3237e-05
8:1502119 T C 0.029504 4.1761e-05
8:1502838 T C 0.131570 -3.2465e-05
8:1504334 A G 0.136623 6.9537e-05
8:1509496 T C 0.826602 -5.9048e-05
8:1514009 A C 0.884403 -4.8655e-05
8:1521904 C T 0.872588 9.6075e-05
8:1521965 A G 0.073013 1.3820e-05
8:1522410 A G 0.036339 -4.0264e-06
8:1526902 G A 1.059586 4.5662e-05
8:1533760 A C 0.984424 4.7143e-05
8:1535034 C A 0.124085 -1.4092e-05
8:1540019 T C 0.036930 -1.6464e-05
8:1550306 T G 0.075847 3.7459e-05
8:1552088 A G 0.031442 -5.7600e-05
8:1552248 G T 0.045859 -1.1031e-06
8:1552537 C T 1.966432 -4.7305e-05
8:1552963 T G 0.057339 -8.1646e-05
8:1554539 C T 1.535562 -8.2238e-06
8:1554601 G A 0.884016 5.2336e-05
8:1565931 G A 0.039894 2.7639e-05
8:1567296 A C 0.656898 -1.5536e-04
8:1571352 T C 0.062172 3.4343e-05
8:1575286 A G 0.033684 -1.0688e-05
8:1575724 A C 0.124841 -3.4691e-05
8:1577469 A T 0.049342 1.4081e-05
8:1578399 C T 0.177040 -2.1429e-05
8:1584751 C T 0.433142 1.3503e-06
8:1585661 A C 0.049024 -7.0685e-06
8:1593490 T G 0.115588 -5.3682e-05
8:1594395 A G 0.055941 7.8086e-05
8:1595901 G C 0.953884 -6.7403e-05
8:1598286 G T 0.523342 -8.2791e-05
8:1598378 A G 0.664795 -4.2217e-05
8:1599229 G A 0.141716 3.1293e-05
8:1600390 T G 0.096762 -6.7688e-05
8:1601184 A C 0.024372 7.2649e-05
8:1603183 A G 0.128486 1.7073e-05
8:1612749 T G 0.071251 2.3949e-05
8:1613232 G A 1.072270 -5.2737e-05
8:1615358 G A 0.216144 1.3447e-04
8:1616640 A G 0.433600 -2.8715e-05
8:1616718 G A 0.493322 -1.6297e-05
8:1619607 C G 0.308437 -9.9498e-06
8:1619823 G A 0.188955 -3.8907e-05
8:1621692 A G 0.229799 2.2479e-05
8:1623451 A G 0.033376 -9.3399e-05
8:1623567 T G 0.554251 -5.7583e-05
8:1624031 T C 0.178114 -8.7401e-06
8:1625077 C G 0.084678 6.0706e-06
8:1625790 G C 0.041354 -1.2851e-04
8:1626220 T C 1.964975 -2.7341e-05
8:1626908 A G 0.413217 -7.9529e-06
8:1628722 A G 0.508132 -1.3813e-05
8:1632462 T G 0.184583 6.1914e-05
8:1633011 A G 0.036476 4.1229e-05
8:1633423 C G 0.032088 -1.5257e-05
8:1634237 T C 0.094909 5.2548e-05
8:1637963 T C 0.317613 -8.9867e-07
8:1638086 C T 0.648738 -1.1794e-05
8:1639528 A G 0.047576 1.1631e-04
8:1640790 G T 1.115643 -5.6195e-05
8:1642607 T G 0.356033 -1.6926e-05
8:1643051 G A 1.107989 -1.2650e-04
8:1645854 T C 0.122154 1.1648e-05
8:1647369 G T 0.177536 2.4262e-05
8:1648035 G A 0.491154 -2.6324e-05
8:1650371 C G 0.960379 -2.2955e-04
8:1650766 C G 0.113153 3.1568e-05
8:1652879 C A 0.319155 -7.4110e-06
8:1655023 G C 0.111216 -1.7987e-04
8:1661092 A G 1.581489 1.9222e-05
8:1671835 A G 0.219906 -1.7101e-03
8:1671867 C G 0.110635 4.0486e-04
8:1674334 G A 0.429854 -4.5260e-05
8:1676876 C G 0.077969 -2.7428e-04
8:1677196 T C 0.021484 8.0039e-06
8:1677642 A G 0.028569 -1.2952e-04
8:1679576 T C 1.882351 2.1194e-04
8:1681195 T C 1.871257 1.5768e-04
8:1684019 T C 0.539551 5.7743e-05
8:1686545 A G 1.120567 5.4593e-05
8:1690759 A C 0.106256 -1.4247e-05
8:1691486 T G 0.515617 1.5777e-05
8:1696453 T C 0.091916 -7.4323e-06
8:1697853 G A 0.088934 -1.3882e-05
8:1698911 G A 0.147539 -1.1300e-05
8:1700188 C A 1.545293 7.8323e-05
8:1703380 G T 0.036482 1.3348e-05
8:1703990 A G 0.035044 -4.2150e-05
8:1707658 G A 0.111001 9.3071e-06
8:1708076 A G 0.052360 -4.8104e-05
8:1716432 G T 0.256369 6.5501e-05
8:1716873 A G 0.082689 1.0192e-06
8:1717036 A G 1.470673 1.0702e-04
8:1718971 T C 1.638284 2.7569e-04
8:1721598 C A 0.073208 1.2282e-04
8:1728189 G A 0.202116 1.4495e-05
8:1730228 C T 0.199055 2.2576e-05
8:1733200 C G 0.082137 6.3375e-05
8:1733257 T C 0.036164 2.2111e-05
8:1746950 G A 1.645833 2.8082e-04
8:1748166 G A 1.644522 3.7534e-04
8:1748567 A G 1.471822 1.0117e-04
8:1749023 G A 0.587092 2.1937e-05
8:1756800 T G 1.164647 3.3002e-05
8:1759252 A G 0.109093 -9.5630e-06
8:1759849 A G 0.205531 1.6183e-05
8:1760646 A G 0.071228 -5.8640e-05
8:1763401 T G 0.078573 3.7550e-05
8:1764342 C T 0.601467 1.6954e-05
8:1765425 C T 0.224230 -6.5103e-06
8:1765720 A G 0.223279 5.4683e-05
8:1766762 T C 0.069277 1.0141e-04
8:1767879 C T 0.176764 -3.7999e-06
8:1768778 C T 0.077457 1.6201e-05
8:1772641 A G 0.557984 -3.6896e-05
8:1774452 A G 0.082916 3.4384e-05
8:1778193 T C 0.486116 -1.1899e-04
8:1778697 C T 0.937198 -3.4769e-05
8:1783938 C G 1.469904 -1.6011e-04
8:1785443 T C 0.433233 -2.9375e-05
8:1786342 T C 0.748928 2.5832e-05
8:1786365 T C 0.033678 -1.4954e-05
8:1786857 T C 0.132300 1.1967e-06
8:1789588 C T 0.027086 -1.8353e-05
8:1789844 A C 1.239011 -1.6961e-05
8:1791019 T C 0.196319 3.9950e-05
8:1791895 T C 0.020598 -1.5460e-05
8:1792107 T C 0.126390 7.5909e-05
8:1793714 A C 0.313439 1.4268e-05
8:1793743 G A 0.227206 -3.5170e-05
8:1800233 A G 1.135059 4.6559e-05
8:1806925 A G 0.614466 2.2550e-05
8:1808256 G A 0.150992 -3.7063e-05
8:1809296 T C 0.083977 -8.3816e-05
8:1811873 T G 1.003843 5.8025e-06
8:1815689 G T 0.047816 2.1444e-05
8:1816691 T C 0.170512 -7.3827e-05
8:1817367 A G 0.468388 -6.7656e-05
8:1818456 T G 0.201376 5.5796e-06
8:1820678 G C 0.300855 7.7134e-05
8:1822451 G C 0.841312 1.7083e-05
8:1822639 A G 0.664149 -1.1523e-05
8:1822713 G A 0.991915 -9.1930e-06
8:1824066 T C 0.353927 1.2648e-04
8:1824454 T C 0.050416 3.8548e-05
8:1825957 T C 0.314043 -1.1588e-04
8:1831561 C T 0.500508 2.6251e-05
8:1836047 A G 0.073169 -4.6180e-05
8:1839557 G T 0.080595 6.4810e-05
8:1840497 C A 0.221568 3.4481e-04
8:1841213 G T 0.446839 -3.2270e-05
8:1842968 A G 1.253584 3.0530e-05
8:1845500 T C 0.104598 5.5828e-05
8:1845940 T C 0.058635 -6.6027e-05
8:1846688 T C 0.092053 -3.5335e-05
8:1847564 C A 0.161522 4.4875e-05
8:1848860 A G 0.257083 4.0452e-05
8:1848927 T C 0.425664 3.6856e-05
8:1849082 G T 0.047674 -4.9790e-05
8:1849520 T C 0.112209 -9.3542e-05
8:1849736 G A 0.153625 4.6490e-05
8:1852425 G A 0.506876 2.9972e-06
8:1852922 A C 0.244584 -4.4561e-05
8:1854472 T G 0.025320 -1.3905e-05
8:1854584 C T 0.119022 3.1375e-06
8:1857366 A G 0.961220 1.0110e-05
8:1857591 A G 0.086421 -8.7883e-06
8:1857649 G T 0.502754 -3.7572e-05
8:1857915 A G 0.027433 -6.8663e-05
8:1858361 G C 0.141336 -2.7490e-05
8:1859471 A G 0.198088 -9.8636e-06
8:1859597 T C 1.698252 -4.1685e-05
8:1861087 G A 0.278784 -2.0919e-06
8:1861247 C G 0.143138 -5.7486e-05
8:1861745 A C 0.108437 -6.4465e-05
8:1862345 A C 0.111449 1.4978e-05
8:1863383 T C 0.121674 3.9187e-05
8:1863575 T C 0.063422 1.7834e-04
8:1865205 G A 0.426372 -6.4921e-05
8:1866385 T C 0.167026 -3.6525e-05
8:1868413 G A 0.745725 2.8433e-05
8:1868842 A G 1.152401 1.1402e-05
8:1870233 A G 0.188890 -1.1211e-05
8:1871896 C G 0.464409 3.7511e-06
8:1872495 A G 1.804992 -5.2779e-05
8:1873540 T C 0.110365 2.5878e-04
8:1874314 G A 0.023035 -2.0009e-05
8:1874521 A G 0.058440 -2.6087e-05
8:1875405 G A 0.126467 -3.0604e-05
8:1876631 T C 0.281397 -8.5954e-05
8:1876707 A G 0.025346 -8.0591e-05
8:1877480 G T 0.137529 5.2663e-06
8:1878449 T C 0.044506 -1.9898e-04
8:1882967 G A 0.026151 -4.4188e-05
8:1883352 C T 0.186173 1.7092e-06
8:1883712 T C 0.200149 -9.3567e-05
8:1885799 A G 0.066178 -3.6320e-05
8:1886429 A G 0.031419 6.4853e-05
8:1886823 T C 0.581074 7.4481e-05
8:1890395 G A 0.346007 -1.0546e-04
8:1890425 A T 0.089414 -3.6734e-04
8:1892127 T G 0.852825 1.1699e-05
8:1893962 G A 0.169334 9.7284e-06
8:1896190 C G 0.074931 -5.6697e-06
8:1896476 T C 0.029718 -2.1139e-05
8:1896917 T C 0.122310 6.0536e-05
8:1897174 G A 0.508032 -1.2338e-05
8:1897249 C A 0.164813 1.1126e-04
8:1900151 G C 0.682536 3.4013e-06
8:1900613 A C 0.041416 2.1002e-04
8:1901930 A G 0.250355 -4.8590e-05
8:1904365 A G 0.766462 -5.7787e-06
8:1905869 T C 0.038589 -3.6597e-05
8:1906630 T G 1.860744 1.6857e-05
8:1906709 C T 0.029458 -3.0375e-05
8:1907973 G C 1.787468 1.0636e-05
8:1911393 T C 1.048521 5.0434e-06
8:1911927 A G 0.060647 -1.5575e-04
8:1913435 T C 0.058391 -2.1042e-05
8:1915394 G A 1.839786 5.8018e-06
8:1916421 C T 0.532839 2.4487e-05
8:1918352 T G 0.563089 -2.1997e-04
8:1921160 C T 1.692183 3.8083e-06
8:1921328 T C 0.123043 -1.3290e-05
8:1922944 T C 0.871062 -1.0657e-05
8:1923414 T C 0.963794 -2.3823e-05
8:1923906 C G 0.049826 9.9776e-05
8:1925145 C T 0.111790 -3.6380e-06
8:1926456 C G 1.272724 1.5308e-05
8:1927821 C T 1.502975 6.6084e-06
8:1937286 C T 1.835606 3.3577e-05
8:1937654 G A 0.447547 6.6328e-05
8:1938207 C G 0.042217 -9.8239e-05
8:1939489 G A 1.159749 7.1373e-05
8:1945397 G A 0.242383 -3.9227e-05
8:1947701 C G 0.136870 -1.0535e-05
8:1948916 G A 0.983232 5.3038e-05
8:1953567 A C 1.544803 8.4140e-05
8:1953880 C T 0.250582 -6.6323e-05
8:1955142 T C 0.145815 -1.1219e-04
8:1958850 T C 0.049339 2.9115e-05
8:1959336 C T 0.567487 -3.3783e-05
8:1959460 C T 0.316565 3.7911e-05
8:1960200 G A 0.536296 -4.2085e-06
8:1968214 G A 0.085730 -2.6722e-05
8:1968347 T C 0.374355 6.4396e-06
8:1969190 A G 0.126935 -5.8139e-05
8:1969726 G T 1.328162 5.6260e-05
8:1970522 G A 0.049079 -2.3189e-05
8:1971214 A G 0.816141 4.4683e-05
8:1971685 G A 0.290044 2.4086e-06
8:1972208 A G 0.093419 -2.3187e-05
8:1974533 G A 0.118480 -7.6969e-05
8:1976461 A G 0.050429 -5.0767e-05
8:1982626 T C 1.433162 -2.5175e-04
8:1983884 T C 0.260251 -1.5596e-05
8:1985444 A G 0.091014 -3.8168e-05
8:1989015 A G 1.581158 -1.8670e-05
8:1989980 T C 0.649913 4.0169e-06
8:1990942 C T 0.263990 7.4578e-05
8:1991272 T C 0.031932 7.8326e-05
8:1993510 A G 0.040624 3.5349e-06
8:1996438 A G 0.052601 2.1369e-04
8:1997993 G A 1.263938 9.3331e-05
8:1998864 C T 0.106506 6.1931e-05
8:1998978 A C 0.050046 9.0972e-05
8:1999565 C T 0.743887 -8.3409e-06
8:2000409 A G 0.027245 -1.7676e-05
8:2000823 T C 0.035184 1.6238e-06
8:2001755 G T 1.711034 -5.6311e-05
8:2003307 A G 0.093572 7.3878e-06
8:2004267 A C 0.027316 7.0308e-05
8:2005649 G A 0.025800 -4.3629e-05
8:2005883 T C 0.091634 2.0823e-05
8:2008987 T G 0.653837 -1.4796e-04
8:2009939 T C 0.155708 -6.0742e-05
8:2010399 T A 0.042493 5.1550e-05
8:2011686 G A 0.273847 1.2255e-04
8:2012467 A G 0.656369 1.5707e-06
8:2012582 A G 0.103118 4.3158e-05
8:2013091 T C 0.528188 -3.9104e-04
8:2014512 T C 0.163897 4.0705e-05
8:2015148 A G 0.025645 -6.1437e-05
8:2015700 C T 1.778221 2.0651e-04
8:2015812 C A 0.878697 -6.8013e-06
8:2016125 C A 0.072705 6.7951e-05
8:2017399 T C 0.029345 -2.6953e-05
8:2020542 T C 0.029390 -2.0176e-05
8:2020827 C G 0.905003 8.0127e-06
8:2021421 T G 0.841695 -9.5392e-06
8:2021547 A G 0.033574 3.6369e-05
8:2022963 A C 0.063652 -5.7533e-05
8:2023514 C T 1.130904 -2.2267e-04
8:2023563 T G 0.054902 1.8602e-05
8:2027162 C T 0.278482 -1.5068e-04
8:2028333 C A 0.061780 -4.0118e-05
8:2029689 T C 0.167474 3.8679e-05
8:2030557 G A 0.061484 5.5668e-06
8:2032278 C G 0.063477 -8.8089e-06
8:2032951 C T 0.955342 -6.8359e-06
8:2033446 A G 0.057511 3.6854e-05
8:2035025 G A 1.549775 -9.6097e-05
8:2037281 A C 0.305526 6.5291e-05
8:2039277 G A 0.143310 -2.9277e-05
8:2040104 T C 1.125276 -1.0601e-04
8:2040455 A G 0.317116 1.4904e-04
8:2041894 A G 0.112913 -7.0974e-05
8:2043841 G A 0.167319 -9.5177e-05
8:2044638 A G 1.180723 4.7427e-05
8:2046526 C T 1.169837 2.9276e-05
8:2046700 T C 0.306879 1.0948e-04
8:2048518 G A 1.324228 8.3125e-05
8:2048831 G A 0.682968 2.6048e-05
8:2051846 T G 0.147351 -2.9416e-06
8:2051866 T C 0.121865 8.6168e-06
8:2053034 C T 0.534303 2.0673e-05
8:2054006 A G 0.048816 -1.2368e-04
8:2054171 T C 0.799030 -6.8189e-05
8:2054702 G A 0.103832 -6.8902e-05
8:2054919 T C 0.053996 9.2859e-05
8:2058160 T C 0.307146 2.8243e-05
8:2058991 C T 1.121923 4.9053e-05
8:2059004 T C 0.528775 1.6519e-05
8:2059484 T C 0.091631 -3.6216e-05
8:2060102 C G 0.046638 8.2882e-05
8:2060153 G T 0.224996 -5.2260e-05
8:2060471 C T 1.226904 -1.3718e-04
8:2062246 G T 0.381451 5.7274e-05
8:2066653 A G 0.021386 -2.3231e-05
8:2070794 C A 0.030020 -4.4205e-05
8:2071174 C T 0.248044 3.7514e-05
8:2071306 G A 1.455856 2.1076e-04
8:2080048 G T 0.079050 -1.2941e-04
8:2081256 A G 1.134124 -1.5302e-04
8:2082652 T C 0.034132 -2.5941e-05
8:2082753 G T 0.146419 -1.0672e-04
8:2084184 A G 0.078632 -1.1062e-04
8:2095441 T G 1.160327 -1.1612e-04
8:2097247 G T 0.362375 1.3506e-05
8:2100796 C G 1.085035 -6.1422e-05
8:2101884 C G 0.559847 -3.9082e-05
8:2103951 T C 0.078943 -1.0488e-04
8:2106164 A G 0.108028 8.0511e-05
8:2106214 T C 1.151288 1.2655e-04
8:2106927 T C 0.028998 -2.2759e-05
8:2107237 G A 0.371863 2.4868e-05
8:2112130 A G 0.817287 8.0976e-07
8:2117980 C G 0.329697 -3.4637e-05
8:2123247 G A 0.021409 -6.0148e-05
8:2124338 T C 0.342868 -8.5734e-06
8:2131186 C T 0.208770 -7.7807e-05
8:2140779 T C 0.093426 1.6757e-06
8:2142557 A G 0.705597 -2.4191e-06
8:2149653 A G 0.057797 4.9092e-05
8:2152235 G A 0.132868 -3.5645e-05
8:2159989 A G 0.071121 -5.6963e-05
8:2161040 T C 0.068407 3.9812e-06
8:2162514 C T 0.198335 -4.3084e-05
8:2163509 C T 0.033366 -5.1374e-06
8:2164005 A G 0.394648 -4.9877e-06
8:2166849 A C 0.029127 -1.7292e-05
8:2167540 A G 1.005654 1.3633e-05
8:2170417 T C 0.259550 -1.4009e-05
8:2174742 C G 0.421266 2.4244e-05
8:2175796 C T 0.433600 -3.8640e-05
8:2176282 T C 0.097856 -2.6323e-05
8:2178142 C T 0.763018 -3.1183e-05
8:2178289 C T 0.164647 -4.0381e-05
8:2178596 A G 1.707389 3.8309e-05
8:2184115 A G 1.894029 1.5553e-05
8:2209480 T G 0.041189 3.8311e-06
8:2290945 G A 0.074380 -4.0334e-05
8:2291819 T G 0.123053 -1.4311e-05
8:2292024 C T 0.734270 -1.7970e-05
8:2293408 A G 0.652205 -4.3430e-05
8:2293622 A G 0.085266 -4.5812e-05
8:2294390 A G 0.168876 6.5189e-06
8:2300743 C A 0.030981 2.2231e-05
8:2302138 C A 0.107220 -2.9713e-06
8:2304730 C T 0.040410 -1.1374e-06
8:2307223 C T 0.083416 1.1149e-04
8:2308236 G A 0.558402 -4.9760e-05
8:2311990 C T 1.815193 -2.4801e-05
8:2312632 T C 0.255648 -4.3573e-05
8:2314171 C T 0.075451 -3.0729e-05
8:2315741 C G 0.280365 -3.2577e-05
8:2316035 T C 0.020101 4.1924e-05
8:2316912 G C 0.060108 4.9693e-05
8:2317223 G C 0.061380 2.6827e-05
8:2317381 A G 0.779594 4.0535e-05
8:2318481 A G 0.079031 1.7635e-04
8:2319068 C T 0.196913 1.4550e-05
8:2319555 A G 0.020821 4.4676e-05
8:2322006 C G 0.098194 4.1548e-06
8:2323766 A G 0.740392 5.2480e-05
8:2342334 C T 0.071760 -1.2912e-04
8:2342631 C A 1.834330 -2.5701e-05
8:2344124 T C 0.497317 2.0613e-05
8:2345259 G A 0.035132 -1.3410e-04
8:2346784 C G 0.031276 2.1475e-05
8:2348656 C T 0.424178 -2.4859e-05
8:2349109 C T 0.025807 -2.1076e-04
8:2350235 C G 0.375186 -1.8756e-05
8:2353688 T G 1.790639 9.7946e-06
8:2353850 C T 0.112705 2.1119e-05
8:2354123 A C 0.808020 -7.6162e-05
8:2354291 C T 0.022548 -1.3230e-05
8:2356717 G A 1.314199 5.9749e-05
8:2356803 A G 0.126273 -3.2849e-06
8:2356884 C A 0.051880 -5.6399e-05
8:2357604 C T 0.053337 -3.9898e-05
8:2358359 T C 0.028641 1.1383e-05
8:2359846 A G 0.317999 -2.8630e-05
8:2360570 G A 0.132290 -1.3597e-05
8:2361015 T C 1.444139 3.5808e-05
8:2366212 G T 0.236875 9.9165e-06
8:2366890 C T 1.117915 7.1405e-05
8:2369366 A T 0.181246 2.6267e-05
8:2372867 A G 0.083692 -2.0546e-05
8:2377503 G A 1.662107 1.0694e-04
8:2379245 G C 0.215823 1.6518e-05
8:2381441 C T 0.101560 1.1869e-06
8:2381860 G T 0.096279 1.1509e-04
8:2384141 A G 1.066512 -9.9787e-05
8:2386575 T C 0.033574 1.9984e-05
8:2387589 C G 1.838443 5.5089e-05
8:2388081 C A 0.976559 -7.9779e-05
8:2388356 G A 0.112592 3.6887e-05
8:2390596 T C 1.162119 -1.2359e-05
8:2391533 T C 0.044142 -2.5780e-05
8:2392400 C T 0.073834 -3.1051e-06
8:2392670 G A 0.879644 -3.1772e-05
8:2393044 A G 0.048453 -5.9877e-05
8:2393640 C T 0.062792 8.6893e-05
8:2396692 T C 0.097275 -5.7358e-05
8:2399218 A C 0.038102 1.9328e-05
8:2401438 T C 0.063458 1.4430e-05
8:2403261 T C 0.315451 8.0115e-06
8:2405459 C G 0.120716 -7.5714e-05
8:2406818 A G 0.816563 -1.2033e-05
8:2409068 C G 0.243779 2.3765e-05
8:2409254 G C 0.384135 -5.4091e-05
8:2411342 C T 0.023957 5.2940e-06
8:2412007 T C 0.246317 -7.8885e-06
8:2412618 T C 0.172917 -4.3673e-05
8:2412713 T C 0.293153 1.2660e-06
8:2413553 T C 0.113647 4.8506e-05
8:2419786 G A 0.024681 1.6710e-05
8:2420732 C T 0.068394 1.7626e-04
8:2423004 C A 0.110044 -2.9381e-05
8:2426024 C A 0.037063 -3.2682e-05
8:2427199 G A 0.052085 -1.8910e-04
8:2439441 G A 0.341171 -5.3552e-05
8:2442248 G A 0.025255 2.0704e-05
8:2443005 G T 0.485704 -1.3777e-05
8:2443492 A G 0.084821 4.9220e-05
8:2452549 T C 0.067882 6.0150e-05
8:2454978 C A 0.156604 4.7104e-05
8:2458995 C G 0.122024 6.4024e-05
8:2462516 T G 0.153868 -6.9928e-06
8:2462840 T C 0.045879 -2.2916e-05
8:2465839 C G 0.271949 -4.6951e-05
8:2474312 C T 0.121440 -1.8109e-05
8:2477030 C T 0.154699 1.6980e-05
8:2478420 T G 0.164836 -3.0997e-05
8:2483252 A C 0.299404 -1.3315e-04
8:2483482 T C 0.092533 2.4082e-05
8:2483545 A G 0.234441 3.9963e-06
8:2485316 T C 1.314893 9.6109e-05
8:2491848 G A 0.164780 -1.4042e-04
8:2492570 T G 0.020338 -2.0076e-05
8:2492854 C T 0.050738 -1.1750e-04
8:2493042 T G 1.620821 5.7570e-06
8:2496389 G A 0.031432 -6.3236e-06
8:2498975 A G 0.430783 -2.9017e-05
8:2500589 T C 0.024437 3.3681e-05
8:2505150 T C 0.161713 -1.7577e-04
8:2506202 C G 0.047021 -1.9817e-05
8:2506899 T C 0.197611 -1.6520e-04
8:2509820 C A 1.364547 4.1618e-05
8:2512140 G T 0.047346 -8.5122e-06
8:2514035 G A 0.053772 -3.2065e-06
8:2515148 C T 0.132891 -1.4390e-05
8:2517463 A G 0.461871 -1.0072e-05
8:2517914 G T 1.420688 -1.4281e-06
8:2517981 A G 0.029744 -4.0434e-05
8:2518866 G A 1.043837 2.9002e-07
8:2518971 T C 0.028287 -1.0225e-05
8:2520541 A G 0.314085 -8.5699e-06
8:2523554 C T 0.621289 -1.3589e-05
8:2524146 T C 0.079839 -2.6177e-05
8:2526440 A G 0.050166 -1.7783e-05
8:2526799 G A 0.486100 2.2746e-07
8:2530162 T C 0.445071 1.8009e-05
8:2532678 C T 0.074253 -1.0774e-04
8:2532733 C T 0.027147 3.6365e-05
8:2535115 C T 0.130739 3.6584e-05
8:2536700 T G 0.027784 3.5796e-05
8:2537640 A C 0.096198 -3.8664e-05
8:2538991 T C 0.021364 1.7906e-05
8:2540077 C T 0.066609 1.0384e-05
8:2540711 T G 0.589828 -1.5171e-05
8:2542267 C T 0.034486 2.9748e-05
8:2543347 C G 0.335354 -3.9169e-05
8:2545359 A C 0.048355 4.5869e-04
8:2546188 G A 0.455334 5.7803e-06
8:2546665 C T 0.736864 -3.3290e-05
8:2549593 A G 0.263633 2.3966e-05
8:2550492 T C 0.331028 5.3453e-06
8:2552519 C A 0.374553 1.8440e-05
8:2561580 C T 0.097645 -2.9354e-05
8:2569653 C A 0.305409 -4.8301e-05
8:2570822 T C 0.393869 3.4816e-06
8:2570998 T C 0.069407 1.2776e-05
8:2571892 C G 0.098483 -8.4175e-05
8:2572427 G T 0.638511 4.8229e-05
8:2572683 A G 1.244873 3.2707e-06
8:2572792 A G 0.677580 2.4715e-06
8:2572856 G A 1.032159 -2.4700e-05
8:2576875 A G 0.626625 7.6387e-05
8:2577442 G A 0.687428 8.1889e-05
8:2577779 A C 0.048109 -1.5353e-05
8:2578258 C T 0.158626 7.9096e-07
8:2581163 A G 0.073708 1.7432e-05
8:2581207 C G 0.029562 -3.5435e-05
8:2582682 C G 0.075172 1.0647e-04
8:2583198 G A 0.887350 1.6078e-04
8:2584351 G A 1.525659 5.0012e-06
8:2587648 A G 1.348091 1.4975e-05
8:2594187 G A 0.054577 -2.7934e-05
8:2595978 T G 0.114750 -6.1782e-05
8:2596263 A G 0.666626 -1.6832e-05
8:2596560 G A 0.042091 5.2012e-05
8:2596932 G C 0.043058 3.7390e-07
8:2596947 A G 0.022811 -3.1461e-05
8:2598259 G T 0.039614 2.8090e-05
8:2600491 C T 0.142235 -3.4439e-05
8:2609077 G T 1.111793 -8.5289e-05
8:2609834 T C 0.097324 1.3134e-05
8:2624622 G A 0.025168 -2.6701e-06
8:2625218 A G 0.266220 -1.2805e-04
8:2633637 G A 0.162005 -9.5182e-05
8:2635152 G T 0.242211 -3.2124e-05
8:2638455 T C 0.208549 1.3483e-05
8:2641036 A G 0.040296 7.5700e-05
8:2643836 T G 0.283825 -7.4026e-05
8:2647815 A G 0.078268 -2.4667e-05
8:2654544 T C 0.111482 -4.0719e-05
8:2659625 A G 0.025567 2.2598e-05
8:2662135 A G 0.187014 2.0174e-04
8:2665300 C T 0.216852 -2.4525e-05
8:2670098 C T 0.168704 1.4789e-05
8:2671242 C T 0.513747 1.8712e-05
8:2673184 A C 0.061825 -8.0653e-06
8:2675173 G A 0.110635 -1.0488e-04
8:2683218 C T 0.046018 -5.3293e-05
8:2685242 A G 0.952609 3.9153e-06
8:2687006 G A 0.227381 -5.5567e-05
8:2695818 T C 0.210451 -6.6606e-05
8:2697443 A G 0.114932 4.5248e-05
8:2699541 C T 0.105711 5.1750e-05
8:2700152 C T 0.027057 -3.4523e-06
8:2704274 C T 0.800850 1.2053e-05
8:2704598 C T 0.063334 -2.2878e-05
8:2712511 C A 0.140729 -7.8349e-06
8:2715180 T C 1.155166 -8.8435e-06
8:2717642 A G 1.364643 1.2284e-05
8:2723537 A G 0.190802 1.9474e-05
8:2724457 T A 0.037962 9.6911e-05
8:2726198 A G 0.026605 8.0777e-05
8:2732590 G T 0.171736 -2.3919e-05
8:2734771 C T 0.676217 9.6494e-07
8:2735319 G A 1.832562 -3.8452e-05
8:2737108 T C 0.252899 1.0460e-05
8:2740502 G T 0.105669 -3.7711e-05
8:2742653 G A 0.049404 -8.9253e-05
8:2743067 A G 0.822467 -3.4225e-05
8:2750413 T C 0.838339 -1.1365e-05
8:2752955 C G 0.268628 -1.0475e-04
8:2759876 T C 0.228108 1.0993e-05
8:2760061 G A 0.181655 -3.1151e-05
8:2762625 T G 1.802980 -9.0600e-05
8:2763084 T C 0.109804 7.9423e-05
8:2763888 T C 0.707600 -3.4289e-05
8:2766017 A C 0.698723 5.4737e-06
8:2769564 T C 1.891757 -3.2587e-05
8:2774341 T C 0.801373 4.1420e-05
8:2774443 A G 1.747123 4.3011e-05
8:2775637 A T 0.045320 -9.2209e-05
8:2780312 T C 0.531138 -2.6064e-05
8:2780908 G T 0.784151 -9.7368e-07
8:2783994 A G 0.167039 -7.6459e-05
8:2786451 C G 0.325682 7.5065e-05
8:2787054 T C 0.354998 2.5789e-05
8:2788108 G A 0.716685 -1.5055e-06
8:2789418 G C 0.891017 2.2323e-05
8:2790637 C T 0.319707 3.2295e-05
8:2791315 C A 0.609273 -2.6078e-05
8:2792169 A G 0.111712 2.3925e-05
8:2792579 C T 0.760937 5.0788e-05
8:2793081 G A 0.021613 3.7627e-05
8:2794132 C G 0.035337 -2.3760e-06
8:2795835 C T 1.805758 -3.6751e-05
8:2797679 G T 0.126964 1.4060e-04
8:2797719 C T 0.897859 8.1847e-06
8:2800096 T C 0.029043 -1.5933e-05
8:2802986 C T 1.711008 -1.6850e-05
8:2804313 C G 0.288061 2.5924e-06
8:2804730 T C 0.849258 6.8652e-05
8:2806214 T C 0.269836 -3.9226e-06
8:2807322 A G 1.626502 -5.8142e-05
8:2807783 A G 0.252052 -1.3957e-05
8:2808265 A G 1.566686 -2.1815e-05
8:2808860 G T 0.943735 6.2582e-06
8:2812271 A C 1.574729 -2.6945e-05
8:2820043 T G 0.057226 2.4465e-05
8:2820682 A C 0.316698 3.6950e-06
8:2820745 C G 0.662883 -2.4204e-05
8:2821756 T C 1.943689 -1.1412e-04
8:2824257 T C 0.020942 -4.3851e-05
8:2827463 G A 0.566566 3.1153e-05
8:2827474 A G 0.201256 1.8314e-05
8:2828760 T C 0.066882 -2.5243e-05
8:2830384 A G 0.176283 1.3011e-05
8:2831968 T C 0.023499 1.3882e-05
8:2832139 G C 1.648099 -4.4191e-05
8:2832385 G C 1.648135 -5.3431e-05
8:2832449 T C 0.232162 1.6150e-05
8:2834436 G A 0.405401 1.2079e-05
8:2847749 G C 0.079511 -4.3161e-05
8:2853286 A G 0.153560 4.0288e-05
8:2856124 A G 0.045525 1.7639e-05
8:2865938 T C 0.456100 -3.0432e-04
8:2867928 A G 0.086688 5.6201e-05
8:2869467 G A 0.154754 3.5900e-05
8:2869683 A G 0.042996 3.3901e-05
8:2876834 A C 0.083380 9.0012e-05
8:2877135 C T 0.026781 -9.0476e-06
8:2877197 A G 0.038670 1.4220e-05
8:2878632 C T 0.308226 -1.5360e-05
8:2891452 G C 1.163336 -9.6907e-05
8:2899484 A G 0.040809 1.5791e-07
8:2901470 T C 0.519057 -7.2703e-07
8:2902570 T C 0.179854 -1.4372e-05
8:2903802 C T 1.468605 1.3680e-04
8:2905736 T C 0.640166 2.0555e-05
8:2906120 T C 0.040325 1.9575e-05
8:2909351 T C 1.141664 -9.2418e-05
8:2909992 A G 1.560597 -1.5408e-04
8:2910075 T C 0.045126 3.2068e-05
8:2918034 A C 0.195122 4.5446e-05
8:2920263 C G 0.100570 -8.5445e-07
8:2920531 A G 0.202603 -5.5536e-06
8:2923179 C T 1.962008 -7.3352e-05
8:2924429 G A 1.673958 -6.2810e-05
8:2924890 G A 0.371067 -4.4614e-05
8:2925957 G T 0.138899 -1.0662e-06
8:2929820 C G 1.193061 -2.4164e-05
8:2932555 C T 0.120512 8.4755e-06
8:2935352 A G 0.436018 -2.7427e-05
8:2936213 G A 0.110664 -6.4456e-05
8:2946196 T C 1.208254 -8.0309e-05
8:2946789 A G 0.437985 -2.8117e-05
8:2947314 C T 0.373187 -2.5242e-05
8:2948219 C G 0.154861 1.9418e-05
8:2949272 C T 0.066619 -8.9567e-05
8:2952985 A G 0.265730 -1.7489e-04
8:2954915 C T 1.897227 7.5737e-07
8:2957876 T G 0.041393 -1.1278e-05
8:2958019 C T 1.542141 1.9376e-05
8:2964206 C T 0.360395 -2.5412e-05
8:2964705 T C 0.221484 2.6573e-05
8:2965064 G A 0.039166 -5.8795e-07
8:2967906 A G 0.578799 -2.6612e-05
8:2970013 A G 1.906032 2.1660e-05
8:2971031 C G 1.672848 -1.0022e-05
8:2971096 G C 0.066502 -8.2968e-06
8:2975126 C T 0.430815 4.2537e-05
8:2975249 G T 0.220873 4.3908e-06
8:2975415 T C 0.049540 -1.1456e-04
8:2977254 G A 0.182778 2.5797e-05
8:2980976 G A 0.334952 2.2431e-05
8:2987636 C T 0.118853 -3.6002e-05
8:2988191 C T 0.135075 1.8989e-05
8:2994124 G C 1.383703 -1.6283e-05
8:2996012 T G 1.023074 -4.9886e-05
8:3001074 G A 0.149236 -1.4259e-05
8:3001784 A C 0.038826 -2.4365e-05
8:3001896 G T 0.452137 -1.1374e-05
8:3003625 C T 0.987361 -2.6653e-05
8:3004551 C T 0.107146 4.1436e-05
8:3005937 C T 0.194985 -1.0717e-05
8:3008273 A C 0.051257 -2.5389e-06
8:3010249 G C 0.033623 -3.8446e-05
8:3011367 T C 0.020721 -3.9605e-05
8:3012585 C T 0.201016 5.4371e-05
8:3014142 C A 0.145864 7.8178e-05
8:3018383 T C 1.633126 1.3952e-04
8:3019322 A G 0.382492 1.4442e-04
8:3021591 G T 0.139421 -1.6042e-04
8:3022704 C T 0.335384 -1.6352e-06
8:3025657 C T 0.249501 3.2914e-05
8:3029255 G A 0.496795 1.1818e-04
8:3029595 T C 0.233100 1.1928e-05
8:3030335 C T 0.648793 1.2009e-04
8:3030793 A G 1.148694 9.0632e-05
8:3032815 C T 0.369506 2.6446e-05
8:3032861 A C 0.152719 -1.8854e-05
8:3033456 G T 0.077288 -4.6916e-06
8:3033462 C A 0.379078 3.0002e-05
8:3033528 T G 0.343511 1.4124e-04
8:3034596 G A 0.457093 -1.4090e-05
8:3035095 G T 0.377533 -1.0804e-06
8:3035278 G A 0.108694 -2.1216e-05
8:3035669 T C 0.204693 -7.3541e-06
8:3035992 A C 0.144559 3.4532e-05
8:3037787 C T 1.915344 1.1707e-05
8:3038763 C G 0.399387 -1.3014e-04
8:3041886 G A 0.278976 -1.8959e-05
8:3047166 T C 0.340973 9.4440e-05
8:3048003 C T 0.438624 3.3158e-06
8:3050110 G A 0.146017 -2.7195e-05
8:3052326 C T 1.551960 1.5979e-05
8:3060512 A C 1.136799 1.0131e-04
8:3060800 T C 0.150496 4.3734e-05
8:3064489 A G 1.561528 -1.7640e-04
8:3065152 T C 0.083458 3.3656e-04
8:3067215 T G 0.020880 4.3358e-05
8:3068952 T C 0.504234 2.8095e-05
8:3070908 G A 0.708830 -1.4692e-04
8:3072107 C G 0.274409 2.3267e-05
8:3074912 C T 1.139944 -1.5172e-06
8:3075074 G A 0.660225 7.8133e-06
8:3075771 G A 0.109525 2.1877e-05
8:3076959 C T 0.278635 8.2928e-06
8:3079144 T C 0.264727 -1.1246e-05
8:3080407 A G 0.056275 3.8003e-08
8:3081470 T G 0.049469 -4.1861e-05
8:3083234 C T 0.414168 4.2980e-06
8:3083421 T C 0.591496 1.5525e-05
8:3084216 A G 0.120320 2.4522e-05
8:3088680 C T 0.160162 5.0744e-06
8:3089581 A C 0.810974 5.8879e-06
8:3091465 T C 0.035168 2.2639e-05
8:3092572 T C 1.345079 -3.6605e-06
8:3092889 G A 0.185183 -4.8351e-05
8:3093141 A G 0.052682 -1.5916e-05
8:3093409 A G 0.322605 5.9831e-05
8:3093985 T C 0.532764 6.3683e-05
8:3094175 A G 0.208721 1.0390e-05
8:3094341 T G 0.109388 9.3718e-05
8:3101447 C T 1.157607 -1.4051e-05
8:3101997 G T 0.043691 -3.7958e-05
8:3103147 C A 1.871251 2.5223e-05
8:3103788 G A 0.066320 8.3017e-06
8:3104536 C G 0.185761 -3.2450e-06
8:3104594 C T 0.535101 -2.0850e-05
8:3106629 C A 0.729564 6.6578e-06
8:3114952 T C 0.255960 -3.7045e-05
8:3117115 C T 1.688314 -2.0457e-06
8:3117292 A G 1.688356 -2.2212e-06
8:3117634 G A 0.031000 2.8300e-05
8:3119871 A G 0.105020 4.1076e-05
8:3120032 A G 0.037560 2.3803e-06
8:3123184 G T 0.056294 3.7249e-05
8:3125498 A G 0.455827 -1.5808e-05
8:3126569 A G 0.182762 -6.9971e-07
8:3126671 G A 0.700635 8.4014e-06
8:3128148 C T 0.448680 4.2615e-08
8:3128281 A G 0.027112 -6.5857e-05
8:3135911 G A 0.068281 2.9370e-05
8:3136705 G C 0.126588 3.4264e-05
8:3136800 T G 0.059845 -2.1750e-05
8:3137274 C T 1.159610 -2.1337e-05
8:3138508 A G 1.611552 3.0858e-06
8:3139251 G T 0.102410 4.6303e-06
8:3140821 A C 1.355520 1.8671e-05
8:3141263 G A 0.085727 -1.8174e-04
8:3142158 G C 0.068560 3.0726e-04
8:3142637 G C 1.110894 -7.9776e-06
8:3142724 T C 0.197663 -5.9465e-06
8:3143310 G A 0.052562 -7.3984e-05
8:3153093 A G 1.888982 2.0381e-05
8:3153582 G A 1.271478 -1.6332e-05
8:3153664 G T 0.058138 1.6319e-05
8:3154062 A C 0.221958 2.3581e-05
8:3154929 C T 0.232477 -5.5412e-05
8:3155948 C T 0.239647 -6.5305e-08
8:3159336 C G 0.051358 1.5608e-05
8:3159709 A G 1.892452 7.8847e-06
8:3161036 T G 0.059404 -1.1579e-05
8:3165129 C T 0.057989 -1.4630e-05
8:3165356 T C 0.036502 -2.9806e-05
8:3167482 G C 0.101160 -2.1731e-05
8:3167898 G A 0.328642 1.9927e-05
8:3173839 G A 0.152852 -5.7008e-06
8:3178431 C A 0.526967 1.5200e-05
8:3178593 G A 0.199013 1.3746e-04
8:3178721 C T 1.880777 1.5669e-05
8:3182369 A G 0.190542 -4.2949e-05
8:3182847 T C 0.079544 -2.1713e-05
8:3184397 C T 0.616144 1.0439e-04
8:3187561 A G 0.065032 1.5747e-05
8:3187749 C T 0.216238 -7.6002e-05
8:3189564 C T 0.047693 -4.2284e-05
8:3193397 A G 0.048404 -1.6252e-05
8:3193785 A G 0.072468 1.5020e-04
8:3194775 G T 0.045496 -9.3448e-05
8:3196910 A G 0.111988 1.2354e-04
8:3197155 C T 0.358847 -1.8100e-04
8:3198190 G T 0.057531 -1.8341e-05
8:3198374 T C 1.463701 -4.1176e-05
8:3201448 A G 0.054571 -1.9123e-05
8:3205885 C G 1.944829 -7.6678e-05
8:3206960 C G 0.054632 4.1828e-05
8:3210699 T C 0.241215 -1.3885e-05
8:3213453 T C 1.372440 -2.9230e-05
8:3214344 G T 0.229101 9.4164e-06
8:3215914 A G 0.422357 4.1417e-05
8:3220249 A C 0.423447 -2.7301e-04
8:3221604 C T 0.126110 4.0824e-05
8:3222003 T G 0.323537 6.1217e-05
8:3222977 G T 0.061598 -1.0370e-04
8:3223420 G C 0.038907 -5.9934e-05
8:3224561 C T 0.487811 4.5815e-05
8:3227107 A G 0.446557 1.0759e-04
8:3227598 G A 0.131382 1.3912e-04
8:3228967 T C 0.189555 8.6026e-06
8:3235507 C G 0.046995 1.9644e-06
8:3241165 T C 0.965627 -2.7043e-06
8:3248082 G T 0.182872 -4.0688e-05
8:3250560 T G 0.376644 -1.5360e-04
8:3250642 G T 0.038339 -2.7087e-05
8:3253768 T C 0.825187 -4.3532e-06
8:3259162 C A 0.094137 -3.1239e-04
8:3259271 A G 1.059848 -5.2707e-05
8:3265590 T C 1.324715 -7.7779e-05
8:3270667 C T 0.116698 1.7371e-06
8:3275113 T C 1.862305 -5.8913e-05
8:3277510 T C 0.242266 -7.4003e-06
8:3283792 A G 0.020721 -2.6895e-05
8:3286661 C T 0.445522 2.5142e-05
8:3291099 C T 0.219332 -7.9772e-05
8:3292319 C A 0.097661 2.2987e-06
8:3295867 A T 0.076820 -7.3875e-05
8:3301452 T C 0.064250 -1.8342e-05
8:3307484 C T 1.420727 -3.7299e-05
8:3307588 A G 0.037177 5.9796e-05
8:3316915 A C 1.264396 1.7838e-05
8:3317409 C G 0.024262 1.1764e-04
8:3317642 C G 0.043899 -1.1782e-04
8:3317872 C T 0.042364 5.7448e-05
8:3318173 A G 0.068816 -3.4071e-05
8:3326783 G C 1.407793 -1.4502e-05
8:3328073 C T 0.171077 -3.1231e-05
8:3329880 G A 0.173894 -3.3765e-05
8:3330663 T C 0.052507 5.1749e-05
8:3334657 A G 1.283286 -2.3201e-05
8:3339139 C T 1.073523 -1.9620e-06
8:3346096 G A 0.235213 5.5888e-05
8:3346928 A G 0.549548 3.4584e-05
8:3347841 G A 0.758983 -2.8087e-05
8:3348542 A G 0.135653 -6.6740e-05
8:3349967 G C 0.046998 4.3298e-05
8:3350062 C A 0.160681 -1.2458e-05
8:3351183 G A 0.026790 2.6437e-06
8:3356498 G A 0.184544 -1.7260e-05
8:3356870 C T 0.245593 -1.4319e-05
8:3357742 G C 0.035814 9.5464e-05
8:3360340 C T 0.023123 -3.8564e-05
8:3360722 G A 0.091819 -5.0285e-06
8:3360778 T C 1.298934 4.9252e-06
8:3361070 A C 1.286269 2.7822e-05
8:3361293 G C 1.600153 5.0658e-06
8:3361471 G A 0.333034 -3.7152e-05
8:3362851 A G 1.373018 -2.1247e-05
8:3363460 T C 0.127441 -5.7760e-05
8:3364038 T G 0.057301 1.4226e-05
8:3366303 T C 0.993009 2.1498e-04
8:3367210 G A 0.166215 1.1168e-04
8:3369482 A G 0.767964 3.7025e-04
8:3371497 T G 0.106081 -1.1791e-04
8:3374482 T C 0.129311 -3.5445e-05
8:3377880 C T 0.021286 -2.1098e-05
8:3378522 C T 0.054016 3.8233e-06
8:3378596 G A 0.262688 -1.6941e-05
8:3378838 C T 0.037832 7.5571e-06
8:3379562 T C 0.042798 -7.5252e-05
8:3380897 C T 0.254921 -3.5452e-05
8:3382982 C T 0.332472 -8.8794e-05
8:3384436 A C 0.259388 -2.4081e-05
8:3385757 A G 1.460575 -8.9786e-05
8:3389173 C T 0.184180 -1.5576e-04
8:3389347 C T 1.113997 1.7864e-05
8:3389558 A G 0.078495 5.9609e-06
8:3390038 C T 0.099791 -7.6349e-05
8:3391361 T C 0.382729 -8.3468e-05
8:3392001 C T 0.097035 -4.3132e-05
8:3393402 T G 0.320512 -5.0299e-06
8:3395293 G A 0.038822 -2.1888e-05
8:3397408 A G 0.055061 -2.5747e-05
8:3399578 G T 0.106100 7.4599e-05
8:3400022 G A 0.084266 6.7037e-05
8:3400351 T C 0.027008 -9.0608e-05
8:3401156 G A 0.786131 -9.2588e-05
8:3407734 C T 0.878232 -3.0767e-05
8:3411135 A C 1.074315 -3.4727e-05
8:3411593 C T 0.025927 2.6829e-04
8:3412784 G A 1.241539 -2.4333e-05
8:3413763 T C 0.192872 5.6243e-05
8:3414155 T G 1.112089 -2.4738e-05
8:3414867 A G 0.549717 -8.9780e-05
8:3416818 C T 0.825301 -5.4983e-05
8:3416901 C T 0.153628 3.4411e-05
8:3417009 A G 0.421837 -1.6266e-06
8:3417189 G C 1.474944 -7.0498e-05
8:3417492 C A 0.019929 -1.1260e-05
8:3418366 A G 0.065571 -1.5498e-05
8:3419523 C T 1.716759 -4.9495e-05
8:3420503 G A 0.686227 -2.8024e-05
8:3422401 G A 0.452494 5.8302e-05
8:3423493 A C 0.436791 3.8406e-05
8:3425381 C T 1.770960 -1.8555e-05
8:3426823 T G 0.026612 1.5243e-05
8:3432105 T C 0.565800 2.6402e-05
8:3432298 C G 0.030656 -6.4531e-05
8:3435147 C T 0.891621 -3.0804e-05
8:3443108 C T 0.272896 1.9225e-05
8:3444877 C T 0.081287 2.2803e-05
8:3446311 C G 0.035353 3.1841e-05
8:3449082 C T 0.094075 2.4982e-06
8:3449448 A C 1.744777 -7.2750e-05
8:3450622 T C 0.123069 7.8190e-05
8:3451913 C T 0.142002 -2.7168e-05
8:3453751 T C 0.109564 2.7344e-05
8:3457342 C T 0.077375 1.3507e-05
8:3459891 G A 0.211454 -6.7747e-05
8:3460162 G A 0.539467 -2.4493e-07
8:3460380 G A 0.046229 -6.7086e-05
8:3462864 G A 1.615197 -1.2798e-05
8:3467028 G A 0.289265 -3.1819e-05
8:3467036 A G 1.602934 2.2345e-05
8:3472763 A C 1.354631 -2.3317e-05
8:3472929 A C 0.138831 3.8432e-05
8:3476493 A G 0.079274 -3.6900e-05
8:3476648 C T 1.090498 -2.6654e-05
8:3479043 G T 0.241426 3.9233e-05
8:3479856 G T 0.848573 1.6721e-05
8:3480848 A G 1.382762 -7.9049e-05
8:3484823 A G 0.176235 -1.0233e-04
8:3487133 G A 1.294844 9.1136e-05
8:3487882 A G 0.090738 -1.8776e-05
8:3488044 A G 0.087509 3.7116e-05
8:3488302 A G 0.235846 -1.1643e-04
8:3488490 A T 0.052159 -6.4419e-05
8:3488764 T C 1.106198 -1.6086e-06
8:3489002 A G 0.055204 -6.8010e-06
8:3489463 C T 0.252516 -2.8980e-05
8:3495938 C T 0.067690 -1.6053e-05
8:3497058 T G 0.861079 4.0607e-06
8:3499040 A C 0.085892 -1.7883e-05
8:3500124 A G 0.070884 -5.0188e-05
8:3502796 A G 0.150729 -9.2559e-06
8:3502917 T G 1.653484 2.4667e-05
8:3503182 C T 0.323877 2.6763e-05
8:3503814 C T 0.028426 -5.7611e-06
8:3504117 A G 0.159139 -4.3250e-05
8:3504433 C G 0.779802 -2.0128e-05
8:3505575 C T 0.188043 2.2706e-05
8:3506006 C G 0.924455 -3.6087e-05
8:3506189 C T 0.563761 1.7378e-06
8:3506728 G A 0.107480 -4.5320e-05
8:3508165 C G 0.143855 -7.4740e-05
8:3510361 T C 0.482572 -3.1828e-05
8:3511692 T G 0.304185 -1.7283e-05
8:3512299 T C 1.852617 8.0540e-06
8:3515718 T G 0.080868 4.3533e-06
8:3517516 A G 1.877155 4.8129e-05
8:3517727 A G 0.843678 1.0669e-05
8:3518616 T C 0.267953 -8.7442e-06
8:3518993 T C 0.575287 1.9564e-06
8:3519595 C T 0.027858 8.0488e-06
8:3520820 A G 0.712170 1.7095e-05
8:3524016 C G 0.028280 4.0981e-05
8:3526097 A G 0.105464 -2.8697e-05
8:3526761 G C 0.411649 8.5932e-06
8:3529403 A G 0.153122 -1.9923e-04
8:3530797 G T 0.410422 2.0381e-05
8:3531749 G T 0.060709 6.5766e-05
8:3532450 T G 0.808007 1.3770e-05
8:3532882 T G 0.082036 1.4453e-05
8:3533558 C A 0.737558 1.2336e-05
8:3540889 T C 0.046560 4.3308e-05
8:3541478 T C 0.383417 6.0781e-05
8:3542064 A G 0.032811 -2.0241e-05
8:3546520 G A 0.141849 5.4930e-06
8:3546866 G T 0.239397 -8.8743e-06
8:3547954 A G 0.726948 1.7129e-05
8:3551805 T C 0.023937 -3.9137e-05
8:3553014 C T 0.037427 2.5022e-05
8:3553148 T C 0.049423 -6.4603e-05
8:3555013 C T 0.070692 -9.4758e-05
8:3555657 T G 0.318788 -2.1165e-05
8:3558444 G A 1.874944 4.3375e-05
8:3562253 T G 0.246073 2.7264e-05
8:3562897 A C 0.031529 -2.0932e-04
8:3564214 A G 0.054337 -5.9853e-06
8:3565196 T C 0.035496 1.8950e-05
8:3566161 G T 1.872950 3.9029e-05
8:3570845 C T 0.110210 6.9106e-05
8:3572809 C T 1.740872 1.4910e-07
8:3573467 C T 1.869618 -2.7746e-05
8:3573570 A G 1.063860 6.9386e-05
8:3575452 T G 0.231890 -6.1025e-05
8:3577740 T G 1.077369 -3.0410e-05
8:3579316 C T 0.038011 2.9960e-05
8:3580029 C G 1.745585 -2.2275e-07
8:3580144 G T 0.352187 -2.6816e-05
8:3581084 G A 1.578208 1.9783e-05
8:3582840 C T 0.422610 1.7130e-06
8:3584252 G A 0.051416 3.2620e-05
8:3584800 T C 0.088729 8.1365e-05
8:3585450 A G 0.199873 5.8997e-05
8:3586061 T G 1.366095 -2.8523e-05
8:3586120 C A 1.815171 -3.9734e-06
8:3586208 C T 0.075327 8.8129e-05
8:3587622 T C 1.972943 -6.6938e-05
8:3588605 C T 0.483727 7.6290e-06
8:3589016 C T 0.119875 1.7591e-04
8:3589415 A G 0.094471 1.2351e-04
8:3590543 A G 0.180503 1.9829e-05
8:3592380 A G 1.445548 -6.2498e-06
8:3592750 T G 0.624785 -2.4648e-05
8:3595125 G A 0.103244 4.0712e-04
8:3596364 C G 0.050066 1.8242e-05
8:3602244 G A 0.021919 2.9958e-05
8:3607215 G T 0.248582 -1.2988e-04
8:3608668 T G 0.088271 3.4214e-05
8:3611021 G T 1.841341 -5.3170e-05
8:3612862 C T 0.318996 4.2699e-05
8:3613476 G T 0.501069 -2.8070e-05
8:3614849 C T 0.044671 -7.5258e-06
8:3617101 G A 0.064311 2.3802e-05
8:3618117 G A 0.080037 4.9904e-06
8:3620466 G C 0.034330 2.0538e-05
8:3621819 T C 0.144994 3.0514e-05
8:3625159 A G 0.751025 1.7619e-06
8:3627206 A T 0.044671 -2.7696e-05
8:3628434 C T 0.313215 8.0942e-05
8:3628459 A G 0.493166 -2.8122e-05
8:3629299 G A 0.133521 -2.4832e-04
8:3632042 A C 0.832234 1.7001e-05
8:3632851 G T 1.978497 -1.9248e-05
8:3636567 G A 0.429260 1.8719e-05
8:3637563 C T 0.102887 2.0660e-05
8:3642691 T C 0.097551 -9.6168e-07
8:3643046 A G 0.621792 -4.4166e-05
8:3643487 C T 0.319853 -1.1484e-06
8:3643643 C G 0.357523 9.2524e-06
8:3643728 C G 0.642269 -1.1997e-05
8:3643872 T G 0.195742 -1.3584e-05
8:3645747 T G 0.162807 4.7592e-05
8:3646143 A T 0.093059 2.0765e-05
8:3646688 T C 0.033613 1.4996e-04
8:3650211 C T 0.034149 1.0414e-06
8:3650583 T C 0.630805 -2.2158e-06
8:3654985 T G 0.038667 3.4412e-06
8:3655967 G T 0.063639 1.3587e-05
8:3657036 C T 1.580522 2.4827e-05
8:3657643 C T 0.173989 -4.6365e-05
8:3661381 T C 0.061195 -1.9369e-05
8:3662689 A G 0.038005 -2.1825e-04
8:3663303 C G 0.030150 1.6641e-04
8:3665476 G C 0.026953 1.7549e-05
8:3666456 T G 0.036112 6.2501e-05
8:3667733 G T 0.044882 -2.1687e-05
8:3673319 A G 0.733757 -1.4553e-05
8:3673975 A G 0.129165 1.1826e-04
8:3675518 A C 0.888583 -1.9168e-06
8:3677594 A G 0.232324 5.0012e-05
8:3680947 T C 0.123167 4.9404e-06
8:3680978 C G 0.075103 1.7528e-05
8:3682681 G C 0.496834 -4.0418e-06
8:3686944 G A 0.644434 2.7575e-05
8:3687812 T G 1.412029 7.4564e-05
8:3688608 C T 0.267979 -7.4044e-05
8:3690195 G T 0.073815 -8.4117e-05
8:3690257 A G 0.092611 -2.5895e-05
8:3694624 C G 0.166809 1.9499e-05
8:3695053 G A 0.116987 1.2252e-05
8:3695346 C T 0.669466 1.2148e-05
8:3698639 T C 0.801259 -7.5749e-06
8:3699562 T C 0.238436 3.4523e-05
8:3703691 G C 0.692299 3.7664e-05
8:3704167 T C 0.159548 -1.0118e-05
8:3704713 C T 0.556312 2.4495e-06
8:3705065 C A 0.082637 -2.5835e-04
8:3705161 A G 0.264801 -1.6396e-05
8:3706410 C T 0.658995 5.6277e-05
8:3709307 G T 0.278563 9.7026e-06
8:3711034 C A 0.345234 3.4376e-05
8:3713398 C T 0.212107 4.2047e-05
8:3716440 C G 0.091923 3.8544e-05
8:3718892 C T 0.688158 1.6723e-04
8:3723457 T C 0.109174 -4.4169e-05
8:3725546 A C 0.031351 -4.0893e-06
8:3725800 G C 0.058527 -4.2505e-05
8:3728020 C T 0.480362 -1.0392e-05
8:3729183 G A 0.028780 8.1736e-06
8:3730212 A G 0.077976 5.2965e-05
8:3731292 G T 0.182113 7.3412e-05
8:3733079 T C 0.055979 1.6090e-05
8:3734898 T C 0.067710 6.9336e-05
8:3737185 T C 0.032084 4.4886e-05
8:3737590 A G 0.356400 3.9480e-06
8:3740557 A G 0.396660 6.4907e-07
8:3742285 C T 1.843302 4.5599e-05
8:3743232 C A 0.033882 4.2266e-05
8:3752626 G A 1.392609 -7.5074e-07
8:3753402 T C 0.073162 -4.7051e-05
8:3754953 C T 0.067093 -7.0090e-05
8:3756644 A G 1.229627 -1.3610e-05
8:3761018 A G 0.022626 1.3168e-05
8:3763463 T C 1.298213 -3.4693e-05
8:3764128 C T 0.072702 -1.9291e-06
8:3766302 A G 0.124828 -4.7637e-06
8:3766855 C T 0.102468 5.7706e-05
8:3769621 G A 0.027313 -1.4144e-05
8:3769902 C T 0.441390 1.3139e-05
8:3771068 T A 0.033834 1.2753e-05
8:3771972 T C 0.215148 -4.1777e-05
8:3773291 T C 0.036437 4.4474e-05
8:3773748 A C 0.041601 1.8868e-05
8:3775688 C G 0.044730 -1.0525e-04
8:3775861 C A 0.156202 -1.7212e-04
8:3779372 G A 0.921297 -4.0206e-05
8:3781902 C T 0.023499 1.0061e-05
8:3782058 C G 0.166822 5.7854e-06
8:3783017 C T 0.034629 -4.4808e-05
8:3792843 C T 0.242626 -2.3884e-05
8:3794282 C A 0.622577 -4.3683e-05
8:3794637 T C 1.577708 -2.5680e-05
8:3797879 A G 0.424548 1.8784e-05
8:3800098 C G 0.069151 3.7136e-05
8:3801441 G A 1.791353 -5.2208e-05
8:3801966 T C 0.143534 9.5387e-06
8:3803786 C G 0.689729 -1.1678e-05
8:3804085 G A 0.131070 -1.3739e-06
8:3804179 C T 0.243175 5.3221e-05
8:3805936 G A 0.059517 -6.4870e-05
8:3807071 C T 0.046632 1.0712e-04
8:3807667 T C 1.474026 7.1907e-06
8:3807826 A G 0.658326 2.9439e-05
8:3811284 G A 0.456836 -1.9972e-05
8:3811369 C T 0.030754 6.9101e-06
8:3811706 A G 0.257531 -6.6632e-05
8:3813731 C T 0.241656 -5.5303e-06
8:3814015 A T 0.056674 2.9229e-05
8:3816221 T C 0.948816 -1.1875e-05
8:3822735 T G 0.031211 -5.7592e-05
8:3828077 A G 0.272049 -7.9793e-05
8:3828138 T C 0.932706 1.3874e-07
8:3829247 A G 1.267431 -1.7823e-05
8:3833181 T C 0.210026 1.1083e-04
8:3833922 G T 0.098077 -5.8474e-06
8:3834770 C A 0.151914 5.7762e-05
8:3837557 C T 0.440721 1.7777e-05
8:3837827 C G 0.139123 -3.2229e-05
8:3838152 A G 0.041669 2.1849e-05
8:3840643 A C 0.061390 9.7133e-05
8:3842442 G A 0.586394 -3.9013e-06
8:3844632 C A 0.447596 1.7341e-06
8:3849070 A G 0.876960 -1.9269e-05
8:3850956 G C 0.071822 -6.0287e-05
8:3851285 A G 0.032347 -1.3878e-04
8:3852089 A G 1.568552 -1.7208e-05
8:3853066 A G 0.151434 -5.7670e-06
8:3855986 C T 0.037206 -2.2786e-05
8:3859012 A G 0.241799 -6.0744e-05
8:3863258 C G 0.780000 3.1198e-05
8:3864820 C G 1.860293 1.1188e-05
8:3868193 A G 0.029293 -2.6342e-05
8:3868316 G A 0.221390 6.6842e-05
8:3868458 A G 0.759691 1.4964e-05
8:3870939 C G 0.351275 -1.1660e-04
8:3871079 A G 1.149038 2.0754e-05
8:3871099 C T 0.020825 7.4129e-05
8:3875919 C T 0.116623 -7.9301e-06
8:3876430 C T 0.249089 -6.2009e-05
8:3876659 C G 0.068002 2.5764e-05
8:3878197 C G 0.072134 -1.1691e-04
8:3879079 A G 0.034902 -7.4633e-05
8:3880999 G A 0.228443 -3.5373e-05
8:3883525 A G 0.195394 1.0651e-05
8:3885296 T C 1.719687 -9.8948e-06
8:3886579 T C 0.076600 3.3484e-05
8:3887555 A G 0.032938 3.0438e-05
8:3890039 C T 0.340567 5.3964e-06
8:3892598 G A 0.319849 1.0200e-04
8:3895316 A C 0.518249 -5.0232e-05
8:3903105 A G 1.242097 7.8426e-05
8:3904192 G T 0.481092 -9.2324e-05
8:3904346 A G 0.040510 1.0478e-04
8:3904717 C T 0.224415 -5.4063e-06
8:3904818 A G 0.029994 -7.7418e-05
8:3905544 G T 0.105341 1.6876e-05
8:3905568 C G 0.326708 4.9418e-05
8:3911003 A G 1.714312 3.2871e-05
8:3912457 G A 1.713455 2.6076e-05
8:3912624 A C 0.067223 -1.2495e-05
8:3919882 C G 0.497726 -4.9577e-05
8:3920395 A G 0.387088 -2.4373e-05
8:3921858 G T 0.092754 -6.1210e-05
8:3921924 A G 0.989899 7.5790e-06
8:3922801 A C 0.063909 -2.5687e-07
8:3923265 C A 0.070420 -2.5720e-05
8:3923775 T C 1.681069 4.7732e-05
8:3924022 C T 0.701641 1.8300e-05
8:3925283 G A 1.297162 9.0844e-05
8:3925805 T C 1.488528 3.8546e-04
8:3925905 T G 0.857476 4.9664e-05
8:3926756 C A 0.234295 3.4532e-06
8:3926971 G A 0.270290 -4.7191e-06
8:3927244 T C 0.039871 -7.7095e-06
8:3927295 T C 1.553566 -9.1610e-06
8:3928625 G A 0.267606 7.1366e-05
8:3929920 A G 0.832892 5.1059e-05
8:3930887 A G 0.037300 8.1230e-05
8:3931094 G A 0.198176 -3.8538e-05
8:3936081 T C 0.122063 1.4232e-05
8:3936787 C T 0.060514 -6.0984e-05
8:3937264 A G 1.542803 -1.3150e-05
8:3938066 C G 0.058018 -7.0159e-05
8:3938581 C G 0.030208 -3.8711e-05
8:3941991 G A 0.023184 8.1793e-05
8:3942847 A G 0.181136 3.3213e-05
8:3944082 C G 0.231630 -7.4683e-05
8:3945068 C T 0.035979 3.5547e-05
8:3945135 T C 0.057719 6.6040e-05
8:3946027 C T 0.028274 -7.3864e-05
8:3946554 T G 0.075902 1.9771e-05
8:3947046 G A 0.435168 -6.2881e-05
8:3949267 C T 0.065486 3.2317e-05
8:3952326 C T 0.392197 -2.5498e-05
8:3957690 A G 0.087025 3.0117e-06
8:3958058 C T 0.053240 3.2253e-05
8:3960047 A G 0.080027 -2.4004e-05
8:3961693 A C 0.245700 -3.8548e-05
8:3964918 C T 0.085727 -1.1586e-04
8:3965077 G A 0.152028 -7.1295e-06
8:3965436 C A 0.492864 -7.7061e-05
8:3971982 T C 0.121479 5.4943e-05
8:3974490 A G 0.369987 -4.6637e-05
8:3977013 C T 0.443584 9.6553e-06
8:3979260 T G 1.898353 2.0756e-05
8:3980781 A G 0.349314 -1.3056e-05
8:3980841 G A 0.169432 2.9931e-05
8:3981569 G A 0.021513 -1.6099e-05
8:3981876 A G 0.261582 -1.2020e-05
8:3982105 T C 0.030325 -2.5664e-05
8:3983820 G C 0.021016 -3.7036e-05
8:3988689 A G 0.349301 -2.2414e-04
8:3991083 T G 1.088807 -1.3122e-04
8:3992628 C T 0.565361 2.6282e-05
8:3999374 T C 0.764410 2.2018e-05
8:4003561 C A 0.471196 4.5971e-05
8:4005021 C T 0.685198 -6.9419e-05
8:4005072 C T 0.270141 1.3441e-05
8:4005323 G C 0.032107 -1.0004e-05
8:4008466 A G 0.113679 1.0497e-05
8:4011404 C A 0.439997 -5.1478e-05
8:4011530 A C 0.052711 2.4682e-05
8:4011688 G T 0.091423 3.2531e-05
8:4014075 G A 0.169175 -9.7493e-05
8:4014109 G T 0.068450 3.8488e-05
8:4015378 A G 0.072676 -2.2571e-04
8:4015511 C G 0.223577 8.7181e-07
8:4015540 A C 0.098012 -2.6223e-05
8:4022182 C T 0.748616 -4.9935e-05
8:4022625 G A 0.065107 1.0755e-05
8:4023322 A G 0.057511 -4.1865e-06
8:4023538 G A 0.054684 -5.5861e-05
8:4024632 T C 0.054545 -6.8758e-05
8:4027504 T C 0.090823 2.0612e-05
8:4028079 A G 0.035440 9.9802e-05
8:4029700 C T 0.845444 2.4277e-05
8:4029766 T C 1.828475 4.9237e-05
8:4029796 T G 0.128590 -1.1014e-04
8:4030615 A G 0.423541 6.8889e-06
8:4032837 C T 0.209280 4.6559e-05
8:4034110 A G 0.498307 -1.7028e-05
8:4038486 T C 0.147136 -4.0529e-05
8:4042842 C A 0.092877 1.0699e-05
8:4043128 C T 0.109489 -5.0728e-05
8:4043515 C T 0.319525 -4.6644e-06
8:4045910 T C 1.411905 2.0162e-06
8:4046539 T C 1.720813 -5.0798e-06
8:4049374 G A 0.280329 -4.9037e-06
8:4050710 A G 1.019903 -3.9368e-06
8:4051497 C A 0.588117 -5.4431e-05
8:4052093 A G 1.321144 6.0718e-05
8:4053304 G A 0.143612 -6.1879e-05
8:4054043 G C 0.071890 3.3824e-06
8:4055097 C T 0.027855 5.2878e-05
8:4056195 T G 0.043149 4.4121e-05
8:4056592 C G 0.303510 -2.6717e-05
8:4057074 T C 0.123952 -2.3484e-05
8:4059441 A G 0.034635 2.2585e-04
8:4059676 A G 1.672234 1.9448e-06
8:4061704 G T 0.032769 -1.6093e-04
8:4063650 A G 0.304361 4.1120e-05
8:4065780 A G 0.986637 -3.5609e-05
8:4067830 T C 0.150736 -3.0278e-05
8:4070415 T G 0.357133 1.8402e-05
8:4070495 T C 1.701962 -8.9564e-05
8:4070767 G C 0.238183 2.3233e-05
8:4070860 C G 1.794927 -2.2092e-05
8:4071351 G C 0.714384 2.5632e-05
8:4071438 G C 1.329824 2.4780e-06
8:4071514 G C 1.922144 -4.6461e-05
8:4075514 C A 0.052958 -4.9567e-06
8:4076049 G A 0.092283 1.6024e-05
8:4078128 A G 0.048096 -1.0112e-05
8:4078257 C T 0.075207 3.0846e-05
8:4078353 C G 0.719035 -5.3776e-05
8:4078619 A G 0.038215 -6.7223e-06
8:4081142 C A 0.178721 9.9523e-05
8:4081934 C A 0.077330 4.3575e-05
8:4082261 A G 0.725750 -5.2073e-05
8:4084879 C T 1.278791 5.2936e-05
8:4086551 C A 0.064896 6.9549e-05
8:4090648 G A 1.128103 8.2483e-06
8:4094027 C T 0.077606 3.4648e-05
8:4096261 T C 0.735874 -4.4633e-05
8:4101062 A G 0.124679 4.2144e-06
8:4101492 A G 0.908668 -2.5909e-05
8:4103130 A G 1.087707 2.2138e-05
8:4104780 C T 0.038125 -9.3574e-06
8:4107011 C T 0.103221 -5.2208e-05
8:4108111 T C 0.130431 -8.3501e-06
8:4109900 C T 0.134069 -1.9692e-05
8:4110032 C T 0.802256 9.1606e-05
8:4113492 T G 0.246849 2.6492e-06
8:4117026 A C 1.081722 -8.5934e-06
8:4121520 T A 0.133228 1.5034e-06
8:4122438 A C 0.072630 -4.7348e-06
8:4125066 A G 1.258975 -2.7746e-05
8:4126128 G A 0.138347 3.6242e-05
8:4127480 G C 0.368231 -2.6950e-05
8:4128625 C T 0.071407 -2.4798e-05
8:4131490 T C 1.412811 2.3293e-05
8:4135849 C A 0.269956 5.3495e-05
8:4136190 G T 0.028877 2.2427e-05
8:4137061 C T 0.085276 -2.4171e-05
8:4137955 T C 0.068216 4.1224e-05
8:4144890 A G 0.320998 2.4819e-05
8:4145078 G C 1.590694 4.1045e-05
8:4147181 A G 0.035762 1.8028e-04
8:4147642 G A 0.049261 -3.2640e-05
8:4147994 A G 0.557877 6.9847e-05
8:4149354 T G 0.154968 7.6060e-07
8:4150615 A G 0.113452 2.1608e-05
8:4151910 A G 0.225677 1.2901e-05
8:4156763 T C 0.931917 2.5904e-05
8:4158701 G A 0.533605 -6.1514e-06
8:4161036 G C 0.120099 2.7822e-05
8:4162217 C T 0.021000 -7.4722e-05
8:4163814 C A 1.452042 3.6913e-05
8:4164013 T A 0.312819 -1.2869e-05
8:4164444 G A 0.257025 -2.0013e-05
8:4164486 G C 0.203350 -2.0684e-05
8:4165205 C G 1.659154 -7.0173e-06
8:4165245 T G 0.097308 -2.4213e-04
8:4165714 C G 1.407582 5.4532e-05
8:4165843 A G 1.976747 4.3632e-05
8:4167181 G A 0.157925 -1.1777e-04
8:4167281 T C 1.366643 8.2570e-05
8:4168155 C G 1.165352 4.1315e-05
8:4168309 C G 0.140226 -3.6437e-05
8:4168964 G T 1.279011 1.1028e-04
8:4169561 C T 0.131424 -3.0293e-05
8:4170421 A G 0.056720 -6.7568e-05
8:4170565 C A 0.237180 -2.3356e-06
8:4170786 C T 0.424694 -3.9927e-05
8:4170978 A G 1.297795 4.6615e-05
8:4174263 G A 0.141817 1.6815e-05
8:4174686 C T 0.054185 -3.1218e-05
8:4180844 A C 0.378322 2.7075e-05
8:4181716 G A 0.980600 -5.1050e-06
8:4182085 G A 0.578883 -2.2610e-05
8:4184662 C G 0.133485 6.9097e-05
8:4185991 G A 0.331252 2.1013e-06
8:4189293 T C 0.047612 -1.0354e-04
8:4191112 T C 0.056067 7.5813e-05
8:4192446 C A 0.096613 -1.7592e-05
8:4192472 C T 0.058615 -5.3763e-05
8:4197721 C A 0.127097 6.3039e-05
8:4198480 T C 0.024028 -3.8672e-05
8:4198519 A G 1.588825 -9.7291e-05
8:4201372 G A 0.240001 -2.8368e-05
8:4201652 A G 0.049686 -3.7008e-05
8:4202281 T C 0.055093 -1.2899e-05
8:4203379 A G 0.039293 -6.0768e-05
8:4204310 C T 0.428679 1.3084e-04
8:4204987 G A 0.118661 1.4435e-06
8:4206567 C A 0.060618 2.8278e-05
8:4206751 A G 1.546254 1.1615e-04
8:4208404 T G 0.032354 -1.1465e-05
8:4209609 T C 0.148785 2.1971e-05
8:4211747 G A 0.091676 -1.5715e-05
8:4213357 A G 0.060939 -1.1246e-04
8:4214179 G A 1.279417 -6.1560e-05
8:4216248 C A 0.064334 -3.5585e-05
8:4216462 G T 0.049300 -6.4864e-05
8:4217722 A G 1.477768 -1.8907e-04
8:4218417 A G 0.438462 -4.8326e-05
8:4222003 G T 0.545205 -6.0369e-05
8:4224080 C T 0.049134 -3.0981e-05
8:4225399 T G 0.584894 4.5369e-05
8:4230672 A G 0.045716 5.8421e-05
8:4231556 C A 0.421156 -7.7004e-05
8:4233644 C T 1.609926 -1.9153e-05
8:4235897 C A 0.289359 1.6067e-06
8:4237370 G T 0.959662 2.9353e-05
8:4239563 C A 0.087460 -1.5997e-07
8:4240608 G A 0.057641 2.0116e-05
8:4242323 G C 0.243876 4.3569e-06
8:4244220 G C 0.267109 -2.3207e-06
8:4244531 C T 1.268274 -4.8972e-06
8:4248963 C T 0.291540 -1.1715e-04
8:4249550 A G 0.086772 -5.4259e-05
8:4250160 A G 0.469102 -2.3131e-06
8:4255520 T C 0.083786 1.4071e-06
8:4256962 G C 0.093909 -5.8041e-05
8:4257291 A C 0.603499 9.5959e-05
8:4261646 A G 0.055032 -4.3146e-06
8:4262448 C T 0.062263 -2.8706e-05
8:4262498 G A 0.077447 -2.3724e-05
8:4263342 C T 0.351466 -1.4527e-06
8:4263916 G T 0.042136 -8.5533e-06
8:4264422 A G 0.126347 -2.7182e-05
8:4264491 T C 0.031532 2.5971e-06
8:4264539 A G 1.532096 -2.1400e-05
8:4266162 G A 0.309074 -2.2011e-05
8:4269435 G A 0.050919 -4.6020e-07
8:4269682 C G 0.515597 -3.8097e-06
8:4270356 C A 0.496431 7.0033e-07
8:4272551 A G 0.074918 9.5553e-06
8:4273031 C T 0.037287 -6.7094e-05
8:4273723 A C 0.044675 -1.2447e-05
8:4273818 T C 0.035223 1.3078e-04
8:4275415 G A 0.221201 6.4751e-05
8:4275585 T A 1.774706 1.1230e-05
8:4275704 C A 0.022399 2.3363e-05
8:4275882 T C 0.154261 3.1003e-05
8:4276126 T C 1.439780 -3.4506e-05
8:4276379 C T 0.338626 -2.5180e-05
8:4277298 C A 0.261020 -7.8057e-05
8:4278256 A G 0.102530 2.4398e-05
8:4278453 G A 0.031471 8.5346e-06
8:4279815 C T 0.283958 5.3869e-05
8:4282618 A C 1.409968 -1.0522e-06
8:4284654 A G 1.578081 -3.1075e-09
8:4284692 A G 1.473172 -2.1144e-05
8:4284804 C T 0.282884 9.9539e-06
8:4285390 C G 1.633048 -1.0938e-05
8:4287117 G A 0.168906 1.9420e-05
8:4290275 C T 0.187471 1.8556e-05
8:4290305 C A 0.413691 -2.4283e-05
8:4293080 G A 0.698427 7.7003e-07
8:4293806 C T 0.378588 2.2195e-05
8:4299722 G C 0.059624 1.8116e-05
8:4299883 A G 0.307824 5.3659e-05
8:4302290 G C 0.241971 2.3477e-05
8:4302335 A G 0.183002 -2.5353e-05
8:4304614 C T 0.024444 -6.6905e-05
8:4307509 T C 0.084954 2.8546e-05
8:4308514 G C 0.362453 -1.6562e-05
8:4309952 C T 0.596955 -7.2692e-06
8:4310686 T C 0.035635 3.1246e-05
8:4316572 A G 0.270621 -6.6191e-05
8:4318777 A G 0.040257 7.1413e-06
8:4320820 A G 0.049783 -2.2894e-05
8:4321045 T C 0.166046 1.0146e-05
8:4321764 G T 1.633645 -1.2802e-05
8:4322434 C T 0.424379 1.6572e-05
8:4322748 T C 0.288538 -2.2664e-05
8:4323069 C A 0.038981 2.5271e-05
8:4324429 C A 0.122582 -5.6767e-06
8:4328106 C T 1.129243 -5.0778e-05
8:4332522 C A 0.220133 6.3537e-05
8:4332859 G C 1.887820 5.6594e-06
8:4339509 C T 1.659579 -2.6606e-05
8:4341465 T C 1.771824 4.0126e-05
8:4342067 C G 0.157828 7.8697e-05
8:4342857 G A 0.106315 3.1061e-05
8:4343111 C T 0.130590 6.3496e-06
8:4344553 G A 0.031159 2.2685e-05
8:4346397 T C 0.042445 4.0802e-05
8:4348020 C A 0.027855 -1.1236e-04
8:4348402 C A 0.206550 6.7142e-06
8:4348792 G C 0.161311 6.2333e-05
8:4349663 G C 1.812467 -1.1480e-05
8:4352083 C T 1.468797 -3.2673e-06
8:4352592 T G 0.192976 3.4085e-05
8:4352604 C G 0.101319 2.8249e-05
8:4355073 G A 1.562609 7.0570e-05
8:4359078 A G 0.139752 1.1801e-05
8:4360644 A G 1.272666 -1.6856e-05
8:4361088 G T 0.287914 -2.9619e-05
8:4365381 G A 0.291615 -1.5363e-05
8:4368545 A G 0.317795 -4.4094e-05
8:4369334 G A 0.954271 7.9348e-06
8:4371385 G C 1.860377 -3.4748e-05
8:4372185 G A 0.642610 -5.9973e-05
8:4373184 A G 0.693737 4.5065e-05
8:4376669 C A 0.134793 4.4207e-05
8:4376687 T C 0.336189 5.0791e-05
8:4382171 C T 0.505721 7.7672e-05
8:4382286 C T 1.877655 2.4380e-06
8:4382751 C T 0.040367 -6.2756e-06
8:4384398 C T 0.912629 8.2753e-05
8:4390544 A G 0.927334 8.9660e-06
8:4395685 A G 0.836820 1.0800e-05
8:4397759 C G 0.177338 -5.0198e-05
8:4401124 G A 0.674922 1.8031e-05
8:4401416 A C 0.136438 5.6875e-05
8:4403849 T C 0.218033 -1.6030e-04
8:4407649 A C 0.337376 1.0467e-05
8:4408055 G A 0.109408 -1.6807e-04
8:4409842 C T 0.045327 -6.8035e-05
8:4410119 C T 0.045142 -5.2512e-06
8:4410623 C G 0.039072 1.2654e-05
8:4410703 T C 0.236073 -2.5729e-05
8:4411122 G A 0.055288 7.6968e-05
8:4412051 G A 1.646164 2.5022e-05
8:4412258 T G 1.208822 -5.1678e-05
8:4415872 G A 0.159623 -3.0368e-05
8:4419882 T C 0.260533 -7.7194e-05
8:4420330 T G 0.118976 -1.1709e-05
8:4425236 T C 1.753303 -7.1282e-05
8:4425239 C T 0.420789 1.3177e-05
8:4429163 T A 0.927253 -8.4632e-06
8:4432457 G A 1.147646 -7.9412e-06
8:4434052 T G 0.085130 -1.9213e-04
8:4436656 A G 0.964501 1.2938e-05
8:4438279 T G 0.276486 -1.2749e-04
8:4438820 T C 0.130096 1.1743e-05
8:4439763 G A 0.771590 -3.4412e-05
8:4444484 C G 0.225466 -3.5804e-05
8:4447884 G A 0.758188 -2.5255e-05
8:4448880 C G 0.244123 4.8248e-05
8:4449204 A C 0.868655 1.4229e-06
8:4449278 C T 0.043714 -4.9188e-05
8:4453655 C T 1.146912 -1.2770e-05
8:4456578 T C 0.051007 -7.0190e-05
8:4458976 C T 1.737980 3.8597e-05
8:4462281 C A 0.031993 -5.7428e-05
8:4462390 A T 0.772090 -3.2381e-05
8:4462550 C G 0.869592 -1.2532e-04
8:4463041 C G 0.410776 3.6889e-06
8:4464167 A G 0.571661 6.6493e-04
8:4464244 C T 0.302283 4.7590e-05
8:4466042 T C 0.792911 7.3311e-05
8:4467528 G A 0.277311 3.0071e-05
8:4470921 A C 0.121602 -1.6146e-05
8:4473445 T C 0.124770 6.5268e-06
8:4475053 C T 0.734640 -1.5671e-04
8:4475243 T C 0.079635 7.3399e-05
8:4476082 C T 0.030812 -4.1056e-05
8:4477105 C G 0.068128 -4.8884e-05
8:4477230 C G 0.042123 -4.8500e-07
8:4477941 T C 0.097003 -7.5675e-06
8:4478966 G T 0.164894 1.8149e-05
8:4480667 G A 0.202061 -1.2021e-04
8:4481250 T C 0.980467 -2.2588e-05
8:4481561 C G 0.786326 3.5815e-05
8:4481594 T C 0.565712 -2.9538e-05
8:4481712 G A 0.152576 7.8268e-05
8:4482902 A C 0.069216 2.7643e-05
8:4483059 G T 0.491728 9.2919e-05
8:4483141 G A 0.624385 -7.9622e-05
8:4486892 G A 0.349301 1.9629e-05
8:4489552 C T 0.236534 3.5249e-06
8:4492162 T G 1.457748 6.5822e-05
8:4493979 G A 0.535218 -4.8558e-05
8:4494905 C T 0.128162 4.0117e-05
8:4496260 C T 0.163329 8.6307e-05
8:4496324 C T 0.114633 -2.8875e-05
8:4497184 C G 0.145695 9.9494e-06
8:4499524 G A 0.039124 -4.7839e-05
8:4503347 T C 1.230286 -6.6322e-05
8:4504740 A G 0.101167 -2.8633e-05
8:4505914 T C 0.408332 -1.8743e-05
8:4508355 C A 0.078151 6.7215e-05
8:4509061 C G 1.189614 -1.9878e-05
8:4513688 C G 1.137604 -2.4612e-05
8:4514682 G A 0.028981 -3.2609e-05
8:4514968 A C 0.077453 2.9257e-05
8:4525623 C T 1.311780 -4.8609e-05
8:4531224 T C 0.225168 -9.4686e-05
8:4531835 A G 0.091335 -4.3107e-06
8:4532824 C G 0.151310 -7.0632e-05
8:4540939 G T 0.025525 -5.5649e-05
8:4541036 A G 1.286318 -5.3296e-05
8:4542755 C G 0.231825 -4.4526e-05
8:4550583 A C 1.014739 -4.1708e-05
8:4553314 A C 0.092809 -1.2721e-05
8:4556597 C G 0.043402 2.8335e-05
8:4560547 C T 0.103494 -4.2448e-05
8:4564303 A C 1.765290 -3.3807e-05
8:4564973 G T 1.768633 -3.1719e-05
8:4565946 C T 0.851023 2.3239e-05
8:4575207 T C 0.186264 -6.0929e-05
8:4577095 T C 0.024996 -2.1106e-05
8:4578278 C T 0.062279 -7.4146e-05
8:4579671 G A 0.090537 2.6501e-06
8:4579934 G C 0.433727 -1.2842e-05
8:4580563 G A 1.666415 -4.0419e-05
8:4583435 A G 0.059667 2.4063e-05
8:4588681 T C 0.042286 1.5264e-05
8:4588937 T C 0.798799 -8.6921e-05
8:4589226 G A 0.075577 -8.6033e-06
8:4590695 A C 0.028485 3.2011e-04
8:4590982 G T 0.084020 -1.8141e-05
8:4596988 C T 0.243272 1.5137e-05
8:4597732 A G 0.053354 -7.3316e-05
8:4597842 C T 0.039377 3.7465e-05
8:4605319 T C 0.712060 -5.2954e-05
8:4606409 T C 0.265824 -5.5874e-07
8:4607411 T C 0.023366 7.5422e-05
8:4610294 C T 0.029621 -1.6452e-05
8:4610813 A G 0.045243 -2.2485e-07
8:4613200 C T 0.186085 1.8898e-05
8:4613862 G A 0.042250 -7.4433e-05
8:4614345 T G 1.484467 1.6399e-05
8:4615099 A G 0.091884 3.1656e-05
8:4618380 G A 1.556500 6.6352e-06
8:4619724 G T 0.282737 1.6892e-06
8:4625925 C A 0.842500 1.8297e-05
8:4626253 A G 0.023782 -1.1216e-05
8:4633314 C T 1.947656 -3.6840e-05
8:4636519 G A 0.156559 -5.6154e-06
8:4637129 A G 0.035080 9.7671e-05
8:4637474 A C 0.066168 7.1753e-05
8:4640437 C T 0.261361 1.1276e-04
8:4646677 C G 0.617021 9.0532e-06
8:4646829 A C 1.962232 -6.3613e-05
8:4649142 A G 1.962460 -4.9719e-05
8:4650270 T C 0.113342 2.2801e-05
8:4652298 A G 0.107285 1.2854e-04
8:4656695 C A 0.805352 -3.9171e-04
8:4658435 T C 0.343852 6.1277e-06
8:4660974 A G 0.546172 -3.1223e-04
8:4664285 G T 0.029592 -3.6287e-05
8:4667979 C A 0.045613 -4.3170e-05
8:4672939 A C 0.680306 -1.3112e-04
8:4675548 T C 0.107525 5.1668e-05
8:4675997 C A 0.031481 -3.4489e-05
8:4678344 C T 0.031292 -4.6675e-05
8:4678817 A G 0.058910 -3.9763e-05
8:4681353 A G 0.027917 4.6154e-06
8:4682988 C T 0.546650 -3.6315e-05
8:4683557 G T 0.073182 4.6272e-05
8:4684224 A G 0.058034 -7.7723e-06
8:4685973 C A 0.079443 -2.3170e-05
8:4687584 A G 0.025197 -9.0792e-05
8:4688296 A C 0.214392 -2.0408e-05
8:4690482 A G 1.799380 -4.5294e-05
8:4693558 G T 0.028056 7.6800e-05
8:4696729 A C 0.857336 -8.4257e-05
8:4697140 T C 1.001496 -3.4331e-05
8:4700475 A G 0.058609 2.0226e-05
8:4701095 G C 0.316597 2.1242e-04
8:4701168 T A 0.030572 9.1705e-05
8:4702233 C T 1.205748 -1.4233e-05
8:4703008 G A 0.093001 1.5782e-05
8:4704541 G A 0.222389 3.6286e-04
8:4708348 A G 0.613028 -3.3642e-05
8:4709256 C G 0.023898 -8.8197e-05
8:4720083 A G 1.839270 -1.0635e-05
8:4722298 A G 1.905393 1.1674e-05
8:4723047 C A 0.986939 1.6951e-05
8:4728283 G A 0.053617 -4.0370e-05
8:4728317 G A 0.043282 1.0563e-04
8:4729259 C T 1.961953 2.8450e-05
8:4733310 C T 0.037576 -6.8594e-06
8:4734764 A G 0.631558 -2.5450e-05
8:4741820 A G 0.457294 -3.8077e-05
8:4745674 G T 0.770581 1.4874e-05
8:4746731 G A 0.091258 -2.1761e-05
8:4746760 T A 0.873821 -4.8662e-05
8:4747363 A G 0.055616 5.1373e-06
8:4747692 G A 0.059430 8.0377e-06
8:4748557 C T 1.943563 -4.4460e-05
8:4749981 A G 1.656113 -7.2214e-05
8:4751072 G A 1.751022 -2.3019e-04
8:4754838 A G 0.060786 4.4947e-05
8:4755088 C T 0.853539 -4.9869e-05
8:4755764 A G 0.054847 1.0478e-05
8:4756127 G A 0.050416 1.1400e-05
8:4756609 A G 0.525510 -3.8341e-05
8:4757323 C T 0.721735 -2.4221e-05
8:4758084 A C 0.129626 -2.8982e-05
8:4758198 C A 1.724884 9.7019e-06
8:4758633 A G 0.077346 -5.9316e-05
8:4761250 C A 0.383151 -2.4400e-05
8:4761302 C T 0.138999 -2.1437e-05
8:4761765 C T 1.713838 1.0936e-05
8:4762478 C T 0.021192 5.6265e-05
8:4762765 G A 1.158860 -2.2049e-06
8:4764897 C T 0.133202 -1.0820e-04
8:4766647 T G 0.047196 3.7556e-05
8:4767236 C T 1.660072 -9.8561e-05
8:4767291 A C 0.479391 1.0292e-05
8:4772305 T C 0.106899 -4.6899e-05
8:4773541 T C 0.026849 -1.3545e-04
8:4776149 C T 0.942923 -2.6838e-05
8:4780069 A T 0.089265 2.6446e-06
8:4780284 G A 1.977533 1.7426e-05
8:4782658 A C 0.790295 -8.3681e-05
8:4785023 T C 0.105591 -5.4302e-05
8:4787526 G A 0.056177 -6.7419e-05
8:4787929 A G 0.051013 1.0961e-05
8:4793214 C T 0.051961 -2.6027e-05
8:4796848 A G 0.545023 -6.4596e-06
8:4797136 A G 0.399455 4.1507e-05
8:4798371 G A 1.067220 2.3389e-05
8:4801072 T C 1.104159 4.6923e-05
8:4802487 T C 0.626505 -7.2617e-06
8:4805179 C T 0.040783 4.1260e-05
8:4811010 C A 1.659423 -8.5887e-06
8:4813899 G A 0.120476 5.0821e-05
8:4818557 C T 0.504867 -1.8671e-05
8:4820098 A G 0.059641 2.0095e-05
8:4822461 T C 0.054876 8.8359e-05
8:4824160 T C 1.108947 -2.4851e-05
8:4830305 A G 0.263029 1.3232e-05
8:4831095 T G 0.065736 -1.3070e-05
8:4834787 A G 0.745692 -5.8919e-06
8:4843118 G C 1.948065 7.6763e-06
8:4848241 A G 0.041945 -1.3903e-05
8:4852925 C T 0.573213 -1.0363e-04
8:4853605 G A 0.086983 -2.3886e-05
8:4854938 A G 0.059310 8.7708e-06
8:4857054 G A 0.041763 -2.1317e-05
8:4858512 G A 0.499148 4.4661e-05
8:4859243 C A 0.254506 -4.1362e-05
8:4863742 A G 0.498522 -9.8365e-05
8:4866277 C T 0.325013 -3.3004e-06
8:4869155 A G 0.545273 2.9641e-05
8:4871911 T C 0.032795 1.5508e-04
8:4873037 A C 0.045580 -7.2977e-05
8:4873564 G A 0.075100 -3.0873e-05
8:4881637 T C 1.241231 -3.7083e-05
8:4884403 C T 0.377815 7.6203e-05
8:4884963 A G 0.636914 -2.0276e-03
8:4885515 C G 0.117142 2.5172e-04
8:4885936 T G 0.054013 1.8182e-05
8:4888099 A G 1.251247 -6.7200e-05
8:4889651 G A 0.302890 -3.0771e-06
8:4889809 G A 0.291397 9.4159e-06
8:4890148 A G 0.091423 -4.1364e-05
8:4890327 A G 0.020312 -8.6202e-06
8:4892834 C T 0.444425 4.0239e-06
8:4893124 G C 0.112235 -1.5229e-05
8:4899401 A G 0.195959 4.0242e-05
8:4900208 A C 0.069612 -5.1415e-05
8:4901877 A C 0.035249 3.2496e-05
8:4906280 A G 1.302423 6.7123e-06
8:4908527 T C 0.168383 -5.4983e-06
8:4909163 C T 0.182262 2.0675e-04
8:4910674 G A 0.082007 1.0102e-04
8:4912561 G A 0.186699 -6.7666e-06
8:4912980 T C 0.051633 -8.9702e-06
8:4913573 T G 1.862568 6.1337e-05
8:4913711 A G 0.325114 1.2412e-04
8:4918383 C G 0.257398 -2.9762e-05
8:4919451 G C 0.023697 6.4941e-06
8:4920375 T C 1.269991 2.5720e-05
8:4923641 G A 0.125354 -3.4704e-05
8:4923929 C T 0.410818 1.1271e-04
8:4926465 T C 1.115312 -3.5223e-06
8:4931765 C T 0.214294 -2.7662e-05
8:4933608 T G 0.524319 -1.4325e-04
8:4937165 A C 0.301170 1.0677e-04
8:4940505 G A 0.066025 2.2663e-05
8:4941101 G T 0.216047 -3.5442e-05
8:4955782 C A 1.978211 -2.3177e-05
8:4961584 T G 1.621837 -1.8055e-05
8:4969912 C T 0.048235 1.8529e-04
8:4970045 G A 0.025437 -5.4647e-05
8:4979920 G A 0.061254 4.3531e-05
8:4983698 G A 0.028193 1.2520e-04
8:4987302 G A 0.388653 2.8276e-06
8:4990328 G A 0.062643 1.9186e-05
8:4990641 C T 0.458839 -1.7101e-05
8:4998143 A G 0.819436 -1.4911e-05
8:5001700 C G 0.049670 3.3279e-05
8:5003063 G C 0.038624 1.0111e-04
8:5023306 A G 0.957065 -1.3984e-05
8:5024826 T C 0.172810 7.0798e-06
8:5026080 C T 0.605102 -3.0820e-05
8:5026591 T C 0.042312 -1.2584e-07
8:5031463 C T 0.617112 2.8933e-05
8:5032083 A G 0.083942 1.0832e-05
8:5041540 C T 0.110586 -7.3477e-06
8:5053822 G A 0.110576 9.7306e-06
8:5054232 C T 0.053152 -2.3718e-05
8:5057713 A G 1.161635 1.2555e-05
8:5058220 C G 0.695746 -4.8450e-05
8:5058271 A C 1.178890 -2.7204e-05
8:5060371 G C 0.161317 8.3270e-05
8:5065475 A G 0.039689 7.2420e-05
8:5066724 G A 0.365163 1.2454e-05
8:5069592 C A 0.060011 3.1734e-05
8:5072315 G A 0.111164 4.3144e-05
8:5072527 A C 0.275941 -6.1199e-06
8:5074872 T C 0.244090 4.8267e-05
8:5077252 C T 1.393320 1.7629e-04
8:5079323 G C 0.115409 1.5240e-05
8:5083403 T C 0.078794 -3.6247e-06
8:5084889 C T 0.111174 4.2228e-06
8:5095877 A C 1.116802 -5.4543e-05
8:5098746 G A 0.348509 1.6089e-05
8:5102413 G T 0.131787 -1.2862e-06
8:5107995 C G 0.049481 6.1257e-05
8:5119613 A G 1.501310 -5.1182e-05
8:5121283 G A 0.145536 -1.9631e-05
8:5123545 A G 0.372911 2.4345e-05
8:5129297 G A 0.045269 -3.3096e-05
8:5135793 A G 1.761661 1.7040e-05
8:5137748 G A 1.394271 -8.7805e-05
8:5140032 T C 0.048946 8.6277e-05
8:5141326 G A 0.796053 -7.8204e-05
8:5142043 A G 0.038933 -1.0675e-06
8:5145413 A G 0.358211 2.1614e-05
8:5145470 A G 0.047427 6.7795e-05
8:5146665 T G 1.423551 -3.3041e-05
8:5147734 T G 0.109807 -1.6574e-05
8:5152655 G A 0.192191 1.2721e-04
8:5152676 A C 1.879703 1.3380e-05
8:5153571 A C 0.030432 -4.2526e-05
8:5153746 T C 0.326211 -2.0649e-05
8:5157363 C T 1.928899 -8.7990e-05
8:5158593 A G 0.034554 6.6677e-06
8:5160626 T C 1.788598 -1.5193e-05
8:5160664 G A 0.051062 -6.5903e-05
8:5163902 A G 0.137633 -2.7761e-05
8:5165806 T C 1.215278 -1.5784e-05
8:5170255 A G 0.093289 -1.7134e-05
8:5173846 T G 0.060050 5.9458e-05
8:5175676 C G 0.035314 7.7283e-06
8:5178177 C T 0.096899 9.3548e-06
8:5178896 C T 0.121570 -4.6294e-06
8:5181443 A G 0.927198 -1.8581e-05
8:5181673 C T 0.146844 -1.5651e-05
8:5183046 A C 0.070329 -3.6807e-05
8:5188844 T C 0.754770 1.7929e-05
8:5192545 C T 0.036849 -5.1361e-05
8:5195971 A C 0.072199 -1.3792e-05
8:5196001 T C 0.044671 3.2652e-05
8:5199307 T C 0.441185 2.3716e-05
8:5201171 C T 0.129833 -2.5835e-05
8:5211287 G T 0.075013 -1.1852e-04
8:5212030 G A 0.572544 1.6150e-05
8:5215461 G C 0.384203 -4.6643e-05
8:5218198 T C 0.194807 3.6111e-08
8:5220269 C A 1.219315 1.3358e-06
8:5220475 T G 0.361661 -4.3451e-05
8:5222873 C T 0.056499 1.0003e-05
8:5223831 G A 0.338730 1.2357e-05
8:5227409 C T 0.858131 -9.0601e-06
8:5232102 G T 0.153972 -2.2119e-05
8:5232705 T A 0.032915 -5.7961e-05
8:5235812 T G 0.028131 2.1908e-06
8:5242752 T C 0.092069 -1.4448e-04
8:5243008 T C 0.066755 -1.5107e-05
8:5243858 T C 0.101592 -5.9271e-06
8:5246298 C T 0.140736 4.2209e-05
8:5247041 C T 0.957335 1.3126e-05
8:5247045 C T 0.174034 -7.2551e-05
8:5250314 G A 0.031263 5.9206e-05
8:5252162 T C 0.250218 -7.9622e-06
8:5255714 C A 0.164556 -2.2703e-05
8:5257149 T C 0.043698 1.6594e-05
8:5257511 G T 0.050001 -1.7807e-06
8:5257676 A C 0.036625 -1.4079e-04
8:5258617 C T 0.035298 7.1584e-05
8:5259821 C G 1.796738 2.4807e-05
8:5261153 G A 0.097418 -2.3517e-05
8:5269540 C T 1.091112 1.6794e-05
8:5269813 G A 0.233418 -5.5985e-05
8:5269874 C G 0.034064 -6.9097e-05
8:5272142 T C 1.956666 1.1093e-05
8:5275851 C T 0.125208 -5.7282e-05
8:5280223 C T 0.083273 -2.9116e-05
8:5280265 T C 1.949490 2.2100e-05
8:5280762 C G 0.131755 -2.8253e-05
8:5281873 T C 1.055350 1.3019e-05
8:5288178 G A 0.102546 -1.2049e-05
8:5299861 T C 0.937458 -1.9020e-05
8:5300498 T C 0.404843 -2.4883e-05
8:5307376 G A 1.951797 -3.7818e-06
8:5307784 T C 0.045970 -1.3197e-05
8:5308515 C T 0.023885 -1.3529e-05
8:5310204 A G 0.069813 5.2073e-05
8:5317517 T C 0.179084 1.9116e-04
8:5329379 G A 0.049371 -3.3189e-05
8:5333284 A G 0.051754 1.2117e-05
8:5335872 G A 0.036109 -2.1842e-06
8:5336066 G C 0.128837 2.7424e-04
8:5336754 A G 0.912676 -2.0492e-05
8:5345766 G A 0.032811 6.8605e-05
8:5348359 C T 0.886483 3.1508e-05
8:5350762 T C 0.026268 -3.0139e-05
8:5364508 T C 0.580006 -1.6850e-05
8:5365991 G A 0.131365 -1.2361e-04
8:5368391 G A 0.030432 3.7972e-05
8:5372349 C T 0.075013 7.1150e-07
8:5374721 C G 0.080780 -3.8903e-05
8:5378158 A G 0.917990 8.5067e-05
8:5380501 G A 0.056827 5.1104e-05
8:5388159 T G 0.590311 2.4618e-05
8:5390576 G T 0.123014 2.0486e-06
8:5390618 G C 0.143826 -2.8985e-05
8:5401490 C T 1.916386 1.9304e-05
8:5401811 C T 0.237200 -1.8649e-05
8:5402682 G A 0.706652 9.7106e-05
8:5404724 T C 0.090829 3.5754e-06
8:5407375 A G 0.388646 -6.7422e-05
8:5407526 T G 0.147915 1.7864e-05
8:5408994 C T 0.684185 2.1403e-04
8:5409398 G C 0.179798 -7.2807e-05
8:5411057 C T 0.026654 4.0910e-05
8:5411305 C T 0.218575 -1.1764e-05
8:5411344 G A 0.307600 1.6509e-06
8:5411381 G T 0.021756 5.8303e-05
8:5411765 G A 0.097558 6.7334e-05
8:5412126 T C 0.043061 -3.6064e-05
8:5412722 T G 0.045574 6.0280e-05
8:5413325 C A 0.678161 5.6649e-06
8:5415457 C G 0.309025 3.4109e-05
8:5415858 A G 0.235375 -6.3645e-05
8:5416150 A G 0.092994 -5.3190e-06
8:5419697 A G 1.561716 -1.0985e-04
8:5421233 G A 0.209263 2.0827e-05
8:5422966 C G 0.021354 -1.4836e-05
8:5423618 G C 0.200831 -1.2139e-05
8:5427730 G A 1.224541 -2.1061e-05
8:5434935 G A 0.215115 -1.6561e-05
8:5438225 T G 0.938516 -1.7245e-05
8:5443735 A G 0.118619 3.5228e-06
8:5446840 T C 0.105448 4.7573e-05
8:5453095 C T 0.032406 -2.5390e-05
8:5454376 T C 1.418436 -5.0421e-05
8:5455532 C G 0.921284 -1.5157e-04
8:5456893 C T 0.393901 4.0038e-05
8:5459730 T C 0.031941 1.7034e-05
8:5460046 C G 0.104796 3.9570e-05
8:5460669 C T 0.663805 2.8160e-05
8:5460755 A G 1.431094 -1.2943e-05
8:5461753 A G 1.286749 -1.8862e-05
8:5464609 C T 1.678638 2.9374e-05
8:5464846 T C 0.728344 8.1414e-06
8:5464976 G T 0.113965 -9.1950e-05
8:5470024 T C 0.063305 -2.7687e-05
8:5470116 G A 0.257174 -4.1555e-05
8:5471647 A C 0.024931 -1.4025e-05
8:5472282 C T 0.082264 -7.0296e-05
8:5473197 A C 0.048797 5.3658e-05
8:5474284 G A 0.037154 -2.4305e-05
8:5474968 G A 0.056463 -1.1367e-06
8:5476648 T A 0.194927 -3.2656e-05
8:5477158 T C 1.400562 -1.0650e-04
8:5479238 T C 0.202402 6.8531e-06
8:5483259 C T 0.174177 -5.0781e-05
8:5485006 G A 0.385952 3.4676e-05
8:5485890 C A 0.174141 -4.5620e-05
8:5490250 G C 0.027780 -2.0996e-05
8:5491412 T C 1.442364 5.8878e-05
8:5492579 A C 0.663256 -8.9381e-06
8:5495670 A G 0.550067 7.4473e-06
8:5495902 C A 1.098304 -7.0947e-05
8:5498446 A G 0.997504 9.3849e-06
8:5498996 C A 1.974787 -3.4904e-05
8:5500142 A G 1.664026 -6.5089e-05
8:5501580 C T 0.044308 -1.2105e-05
8:5502183 G A 0.053360 4.5084e-05
8:5502379 C T 0.179568 2.7844e-05
8:5507168 T G 0.260105 -4.6323e-05
8:5510544 A G 0.071166 -1.8755e-05
8:5512073 C T 1.729918 -1.1515e-06
8:5514388 T C 0.028628 4.3873e-05
8:5514536 A G 0.055252 3.5250e-06
8:5515663 T C 0.899171 6.2297e-05
8:5518203 G T 0.215307 -2.0309e-05
8:5524746 G A 0.286308 -3.4765e-05
8:5529436 T G 0.070887 7.9567e-05
8:5532124 G T 0.118619 4.6231e-05
8:5532738 G A 0.125306 7.8883e-05
8:5535185 A G 0.093010 3.1937e-06
8:5535247 A C 0.030731 -6.0076e-06
8:5537402 T C 0.045200 1.1440e-05
8:5537409 G C 0.048076 1.2461e-05
8:5538949 A G 0.122362 4.2799e-05
8:5539839 G T 1.803083 7.0912e-05
8:5544173 G A 0.332008 -4.8807e-05
8:5547910 A G 0.143569 4.0155e-05
8:5551845 A G 0.473692 3.2179e-04
8:5553031 T C 0.138422 -4.3867e-05
8:5556979 G A 1.455417 3.5282e-05
8:5563822 T G 0.146785 -1.6230e-05
8:5567777 A G 1.955144 2.9482e-06
8:5567917 G C 0.839819 -5.2844e-05
8:5568469 G A 1.858235 -2.3016e-05
8:5569460 A G 0.539178 2.0908e-05
8:5570917 C G 0.138383 5.8696e-06
8:5571530 T C 0.105901 3.6994e-05
8:5571692 G C 0.219984 1.5103e-05
8:5572678 G C 0.047300 1.2963e-04
8:5573461 G T 0.640208 1.4379e-05
8:5573697 G A 0.516610 3.0296e-05
8:5574358 G A 0.645648 5.2996e-05
8:5574821 G A 0.063532 -6.6022e-06
8:5575329 A G 0.327428 1.1209e-05
8:5576038 C T 0.709382 4.0078e-06
8:5576451 T C 1.435668 3.7758e-05
8:5576455 C A 0.185472 6.3591e-05
8:5579835 G A 0.295467 1.2216e-04
8:5584500 G A 1.046109 4.7696e-07
8:5585682 A G 0.053785 6.9840e-06
8:5586970 T C 0.171509 -1.8753e-04
8:5586998 G C 0.189146 2.3685e-05
8:5590179 C G 0.155595 -2.0515e-06
8:5590823 A G 0.102095 8.1270e-05
8:5591217 G A 0.258988 5.7131e-05
8:5591469 G A 0.625489 3.5855e-05
8:5592325 C A 0.020770 -7.6062e-05
8:5594118 A G 0.067301 -2.1185e-04
8:5606643 A G 0.974832 -5.4809e-05
8:5609035 T C 0.064334 -1.1805e-06
8:5615787 T C 0.391279 -8.0102e-06
8:5620484 T C 0.063730 -4.2279e-05
8:5631433 A G 0.050017 -5.3901e-05
8:5634182 G A 0.842351 1.1708e-05
8:5638363 A G 0.070053 -4.4184e-05
8:5640658 C G 0.202999 -4.9678e-05
8:5643668 T C 0.461900 -2.6777e-04
8:5646175 G T 0.025544 4.8312e-05
8:5652021 T C 0.447797 3.5782e-05
8:5658191 T C 0.100599 -5.5489e-05
8:5677950 T C 0.130246 1.0375e-04
8:5679800 C T 0.029809 -9.1082e-05
8:5680633 T C 1.476528 1.6805e-05
8:5684287 T C 0.572314 1.5093e-05
8:5684876 A G 0.044392 -1.7161e-05
8:5691849 T C 1.231159 3.7385e-06
8:5692108 C G 0.217056 -2.0700e-05
8:5700210 G A 0.344173 9.3027e-05
8:5701562 C T 1.833181 4.0890e-05
8:5709700 T C 0.037729 -1.7093e-05
8:5715867 G A 0.596352 1.4448e-05
8:5718148 T C 0.089057 8.7240e-05
8:5721217 T G 0.085850 -1.6529e-05
8:5721900 G C 0.026177 -6.4630e-05
8:5723748 A C 0.076717 1.5105e-05
8:5729910 A G 0.210714 8.1416e-06
8:5732244 A C 0.026235 -9.9632e-05
8:5743234 C T 0.489310 -3.8069e-05
8:5746160 G A 0.522998 1.0209e-05
8:5755186 A G 0.203080 -6.4532e-06
8:5755891 G A 0.144511 -7.1450e-05
8:5759113 T C 0.025210 4.4328e-05
8:5765855 T C 0.074250 5.1489e-05
8:5768423 A G 0.886136 -5.5680e-05
8:5770839 A G 0.206930 1.0549e-06
8:5773243 C T 0.743543 -8.6140e-06
8:5773722 C T 0.390191 -4.3720e-05
8:5780691 G C 0.382820 1.5682e-05
8:5781458 C G 0.380340 5.0086e-05
8:5782057 T G 0.527068 -9.2611e-05
8:5792127 A G 1.696139 -6.5072e-05
8:5792337 T C 0.182093 4.0958e-05
8:5793059 C A 0.852357 -7.2646e-05
8:5793709 A G 0.056817 -3.1109e-05
8:5798005 A G 0.152323 -1.2292e-04
8:5799934 C G 0.123793 -1.1066e-04
8:5803466 C G 0.079858 1.2836e-05
8:5816158 G A 1.579188 3.3551e-05
8:5818244 A G 0.037031 6.1750e-05
8:5820217 C G 0.049439 5.7598e-06
8:5821708 T C 0.478599 1.2223e-05
8:5824114 C T 0.097635 -1.1060e-04
8:5825823 C A 0.740703 7.0556e-06
8:5827132 A G 1.449426 -4.2864e-06
8:5828049 G A 1.379646 7.1299e-05
8:5828147 A G 0.156095 -4.6791e-04
8:5831259 G A 0.052487 -2.4030e-04
8:5833307 G C 0.082806 -5.3620e-05
8:5837737 T C 0.456969 -1.2765e-05
8:5847543 A G 0.030997 -8.8354e-06
8:5852840 G A 0.686785 -5.4698e-05
8:5855666 C A 0.148048 2.0445e-05
8:5868955 C A 0.390805 4.4820e-05
8:5870378 G A 0.105659 -2.3046e-05
8:5876820 C T 0.179519 -3.9679e-04
8:5879171 A G 0.043542 -7.3658e-05
8:5886134 G A 0.909862 1.5895e-04
8:5890807 T C 0.061231 -1.8400e-05
8:5892604 G A 1.259342 -2.2121e-04
8:5899679 G A 1.084841 -1.5859e-04
8:5900652 G A 0.036281 -3.6312e-06
8:5909733 C T 0.094451 -3.3291e-05
8:5912133 G A 0.775082 1.3977e-05
8:5912895 A C 0.434327 -1.7055e-05
8:5914078 A G 0.393145 -2.3756e-05
8:5915072 A G 0.062981 -1.4236e-05
8:5915996 A G 0.071468 3.5936e-05
8:5923975 T C 1.806836 -4.3428e-05
8:5925460 G C 0.033064 2.9180e-05
8:5929378 G A 0.490991 -3.2448e-07
8:5931095 A C 0.221821 -6.4524e-04
8:5941015 C A 0.039079 -9.1991e-05
8:5941111 C T 0.153978 5.2744e-04
8:5942511 G T 0.055126 -3.0173e-04
8:5942699 C A 0.311729 -1.8788e-04
8:5943185 G T 0.097418 3.3260e-05
8:5950645 C T 0.761070 1.4134e-05
8:5954166 C T 0.625645 6.1508e-05
8:5954869 T G 0.025641 -1.9113e-04
8:5955187 G C 0.054990 2.5028e-05
8:5957197 A G 0.062279 2.2063e-05
8:5957909 T C 0.378958 -2.2425e-05
8:5959744 A G 1.250186 -1.5926e-05
8:5963717 T C 0.741599 2.2055e-05
8:5965236 C T 0.138697 4.3738e-05
8:5966777 G A 0.061351 3.7284e-05
8:5973393 C T 1.094568 -4.3580e-05
8:5978248 T G 0.026089 1.4133e-05
8:5981686 G A 0.275821 -5.0675e-05
8:5981815 G T 0.029617 -2.5353e-05
8:5981840 A G 0.044921 1.7470e-04
8:5981856 C A 0.142661 6.5668e-06
8:5982425 C T 0.095305 -5.1501e-05
8:5983673 T G 0.737165 1.7158e-05
8:5987147 C G 0.027900 1.0617e-05
8:5989955 T C 0.147140 -1.8897e-05
8:5991569 T C 0.049384 2.3125e-05
8:5994221 T C 0.232610 2.1600e-05
8:5994598 T C 0.946951 2.1985e-05
8:5994657 A G 0.784803 8.2775e-05
8:5995553 A G 0.022805 2.4054e-05
8:5995830 A C 0.074886 -1.4200e-04
8:5996338 G T 0.103705 1.1882e-05
8:5998997 A G 0.107347 -8.2581e-05
8:6001610 A C 0.117464 8.7141e-05
8:6005110 A G 0.171295 -4.6960e-06
8:6005877 G A 1.264993 -2.4829e-05
8:6007725 C T 0.058183 -6.0469e-06
8:6008905 A G 0.047076 -6.3307e-05
8:6009712 A G 0.877220 -2.9242e-05
8:6013345 A G 0.913248 -4.4665e-05
8:6013528 A G 0.027102 4.3863e-05
8:6016650 A G 0.555377 1.9217e-05
8:6016662 C A 0.054733 -9.7426e-05
8:6017281 C T 0.060553 1.1260e-05
8:6020919 T G 1.901913 1.0308e-04
8:6021203 A C 0.366783 3.6751e-05
8:6021761 G C 0.057930 2.0744e-05
8:6022262 A G 0.429919 -8.2825e-05
8:6022603 C G 0.157477 1.1098e-04
8:6024573 T C 0.053509 1.0282e-05
8:6025267 A C 1.466833 -1.2002e-05
8:6025382 T C 0.102984 -6.1361e-05
8:6025992 G A 0.577595 1.7525e-05
8:6030751 C A 0.433370 -5.7469e-06
8:6031012 T C 0.171454 -2.8694e-05
8:6032988 T C 0.106376 -6.9842e-05
8:6033545 A G 1.412853 -1.8727e-05
8:6033782 C G 1.093994 2.5564e-05
8:6034460 G A 1.360924 -1.5057e-05
8:6036613 C G 0.118541 -7.1541e-05
8:6039730 A C 1.181739 1.6379e-04
8:6045347 A G 1.193233 6.1873e-05
8:6047831 C G 0.564323 -2.0328e-04
8:6055918 C G 0.093880 -7.4817e-05
8:6059955 C T 0.631698 2.0980e-05
8:6060340 A G 0.067852 -6.5341e-06
8:6061595 A G 0.207705 -2.3887e-05
8:6064071 C T 1.059745 -2.8400e-05
8:6064250 G A 1.466174 -5.5449e-05
8:6065210 A C 0.427057 4.4608e-05
8:6067006 A C 0.340298 4.5641e-05
8:6068759 C T 0.046807 -3.1175e-05
8:6069903 G A 0.053815 -3.6818e-05
8:6070313 G T 0.184579 2.2403e-05
8:6070570 T C 0.053581 -1.6007e-04
8:6071826 G A 0.161213 6.1648e-06
8:6073793 T C 0.414450 6.0687e-05
8:6079206 C T 0.262247 -2.1329e-06
8:6080742 A C 1.170308 -1.1552e-04
8:6080750 T G 0.044288 -1.8791e-05
8:6083946 G T 0.051371 7.7887e-05
8:6084737 A G 0.075571 -6.9785e-06
8:6085086 C A 0.403970 6.6435e-04
8:6087569 A G 0.088190 1.1194e-05
8:6093364 T C 0.303445 7.2662e-07
8:6096293 G T 0.059660 -3.8279e-05
8:6096917 C T 0.183570 -3.9616e-06
8:6097631 C T 0.041241 6.6943e-05
8:6097667 A G 0.024843 1.3415e-04
8:6106751 G A 1.279092 6.8265e-06
8:6106775 T G 0.057258 -2.4534e-04
8:6108034 T C 0.112735 1.2832e-04
8:6109195 A G 0.072205 8.8917e-06
8:6112044 C T 0.090703 -4.8789e-06
8:6112323 T G 0.066174 -2.4851e-05
8:6112601 G A 0.046158 1.2167e-04
8:6114270 A G 0.049813 4.7605e-06
8:6116071 T C 0.194985 6.1670e-06
8:6117123 G T 0.129866 -1.0972e-04
8:6118894 T C 0.043999 -4.0392e-06
8:6119852 A G 0.095714 3.5923e-05
8:6120190 C G 0.203019 3.1664e-05
8:6123058 A G 0.116263 6.3234e-05
8:6123393 G A 0.620935 -4.7904e-05
8:6125917 G A 0.097993 -1.6870e-05
8:6128005 T G 0.254801 4.9955e-06
8:6128474 A G 0.791779 -1.7312e-05
8:6132069 C A 0.108473 2.3597e-05
8:6135638 A G 0.434590 2.1964e-05
8:6136391 A G 0.156423 3.5333e-05
8:6138112 C T 0.030312 2.1595e-05
8:6141995 C T 0.156169 -5.3119e-05
8:6142106 C T 0.505669 -5.4798e-05
8:6142147 A C 0.818423 3.8154e-04
8:6142331 C T 0.665937 6.5853e-06
8:6143107 A G 1.855827 -1.1460e-05
8:6144324 G C 1.028017 -2.7899e-05
8:6144493 T C 0.047219 6.4256e-06
8:6146953 T C 0.133134 1.6762e-05
8:6147908 C T 0.525169 7.3083e-06
8:6150680 A C 0.109271 -2.5892e-04
8:6150756 A C 0.253967 4.8957e-05
8:6155502 C G 0.393755 2.2583e-05
8:6155811 T C 0.033753 4.8974e-06
8:6159723 A C 1.077298 6.2595e-05
8:6160974 G A 0.528496 -5.0642e-05
8:6161773 T C 0.209867 6.6820e-07
8:6163639 C T 0.179727 -5.8058e-06
8:6165580 C T 0.075912 -6.4422e-05
8:6169780 T C 0.157779 1.7325e-05
8:6171324 C A 0.280076 -9.2406e-07
8:6173680 G C 0.674701 4.6988e-05
8:6173931 G A 0.420682 3.4539e-05
8:6174887 G C 0.522550 -5.0812e-06
8:6176137 T C 1.124384 -4.0249e-05
8:6177356 G T 0.809851 -6.1757e-05
8:6177853 G A 0.277051 -4.8281e-05
8:6179155 T C 0.532329 -2.5557e-05
8:6180074 A C 0.232062 -4.4962e-05
8:6182365 C G 0.258375 -2.0312e-05
8:6185452 A G 0.050381 7.9537e-07
8:6185554 A C 0.069420 6.0115e-05
8:6187306 T C 0.279060 -4.5192e-05
8:6188472 A G 0.138892 -6.7585e-06
8:6189230 T C 0.320012 -9.9414e-06
8:6191957 C A 0.068015 8.3938e-05
8:6193712 T G 0.240335 -3.8799e-05
8:6196671 G A 0.674169 9.6810e-06
8:6197203 G A 0.991425 -7.5642e-06
8:6198200 T G 0.034567 5.9199e-05
8:6198440 A G 0.309749 -2.6440e-05
8:6201436 C T 0.174086 -6.6874e-06
8:6204305 G A 1.316834 -2.0162e-05
8:6204385 C T 0.251656 -5.3057e-06
8:6204649 G A 0.046382 -1.0499e-04
8:6205055 T A 1.236719 -1.8783e-05
8:6205483 T C 0.058566 4.0242e-05
8:6206686 G A 0.178938 -5.6075e-05
8:6209349 T C 0.608400 -1.5652e-05
8:6211581 A G 0.334092 6.5406e-05
8:6211908 A G 0.193440 -5.0272e-05
8:6214105 G A 0.173726 -2.8563e-05
8:6214120 G A 0.193684 -3.9661e-05
8:6214774 T G 0.023963 -2.0577e-05
8:6216472 A G 1.871686 -8.7774e-06
8:6220034 C T 0.169302 -1.5184e-05
8:6221561 C A 1.977481 -2.7150e-05
8:6222410 A G 0.039254 -1.0019e-06
8:6223125 A G 1.878443 -4.9693e-06
8:6224113 T G 1.975972 -2.6137e-05
8:6232009 T C 0.746085 -2.9097e-05
8:6237119 T C 0.053117 9.3338e-05
8:6237210 A C 0.110963 5.2288e-05
8:6237366 A G 0.030062 8.2312e-05
8:6237957 C T 0.085156 -1.8659e-05
8:6238246 C T 0.101196 -3.4316e-05
8:6245819 A C 0.055210 -2.3284e-04
8:6245930 A C 1.805641 -2.4434e-05
8:6246555 T G 1.903254 -5.3624e-05
8:6249852 G C 0.032428 -3.4368e-05
8:6260859 C T 1.564894 5.1020e-07
8:6263083 T G 1.538597 -3.0120e-05
8:6264879 G T 1.737016 -7.8144e-05
8:6264996 T C 0.257086 6.6818e-05
8:6269442 G T 0.656382 2.1988e-05
8:6275529 A G 0.412986 -4.5651e-06
8:6281728 T A 0.056453 -5.2174e-05
8:6284002 G A 0.023097 4.0037e-05
8:6287650 G C 0.024801 6.3902e-05
8:6290865 G A 0.045960 -4.3006e-05
8:6295250 A G 0.040776 -1.2842e-06
8:6296550 T G 1.971126 5.2409e-05
8:6301160 A G 0.149006 4.5378e-06
8:6302106 A C 0.019987 4.4419e-06
8:6302154 T G 0.301397 3.8085e-05
8:6302183 C G 1.638433 -3.0629e-05
8:6307511 A G 0.023665 3.1534e-05
8:6311456 T C 0.696155 1.0884e-05
8:6321203 T C 1.672783 -2.2111e-05
8:6323278 A G 0.302283 2.7823e-05
8:6323329 C G 0.039747 7.4851e-06
8:6329145 T C 0.033532 -3.8521e-05
8:6329239 T C 0.032776 2.0870e-05
8:6331517 G C 0.371064 -1.0154e-05
8:6331758 A G 1.474305 -4.3733e-05
8:6333058 G C 0.059751 3.8182e-05
8:6337387 G A 0.193294 7.2168e-06
8:6338306 A C 0.299661 9.0738e-05
8:6340184 T C 0.104925 -2.2215e-04
8:6341019 G A 0.055622 -1.2335e-04
8:6344516 T C 1.455717 -7.6550e-05
8:6347017 T G 0.032458 -3.1696e-04
8:6351056 G A 1.949240 -1.1450e-05
8:6354270 A G 1.077794 -5.9852e-05
8:6354321 T C 0.046077 6.5357e-05
8:6356937 G A 1.468732 1.2976e-05
8:6358293 C T 0.157085 2.5693e-05
8:6360289 T G 0.071257 -8.7529e-05
8:6363984 A C 0.728814 5.7524e-05
8:6366338 A G 0.245064 2.4002e-05
8:6366796 T C 0.043905 1.1144e-05
8:6370183 G T 0.023214 1.3434e-05
8:6370320 G A 0.042140 -7.3355e-05
8:6372975 T C 0.753839 7.8131e-05
8:6379932 C G 0.864756 8.9472e-05
8:6380878 C T 0.130797 -7.2009e-06
8:6386204 T C 1.157808 -1.7078e-05
8:6386824 C A 0.279180 5.1652e-05
8:6388155 G A 1.441601 8.3934e-05
8:6389280 A G 0.816167 2.9748e-05
8:6389889 A C 0.628037 1.3600e-05
8:6394876 G T 0.294877 -1.9836e-05
8:6395024 A G 0.105003 6.0811e-06
8:6396182 C A 0.693150 8.7876e-06
8:6396358 G A 0.356575 -6.9144e-06
8:6396763 T G 0.543907 -1.0880e-05
8:6396870 A G 1.322199 -5.2651e-05
8:6398203 A G 0.024759 -8.9753e-05
8:6398694 A G 0.032182 4.2154e-07
8:6398938 T G 1.701297 -3.6025e-05
8:6399600 G A 0.327104 1.2457e-06
8:6400005 A G 1.339353 -4.1224e-05
8:6402671 G A 0.055548 -7.3313e-05
8:6402931 A G 0.031542 -2.0325e-05
8:6403006 C A 0.916993 9.8170e-06
8:6404330 A G 0.039770 2.8680e-05
8:6406894 T C 0.045372 1.4786e-05
8:6412551 C T 0.035018 7.6141e-05
8:6412625 T C 0.289550 -2.3970e-04
8:6413640 G A 0.026463 -2.4383e-06
8:6415257 G T 0.288304 1.5911e-04
8:6417374 T C 0.067664 1.2089e-04
8:6417876 A C 0.315448 6.5757e-05
8:6419345 T C 0.029790 2.5135e-05
8:6421853 C T 0.030594 2.8898e-06
8:6421998 A G 1.812678 4.3539e-05
8:6426739 T G 0.034158 -5.3378e-05
8:6427144 T G 0.050075 3.6011e-05
8:6430480 T C 0.037284 -4.5620e-05
8:6432581 G C 1.626096 -1.0385e-04
8:6433935 A G 0.703348 1.4650e-05
8:6435402 C T 0.570003 3.1936e-07
8:6435943 T C 0.156065 -2.2766e-05
8:6436661 C T 1.525432 -1.8410e-05
8:6436789 T C 0.024243 9.5453e-06
8:6437682 A G 0.213343 7.0230e-05
8:6438242 T C 0.855340 -2.2265e-04
8:6441516 A G 0.439614 2.5995e-05
8:6443380 G A 0.097804 7.4830e-05
8:6444020 T C 0.064639 5.9982e-05
8:6445827 T C 1.001707 -5.2358e-06
8:6446938 T C 0.168571 7.5177e-05
8:6449368 G A 0.227712 6.3554e-05
8:6453831 A G 0.044700 5.6588e-05
8:6454559 A C 1.140772 2.5949e-05
8:6455279 T C 0.637576 5.1717e-05
8:6456370 A G 1.911475 1.1960e-05
8:6456430 T G 0.623262 8.6697e-06
8:6459642 A G 0.262039 3.7542e-05
8:6460877 T C 1.090569 -4.1256e-05
8:6462741 G C 0.125309 -4.6485e-05
8:6462988 A G 0.106529 3.6581e-05
8:6465796 C T 0.112047 7.7751e-05
8:6466121 T C 1.606660 -2.7902e-05
8:6467094 A G 0.561820 -1.4068e-05
8:6467986 C T 0.488258 -2.6208e-05
8:6468542 C G 0.628851 7.8646e-05
8:6468852 G A 1.934971 -7.0077e-05
8:6469440 A G 1.913949 -8.5655e-05
8:6469600 A C 1.105299 -8.8210e-05
8:6471393 A T 0.063445 1.0698e-04
8:6471526 G A 1.155614 -5.2191e-05
8:6471555 C T 1.933391 -1.0953e-04
8:6476455 T C 0.157731 5.0147e-05
8:6478310 G C 0.089790 7.6367e-05
8:6479042 T C 0.800756 4.3760e-05
8:6479261 G C 0.074996 2.0850e-05
8:6481011 G T 0.811126 8.5749e-05
8:6482933 A C 0.138308 1.2363e-05
8:6490975 A G 0.692829 9.7028e-06
8:6493929 A G 0.094195 3.5553e-05
8:6494329 C A 0.025171 -6.0061e-06
8:6497361 C T 0.054925 2.1936e-05
8:6500380 A G 0.089573 4.6945e-05
8:6500544 T C 0.613080 2.6427e-05
8:6502359 A T 0.160726 2.2780e-06
8:6505949 A C 0.167030 -1.8002e-05
8:6506118 C T 0.349899 9.5986e-06
8:6514185 G A 0.125906 6.9509e-06
8:6514576 C T 0.116889 -2.4007e-05
8:6516861 A G 1.306899 -1.4310e-05
8:6519902 T G 0.150541 6.3567e-05
8:6521680 A G 0.063295 -4.3939e-05
8:6523434 C G 0.042724 -4.8288e-06
8:6526355 A G 0.026972 -6.2966e-06
8:6530446 C T 0.040332 3.0110e-05
8:6534000 A G 1.497061 -4.0911e-05
8:6534313 T C 0.099080 -2.2469e-05
8:6535198 T C 0.047050 7.2535e-05
8:6541450 C T 0.738487 1.2765e-04
8:6546919 G A 0.919418 1.4513e-04
8:6547025 C T 0.072276 4.8664e-06
8:6550036 A G 0.059725 -4.1566e-06
8:6553393 G A 0.053357 7.2416e-05
8:6554277 G A 0.310200 -5.2671e-05
8:6554615 C T 1.029040 -1.7969e-04
8:6556382 A G 0.071803 -3.7759e-05
8:6556685 T C 0.142200 1.4839e-05
8:6556717 C A 0.073906 -2.6754e-05
8:6557326 A C 0.039043 2.1543e-04
8:6558504 T G 0.045892 -7.1580e-06
8:6559480 C A 0.889654 3.2752e-05
8:6563003 A G 0.118820 -2.6008e-05
8:6565310 T G 0.269855 -3.4084e-05
8:6567821 T G 0.047719 2.9861e-04
8:6568062 G A 0.034084 -7.4846e-05
8:6568915 G A 0.028851 -2.9527e-05
8:6569186 A G 0.031023 6.6597e-05
8:6569927 T C 1.306039 7.9730e-05
8:6571042 T C 0.065090 1.4191e-05
8:6572089 C A 0.058063 4.2444e-05
8:6574557 C A 0.049141 2.9966e-05
8:6574830 G A 0.049053 -1.6780e-05
8:6581049 C A 0.078330 -3.0271e-05
8:6581630 G A 0.038267 -1.2786e-05
8:6585583 G A 0.123916 3.1572e-05
8:6591380 A G 0.041202 -3.9682e-05
8:6594296 T C 0.028537 -8.8882e-06
8:6604403 C T 0.937669 6.0467e-05
8:6605453 C T 0.812551 1.7170e-04
8:6610163 C T 1.488356 3.6868e-05
8:6612219 T C 0.299401 -5.6258e-05
8:6612892 A G 0.029049 -9.7867e-05
8:6615608 G C 0.036995 7.8862e-06
8:6620867 C G 0.096363 -4.4548e-05
8:6622035 A G 0.095704 -1.2124e-04
8:6622716 T C 0.096561 5.7283e-05
8:6624535 T C 0.133313 -4.8670e-07
8:6628854 T G 0.601230 -2.6226e-05
8:6629096 G T 0.031107 5.2955e-05
8:6630791 C T 0.035223 2.0907e-05
8:6631197 C T 0.669956 -1.4622e-04
8:6631886 C T 0.574219 -3.0102e-05
8:6633352 T C 0.020968 2.2448e-05
8:6634008 C A 0.022000 4.0866e-05
8:6635267 T C 0.274185 -1.5907e-05
8:6635957 G A 0.103436 -6.1022e-05
8:6639024 C T 0.211873 -7.1760e-05
8:6639400 C T 0.050595 -1.5845e-05
8:6640348 A G 0.033555 -2.5635e-05
8:6645793 C G 1.188948 -2.5508e-05
8:6645898 G A 0.456054 -5.8046e-05
8:6648014 A C 0.068375 9.8536e-05
8:6649816 G A 0.878096 6.1059e-06
8:6654498 T C 0.137071 -5.1867e-05
8:6656981 C T 0.078742 -5.4354e-05
8:6657962 A G 0.038439 -2.0861e-05
8:6660463 G A 1.092231 -5.8313e-05
8:6661688 T C 0.081894 -1.2693e-05
8:6663532 C G 0.024684 -2.3476e-06
8:6663767 A G 0.032165 -2.0216e-05
8:6664399 T G 0.463117 -3.2715e-05
8:6665077 C T 0.800549 9.9561e-06
8:6665227 A G 0.092747 5.0391e-06
8:6665691 T G 1.111803 -4.9529e-05
8:6665700 G C 0.646359 -1.4300e-05
8:6666584 G A 0.666187 1.8913e-05
8:6668483 T C 0.064305 -2.0253e-05
8:6673252 G A 0.064879 -5.0258e-05
8:6674458 G A 0.906526 8.3973e-05
8:6677614 A G 0.590769 6.5664e-05
8:6679796 G C 0.838994 5.4159e-05
8:6680649 T C 0.144663 2.9702e-05
8:6684069 T G 0.081874 -1.2287e-05
8:6684137 T C 0.897408 -1.6867e-05
8:6684758 A G 0.022370 -2.7927e-06
8:6685685 A C 0.446852 5.1849e-05
8:6686679 C T 0.253922 -3.0637e-07
8:6686791 T C 0.527561 6.0929e-05
8:6688767 C T 0.389691 -9.9621e-05
8:6690173 C G 1.075671 4.9037e-05
8:6690276 C T 1.073925 4.3350e-05
8:6690811 A G 0.062786 -2.3775e-05
8:6691319 T C 0.043435 7.2809e-07
8:6691764 G A 0.043389 3.7325e-06
8:6698224 G A 1.068761 5.5536e-06
8:6699341 T C 0.077255 -2.7633e-05
8:6700803 T C 0.094727 -2.3303e-05
8:6700888 T C 0.957666 2.5309e-05
8:6709593 C G 0.045531 -9.9055e-06
8:6712543 T C 0.027962 3.9882e-05
8:6713695 T C 0.965481 -4.6510e-06
8:6714699 G A 1.007196 -2.0783e-05
8:6715091 G A 0.934481 -4.9949e-05
8:6716312 C T 0.984667 -5.9843e-05
8:6716439 C T 0.025525 3.5542e-05
8:6719558 A G 0.140070 7.4832e-05
8:6720577 T C 0.350525 -2.2176e-06
8:6722082 T C 0.748370 -5.4264e-05
8:6722384 A G 0.028040 -3.4656e-05
8:6722490 T C 0.029189 -6.5834e-05
8:6725036 A G 0.075645 -1.0986e-04
8:6730546 C T 0.618670 -1.4935e-05
8:6730762 A G 1.580814 -1.0998e-05
8:6731529 G C 0.521209 -3.2807e-06
8:6734529 G A 0.062546 -9.6479e-06
8:6736446 G A 0.078427 -4.8619e-06
8:6737085 A G 0.035103 -1.0063e-05
8:6737285 C T 0.364199 1.1642e-05
8:6741127 C T 1.336150 3.4322e-05
8:6742077 T C 0.079894 1.1420e-05
8:6742971 T G 0.031435 9.9594e-06
8:6743029 A G 0.709437 -4.1217e-06
8:6743800 T C 0.115562 -6.5063e-05
8:6750888 G A 1.940752 -1.2976e-05
8:6751692 G A 0.042415 2.9153e-05
8:6752378 C T 0.381808 1.2748e-05
8:6753529 C A 0.045223 1.2852e-05
8:6754461 G A 0.074899 1.7814e-04
8:6754919 G C 0.793447 8.3603e-06
8:6757203 T C 0.194881 4.0700e-05
8:6757714 T C 0.060842 1.6829e-05
8:6758397 A G 1.181528 7.3918e-06
8:6758568 A G 0.052127 -6.6834e-05
8:6759060 T C 0.044681 -1.9790e-05
8:6760558 G A 0.858414 1.5450e-05
8:6765966 G A 0.722949 -5.5240e-06
8:6766150 T C 0.045454 -4.7644e-05
8:6767714 T G 0.056612 -5.1991e-05
8:6770015 G T 0.258284 -1.8535e-06
8:6774557 A G 0.693689 -2.6632e-05
8:6775314 A G 0.127827 -2.1521e-06
8:6775724 G A 0.270679 -4.7168e-05
8:6778406 C G 0.028978 3.4446e-06
8:6780107 A G 0.559448 3.5591e-06
8:6780586 C T 0.993648 5.8062e-05
8:6781006 C T 0.030426 6.4632e-05
8:6782536 T G 0.069235 1.1435e-04
8:6782717 C G 1.390126 6.5117e-06
8:6783084 T C 0.070345 -2.3786e-05
8:6783112 A G 0.051117 7.7253e-05
8:6784217 G C 1.642289 4.4481e-06
8:6784674 T C 0.080121 4.8113e-05
8:6786073 C G 0.879858 3.1197e-05
8:6787075 C T 1.207813 3.3998e-05
8:6789478 T C 0.415262 4.6620e-06
8:6789884 A G 0.522092 1.0425e-05
8:6789964 G T 0.112339 1.0136e-04
8:6790113 A G 0.262228 -9.4246e-05
8:6792257 A G 1.347623 1.6311e-06
8:6794366 T G 0.057106 -1.2611e-04
8:6794837 T C 0.089232 -1.3513e-04
8:6796611 T C 0.177767 -1.4551e-05
8:6797532 A C 1.601879 1.6489e-05
8:6799546 C G 0.111255 -7.2621e-05
8:6801000 T C 0.329846 -1.0953e-05
8:6805304 C T 0.348922 4.5223e-05
8:6810827 A G 0.111852 -1.1937e-04
8:6813423 A G 0.045632 -1.9967e-05
8:6814637 C T 0.131586 -7.7487e-06
8:6815430 C T 0.165397 -2.8835e-05
8:6821508 A C 0.215249 -1.8224e-04
8:6822785 G A 0.601814 1.1426e-05
8:6823568 C T 0.867616 3.3327e-05
8:6824225 C T 0.596092 8.1879e-06
8:6824352 A C 0.037940 7.9857e-06
8:6828241 A G 0.616982 2.3361e-05
8:6828435 A G 0.236645 2.3249e-05
8:6828890 C T 0.039231 -5.5423e-05
8:6878090 G A 0.162466 4.0610e-05
8:6880094 A C 0.243902 -2.2225e-04
8:6880963 C T 1.293273 -3.1654e-05
8:6883017 G T 0.059611 -1.6257e-05
8:6888134 C T 0.725426 2.2287e-05
8:6890354 T C 0.021841 6.1002e-05
8:6890696 G C 0.057956 3.1084e-05
8:6896146 C G 1.677862 1.7761e-04
8:6896167 G A 1.672471 2.3784e-04
8:6896302 A G 0.169805 2.4602e-05
8:6898232 G A 0.996332 2.1456e-05
8:6899158 T C 0.027251 -1.6004e-05
8:6899562 G A 0.080793 3.4983e-05
8:6901339 G C 0.034398 -1.4908e-06
8:6903872 G A 0.189494 5.0166e-05
8:6905133 A C 0.268115 -2.9239e-05
8:6906231 A G 0.066827 1.3728e-05
8:6908004 A C 0.093001 -2.8774e-05
8:6908183 A G 0.775069 1.3966e-05
8:6909571 A G 0.069488 1.6509e-05
8:6911408 G A 1.006732 5.6947e-05
8:6918289 G A 0.143491 8.1379e-05
8:6919748 T G 0.586871 6.0063e-06
8:6920184 T C 0.057641 -4.1230e-05
8:6920226 A C 0.040105 -1.3779e-05
8:6921404 C T 0.444804 3.0486e-06
8:6929178 G A 0.101417 -7.7979e-05
8:6932374 T G 0.197313 -4.0142e-05
8:6932485 C T 0.074389 4.6694e-05
8:6935820 G C 1.911170 -1.9739e-05
8:6943081 A G 1.257145 -2.7828e-06
8:6945641 T C 0.062851 -1.0457e-05
8:6949259 A G 0.559831 -5.5227e-05
8:6954845 A G 0.077749 4.3883e-06
8:6964250 T G 0.614590 -8.7887e-05
8:6968329 T C 0.807433 4.8989e-06
8:6968791 C G 0.065665 2.7385e-05
8:6968926 A G 0.061338 1.1307e-04
8:6985646 T G 0.096071 3.9338e-05
8:6991050 G A 1.141320 -9.3638e-06
8:6999220 C G 1.090311 -1.7760e-05
8:7003534 T G 0.085798 -6.8228e-07
8:7003969 C A 0.349068 9.7710e-05
8:7004173 A G 0.047420 4.2708e-05
8:7004785 C T 1.161242 1.1958e-05
8:7243016 T C 0.059835 -4.9967e-05
8:7723357 C T 0.021454 2.0240e-06
8:8094540 C A 0.079547 -6.2738e-05
8:8094763 C T 0.888752 -2.3618e-05
8:8103473 G A 0.025758 5.8414e-05
8:8105346 T C 0.042240 5.4733e-05
8:8106406 T G 0.731505 -2.9127e-05
8:8107029 A G 0.031545 8.8441e-05
8:8107871 G C 0.056794 8.9223e-06
8:8109255 T G 0.055804 9.5280e-05
8:8114062 G T 0.347737 5.4774e-05
8:8120477 T C 0.109619 1.9433e-05
8:8123457 G C 0.488693 5.9159e-06
8:8128857 C T 0.082539 1.5409e-05
8:8136397 T C 0.056836 1.6907e-05
8:8136656 T G 0.052886 7.0966e-05
8:8139331 T C 0.793356 -9.1555e-06
8:8145179 A G 0.025219 -1.2382e-05
8:8146226 A G 1.727555 -2.9453e-04
8:8171243 C T 0.044012 -1.1558e-05
8:8174227 C G 0.244756 8.2905e-06
8:8174504 T C 0.488135 -1.2329e-05
8:8174533 C T 0.518249 6.0564e-07
8:8174989 A G 0.550402 -4.6225e-05
8:8176221 T C 1.076671 -5.5077e-05
8:8176554 T C 0.571187 -7.9884e-06
8:8176825 G A 1.129746 -5.5090e-05
8:8177861 A G 0.487041 3.6870e-06
8:8178310 C T 0.061397 4.9178e-06
8:8185746 C T 0.036758 -2.2978e-05
8:8190065 C T 0.277593 -2.7311e-05
8:8192960 A G 0.256882 3.9886e-06
8:8193728 T C 0.532647 -1.4168e-05
8:8194358 C A 0.354667 6.0866e-06
8:8195947 T G 0.071949 -8.9206e-06
8:8207339 G A 0.333796 -1.2685e-05
8:8220362 T G 0.184725 2.6331e-05
8:8222192 G T 0.260170 3.4624e-05
8:8226627 T G 0.029656 -1.1174e-05
8:8228045 A G 0.022055 -1.1614e-04
8:8229573 A C 0.138808 1.2194e-06
8:8230677 T C 0.306892 7.3099e-06
8:8234219 A G 0.595560 -3.8896e-05
8:8234714 T C 0.604077 -4.4917e-05
8:8236958 C T 0.064750 -3.0091e-05
8:8237086 G T 0.551015 -1.0347e-04
8:8243435 T G 0.180016 1.0756e-04
8:8247323 A C 1.364242 -1.3683e-05
8:8248058 A G 0.536916 1.2548e-04
8:8252675 G C 0.132261 -5.3623e-05
8:8258916 C T 1.774583 2.5139e-05
8:8262969 T A 0.034168 -4.5176e-05
8:8264068 T C 0.207796 2.9396e-05
8:8266309 G A 0.694558 -3.8531e-05
8:8273955 T C 0.279998 3.6493e-05
8:8274871 G C 0.661036 4.4674e-05
8:8277522 G A 0.067859 6.6859e-06
8:8279462 G T 1.102053 -2.4077e-05
8:8284399 A C 0.237583 4.1490e-05
8:8284516 G A 0.060991 -1.1010e-04
8:8295259 T C 0.083607 7.9247e-05
8:8296771 G A 0.223119 1.7727e-05
8:8299903 A G 0.057917 4.0285e-05
8:8301274 T C 0.097918 2.4559e-05
8:8301849 T C 1.322956 3.9374e-05
8:8307269 C T 0.023155 -7.4678e-06
8:8309054 A G 0.023863 5.4732e-05
8:8313010 A C 0.690995 3.4501e-05
8:8313256 T C 0.047768 -1.5994e-04
8:8320862 A C 0.056473 -4.3058e-05
8:8320938 T C 0.418657 -2.8588e-06
8:8324418 T C 0.029468 8.7710e-05
8:8325605 A C 0.449189 4.4137e-05
8:8347822 A G 1.701521 -3.8618e-05
8:8349023 G A 0.453065 7.4771e-06
8:8349757 T C 1.478687 -4.1169e-06
8:8350222 T G 0.053045 -1.1223e-04
8:8351608 T G 0.118285 -4.4643e-05
8:8356104 C T 0.496149 -3.8168e-06
8:8358702 C T 0.067849 2.8929e-05
8:8358866 A C 1.650702 -3.9740e-05
8:8368555 G A 0.213038 -1.1848e-04
8:8371120 T C 0.568513 2.1110e-06
8:8374744 T C 0.351840 -1.8330e-05
8:8379107 A C 0.982165 -7.0047e-06
8:8387095 T G 0.925179 -2.7882e-05
8:8388447 C G 0.696334 -5.3507e-06
8:8388615 C G 0.078576 -5.3770e-05
8:8388813 A G 0.047959 -5.2356e-05
8:8389809 G T 0.042773 2.4083e-05
8:8395121 T C 0.725899 4.9977e-06
8:8400476 C T 0.098583 -3.2877e-05
8:8409444 G T 0.387085 1.2677e-05
8:8409745 T C 0.073422 7.3512e-06
8:8410905 C A 0.881702 -6.4169e-06
8:8413615 C G 0.051883 -7.2781e-05
8:8418473 A T 0.026891 -5.5147e-05
8:8424632 T C 0.054090 5.3707e-05
8:8424706 G T 0.112900 -1.0729e-05
8:8427464 C G 0.047644 -1.2707e-05
8:8429687 G A 1.084756 1.3714e-05
8:8433876 A G 0.159545 -7.1092e-06
8:8436070 C T 1.335893 3.2944e-05
8:8438657 A G 0.131255 -4.1482e-05
8:8440074 A G 0.398497 2.4897e-05
8:8441882 A G 0.021591 3.1119e-04
8:8448965 A G 0.039423 -6.6935e-05
8:8450554 C T 0.037475 3.2038e-05
8:8452706 C T 0.068492 6.5074e-05
8:8453946 G T 0.479365 7.2920e-06
8:8454019 C T 0.043126 -2.4462e-05
8:8455643 G A 0.391496 2.6296e-05
8:8456567 T C 0.049381 1.7556e-05
8:8456623 T C 0.426446 1.2530e-06
8:8458036 T G 0.125172 -5.6335e-05
8:8464163 G T 0.116776 4.0609e-05
8:8470292 C A 0.124702 -6.3570e-05
8:8471797 T G 0.036531 7.3583e-05
8:8472561 A G 1.367487 -7.6509e-06
8:8485202 T C 0.080952 -2.2181e-05
8:8493610 A G 1.453535 -4.6651e-05
8:8496483 T G 0.479534 -1.7269e-05
8:8500990 T C 1.608423 -2.0089e-05
8:8507372 A G 0.118872 7.6315e-06
8:8508429 T C 0.033308 3.8666e-05
8:8512331 G C 1.429465 -5.9531e-05
8:8513505 T G 0.091806 -1.7032e-04
8:8514483 A G 0.059573 6.2935e-05
8:8518962 T C 0.150132 8.7806e-06
8:8522829 T C 0.038806 -1.2025e-04
8:8526573 A G 0.503419 9.9857e-06
8:8534774 C T 0.262182 -2.1509e-05
8:8538162 C T 0.023321 4.8804e-05
8:8540070 C T 0.534114 2.0689e-05
8:8544120 G A 0.125254 2.6245e-05
8:8548012 A C 0.048112 2.2398e-05
8:8554921 A G 0.575144 -6.3462e-06
8:8555269 A G 0.110349 2.1246e-05
8:8560536 A G 0.260066 -6.4308e-05
8:8569724 A G 0.774946 -3.0547e-05
8:8570452 C T 0.109223 1.1833e-04
8:8577379 C T 0.510261 -3.0022e-05
8:8584079 T C 0.053282 -4.7934e-06
8:8587163 C T 0.068995 9.2990e-05
8:8588829 A C 0.405888 -3.9165e-05
8:8591657 A C 0.046116 -2.9779e-05
8:8592621 C T 0.053113 -1.4808e-05
8:8592992 A G 0.376303 -5.4743e-06
8:8594426 T C 0.217498 3.7332e-05
8:8601011 G A 0.032422 1.0249e-04
8:8601350 G A 0.342693 -2.6708e-05
8:8606967 C T 1.434587 1.2056e-05
8:8607781 A C 0.520463 -1.4758e-05
8:8610783 C A 1.327500 -8.6680e-06
8:8618430 A C 0.230779 1.1080e-05
8:8628950 T C 0.134988 4.5729e-05
8:8630269 C A 0.654762 -3.5102e-07
8:8632320 T G 0.265467 2.6273e-05
8:8646630 T C 0.050777 -7.1328e-06
8:8646874 A G 0.056729 1.8835e-05
8:8647217 C T 0.565627 1.5542e-05
8:8652504 T C 0.411016 -1.6704e-05
8:8655127 G T 0.020565 1.0976e-05
8:8658381 C T 0.159701 9.4928e-05
8:8658419 C T 0.020150 5.1911e-05
8:8661534 C T 0.952333 5.3650e-06
8:8669622 T C 0.162599 8.7189e-05
8:8672061 T G 0.025856 -2.3304e-05
8:8676490 C T 1.167520 5.6324e-06
8:8680576 C T 0.118817 -4.3995e-05
8:8683708 G T 0.051828 -2.2058e-05
8:8690090 A G 0.075610 -2.5675e-05
8:8693655 A G 0.077827 9.1237e-05
8:8697343 G A 0.028650 1.5049e-05
8:8699439 A C 0.023986 8.0585e-05
8:8702827 G A 0.869365 5.4458e-06
8:8707274 A C 0.053484 -2.1493e-06
8:8708974 G C 0.737893 -2.0283e-05
8:8712895 G A 0.972164 -1.2020e-04
8:8717007 C T 0.251974 2.1803e-05
8:8722378 T C 0.055655 5.9093e-04
8:8723009 A G 0.104624 1.6646e-06
8:8723651 G C 0.857145 3.3602e-05
8:8723810 G A 0.026083 -5.0954e-05
8:8724296 C A 0.183502 4.4546e-05
8:8725679 C T 0.032208 1.2379e-04
8:8726804 T G 0.845635 5.4157e-05
8:8729297 A G 0.101216 2.1330e-05
8:8729747 C T 0.031516 2.8187e-05
8:8733723 C T 0.048703 -1.7296e-05
8:8736915 T G 0.304481 5.0476e-05
8:8737596 T C 0.051952 -2.7492e-05
8:8739456 T C 0.044863 4.2717e-05
8:8739569 C A 0.337156 -1.0801e-05
8:8742472 C A 0.032672 8.2507e-05
8:8746730 G A 0.050192 -1.4072e-04
8:8747894 G A 1.903565 -2.1267e-05
8:8749729 C G 0.280790 2.7823e-06
8:8752478 T C 0.058570 5.7350e-05
8:8753216 G C 0.283698 1.4431e-06
8:8755165 T C 0.040322 -1.6873e-05
8:8758258 A G 0.609422 4.1110e-05
8:8762496 C T 0.742028 -1.0658e-05
8:8763360 A G 0.040186 1.5497e-05
8:8764193 T C 0.310002 5.6690e-06
8:8771339 G A 0.571207 3.0015e-05
8:8780567 T A 0.055691 9.6068e-06
8:8781000 T G 0.114302 6.7555e-05
8:8783188 T C 0.082984 7.3187e-05
8:8783387 A C 0.082017 -7.4503e-05
8:8783506 G A 0.611561 4.4108e-06
8:8785750 G A 1.432724 -1.8695e-05
8:8786245 C T 0.266840 1.4611e-05
8:8791380 A G 0.031471 6.3350e-05
8:8793478 G A 0.043006 -1.3101e-05
8:8794801 T C 1.139561 -5.0166e-05
8:8797541 C T 0.060326 1.0625e-04
8:8799723 C G 0.200377 3.5010e-06
8:8804965 G C 0.064847 5.4272e-06
8:8805805 A G 0.073039 9.5166e-06
8:8808695 T C 1.271725 -1.5685e-04
8:8809882 A G 0.039238 1.1408e-04
8:8812315 T C 0.123037 -1.1164e-06
8:8819633 G C 0.067813 -1.0766e-04
8:8821419 T C 0.031000 1.6491e-05
8:8821637 G A 0.719200 7.4532e-05
8:8840583 C T 1.442980 -2.4891e-05
8:8848993 C T 0.650708 -1.5129e-04
8:8850825 G A 0.057349 4.6289e-05
8:8851801 C T 0.055398 3.4238e-05
8:8856922 T C 0.205106 -6.8361e-07
8:8857527 T C 0.080280 4.2379e-05
8:8860992 C T 0.618261 -1.1298e-04
8:8867523 A G 0.139684 2.4270e-05
8:8871091 G A 0.062802 -3.0784e-05
8:8882491 T G 0.050202 2.1570e-05
8:8882512 G C 0.095863 1.5515e-05
8:8890098 T C 0.885474 2.7115e-05
8:8890622 G A 0.083500 2.2001e-05
8:8894580 C T 0.113494 1.4977e-06
8:8894888 A C 0.034298 2.2067e-05
8:8901140 G A 1.056729 5.8674e-06
8:8902424 A G 0.941349 9.7031e-07
8:8915740 T C 0.283757 3.0647e-05
8:8922840 G A 0.028709 7.8651e-05
8:8924433 A G 0.030432 2.4988e-05
8:8925391 T C 0.031951 -1.9278e-05
8:8928188 A G 0.062912 5.4828e-06
8:8928744 C T 0.573421 6.3891e-05
8:8929059 A G 0.044860 3.4587e-05
8:8929130 C A 0.890592 1.5074e-05
8:8930038 A G 0.587832 9.6908e-05
8:8930926 C G 0.137967 -5.3593e-07
8:8931306 T G 0.213087 1.0035e-04
8:8934530 G A 0.075032 -5.6024e-05
8:8935247 C T 0.945140 8.4256e-05
8:8938897 T C 0.039251 8.1307e-07
8:8939064 C T 0.174670 -2.1047e-05
8:8939723 A G 0.716152 4.8676e-06
8:8941909 A G 0.060462 -6.8692e-07
8:8950866 G A 0.194073 -7.1406e-06
8:8958178 G T 0.546400 2.3888e-05
8:8959245 A G 0.048608 2.4089e-05
8:8959671 G T 0.903539 -1.4296e-05
8:8961990 T C 0.294750 -4.9885e-05
8:8966147 C T 0.035142 1.7827e-05
8:8966305 A C 0.055149 -3.7299e-05
8:8966606 G A 0.581366 3.5195e-05
8:8969838 T C 0.037547 -2.7692e-05
8:8974338 T C 1.232295 -7.1716e-06
8:8974400 G A 0.452980 -5.5640e-05
8:8974673 G A 0.466191 5.7833e-05
8:8977526 A G 0.025119 -9.0442e-06
8:8979689 C T 0.729486 -1.8169e-05
8:8981804 T G 0.069949 4.6773e-05
8:8990577 G A 1.436226 2.2900e-06
8:8990645 A G 1.407838 -1.3459e-05
8:8997562 A G 0.121381 -2.7242e-05
8:8997614 T C 0.584534 1.1092e-05
8:8999019 T C 0.020059 1.3379e-04
8:8999039 T G 0.028206 4.8285e-05
8:9000465 A G 0.020630 1.0046e-04
8:9004359 A G 0.098775 -2.4007e-05
8:9012914 A G 0.657304 -3.5798e-05
8:9022364 G A 0.043623 -5.2666e-05
8:9029068 T C 0.577478 -8.8630e-06
8:9029106 G T 0.030513 -5.4855e-06
8:9029604 C T 0.052205 -2.1929e-05
8:9030160 A G 0.423671 2.8442e-05
8:9033996 A C 0.076376 -1.0112e-04
8:9036484 C G 0.038089 -1.3714e-04
8:9036605 C G 0.026505 3.5107e-05
8:9037017 C T 0.067995 -5.5793e-05
8:9039070 C T 0.075834 -3.6020e-05
8:9040306 A C 0.674389 -1.3881e-05
8:9042454 G A 0.731593 3.5458e-04
8:9042544 A G 0.380782 -5.3213e-05
8:9044765 C A 0.678953 9.2404e-05
8:9044779 G A 0.145968 9.1857e-05
8:9046312 C A 0.903306 5.4415e-05
8:9047178 G A 1.392025 -2.8233e-05
8:9048104 A G 1.256668 -3.3595e-05
8:9051381 G A 0.045317 6.2544e-06
8:9051459 T C 0.043344 -9.7648e-06
8:9051487 T C 0.042669 2.5896e-05
8:9052169 T C 0.068625 -6.2604e-05
8:9052356 C T 0.037368 5.0820e-05
8:9053914 C T 0.035307 -4.1083e-06
8:9064775 T C 0.039965 -8.8924e-05
8:9071238 T G 0.233934 3.4035e-05
8:9075279 A G 0.273688 3.4120e-05
8:9078499 T C 0.038631 4.2230e-05
8:9079316 C T 0.451718 -6.3577e-07
8:9081689 G T 0.037024 1.9419e-05
8:9084341 C T 0.981207 -2.6509e-05
8:9088245 G A 0.371830 9.3256e-06
8:9092323 G A 0.034139 2.1525e-05
8:9094668 T G 0.285328 3.2261e-06
8:9095896 A G 0.347867 -2.3503e-06
8:9099747 G A 0.083559 7.2229e-05
8:9100066 T C 0.185310 -9.2079e-07
8:9104831 G A 1.020396 2.1249e-05
8:9106638 A G 0.348058 4.0037e-05
8:9110822 C T 0.650582 -4.5445e-05
8:9111782 G A 0.405235 -1.6055e-05
8:9111855 T G 0.495448 2.3635e-06
8:9117556 G C 0.127130 1.8749e-05
8:9119943 T G 0.520304 -1.0297e-04
8:9122218 A G 0.123611 -9.5535e-05
8:9124868 G A 0.435551 -2.0309e-05
8:9125730 A C 0.682734 3.8926e-05
8:9132496 C G 0.034191 -3.7769e-05
8:9135493 A G 0.104796 9.0377e-07
8:9136617 T C 0.123378 -3.5714e-05
8:9139055 G T 0.599542 -1.0800e-06
8:9139385 T C 0.538973 -1.0794e-05
8:9141993 G A 0.125611 -1.2096e-04
8:9142698 C T 0.091874 -1.5105e-05
8:9143521 G T 0.751216 2.4755e-04
8:9149612 C T 0.195907 -5.0245e-07
8:9151066 C A 0.104422 -1.7767e-04
8:9151712 T C 0.041189 -2.5256e-05
8:9152517 G A 0.204641 1.7019e-05
8:9152782 G T 0.682981 -2.6196e-05
8:9153807 G C 0.064792 3.8864e-06
8:9154065 A C 1.108139 7.4798e-04
8:9154198 A G 0.053480 6.6680e-05
8:9154394 C A 0.341723 1.4377e-05
8:9154537 C T 0.173281 -5.5331e-05
8:9154609 C T 0.980967 -6.5708e-05
8:9154694 G A 0.102144 6.6120e-05
8:9155030 A G 0.100703 1.4414e-04
8:9156665 G T 0.033224 5.0906e-05
8:9157497 G A 0.081358 -6.7582e-05
8:9158475 A G 0.366815 1.2874e-04
8:9160308 G A 0.052399 -1.7333e-05
8:9160979 A G 0.075727 1.0818e-04
8:9161125 A G 0.074438 8.8610e-06
8:9164164 C A 1.193567 -1.4730e-05
8:9164674 C T 0.119836 8.3418e-05
8:9165360 C T 0.305305 1.0412e-04
8:9165444 G A 0.139298 6.7286e-05
8:9165595 T C 0.023564 1.2423e-04
8:9173828 C T 0.575157 -9.6681e-05
8:9174726 C T 0.054934 7.6709e-05
8:9177732 G T 1.763492 -3.7575e-05
8:9178268 T A 1.767773 -3.9181e-05
8:9181052 C G 0.059991 6.4581e-05
8:9183358 G A 1.815700 -4.6858e-05
8:9183596 G A 1.815722 -4.0865e-05
8:9184691 C T 1.795342 -2.1628e-05
8:9185146 C T 1.795303 -2.6047e-05
8:9190427 C T 0.198085 -1.5029e-05
8:9195074 A C 0.084997 4.9870e-05
8:9197359 C T 0.111927 -6.8020e-05
8:9201787 T C 0.227972 8.0301e-06
8:9206295 G A 0.043201 7.9387e-05
8:9206342 G T 0.203502 -8.0070e-06
8:9206929 A C 0.407972 3.4533e-05
8:9211723 A G 0.234100 1.2053e-05
8:9221080 A C 1.253136 -8.7144e-05
8:9221327 T C 0.279829 -1.4523e-04
8:9225100 G C 0.024554 4.7180e-05
8:9226448 C G 0.634937 -1.8666e-05
8:9229639 G A 0.105727 6.2674e-05
8:9230961 G C 0.060163 -1.8702e-05
8:9233771 A G 0.358915 -1.1924e-05
8:9239958 C G 0.194995 5.3736e-05
8:9244981 G A 0.036482 -1.1787e-04
8:9246608 T C 0.083458 -4.1742e-06
8:9250346 G A 1.730447 -1.4741e-05
8:9251666 A G 0.204878 5.8412e-05
8:9253250 C T 0.025917 2.5734e-05
8:9255503 T C 0.043285 8.9077e-05
8:9259037 C T 0.067508 -1.4123e-04
8:9261356 A T 0.962794 9.6718e-06
8:9261601 A G 0.106130 1.1324e-06
8:9264405 C T 0.292871 -2.8118e-05
8:9264711 T C 1.875623 -2.6231e-05
8:9273393 A G 0.063318 6.4615e-05
8:9273943 T C 1.716341 -3.1715e-05
8:9274375 A G 0.620380 -3.6287e-05
8:9275351 T C 0.133550 -1.5713e-05
8:9280516 G T 0.663808 1.6475e-05
8:9280968 T C 0.344751 -2.9975e-05
8:9286772 C T 0.030484 -2.2233e-05
8:9288937 T C 0.331375 1.1505e-05
8:9293724 T C 0.326237 5.0854e-05
8:9295386 A G 0.091806 -1.3725e-05
8:9305169 C T 1.028066 -1.0489e-05
8:9306087 G C 0.139116 -1.4315e-05
8:9320959 A C 0.621850 1.1050e-04
8:9328926 G A 0.647278 6.0573e-05
8:9335647 T C 0.122329 -3.5019e-05
8:9336786 C T 1.461218 -2.2274e-05
8:9340932 A G 0.829744 -6.8306e-05
8:9344159 A G 0.031156 1.5085e-05
8:9344895 G C 0.040935 8.5921e-05
8:9347892 C A 0.035586 -4.0776e-05
8:9352959 T C 0.043289 -2.7868e-05
8:9355784 T C 1.021192 -4.7574e-06
8:9357874 G A 0.312829 2.5276e-05
8:9359312 T G 1.317126 3.0085e-05
8:9368431 G A 0.103439 -4.7795e-06
8:9371789 G T 0.345731 3.0579e-05
8:9373545 T C 0.348610 3.3406e-05
8:9374455 C A 1.583586 -3.1794e-05
8:9386993 G A 0.207121 -1.3124e-05
8:9395416 G A 0.086243 -7.4599e-05
8:9396649 C T 1.892994 -1.0542e-05
8:9399689 A G 1.779529 -2.9805e-05
8:9403524 A G 0.034551 2.2681e-05
8:9409982 T C 1.847810 -6.0954e-05
8:9413213 G T 0.021049 -3.9329e-05
8:9414049 A G 0.518743 3.2930e-05
8:9430050 A C 0.481773 4.4825e-05
8:9431614 G A 0.083578 1.7814e-05
8:9435349 G A 0.028358 1.1249e-05
8:9435825 C T 0.594262 5.8210e-05
8:9437399 C T 0.111832 2.9860e-07
8:9442035 A C 0.229124 2.0432e-05
8:9445438 T A 0.081345 -2.3644e-05
8:9446300 T G 0.514461 8.6607e-06
8:9459933 T C 0.029845 7.8844e-05
8:9460295 G A 0.038894 1.2048e-04
8:9465369 C A 0.500573 3.6342e-05
8:9466152 T C 0.358659 1.3011e-06
8:9470628 A G 0.071368 3.9248e-05
8:9474249 T C 0.069079 -2.8115e-05
8:9478274 T C 0.112274 -3.7973e-05
8:9488933 T C 0.127555 9.2656e-05
8:9493692 C A 0.145049 9.9733e-05
8:9504406 G A 0.037089 2.6325e-05
8:9528834 C T 0.417274 -5.6057e-05
8:9532769 G A 0.022457 1.3143e-05
8:9547366 G A 0.030646 4.2571e-05
8:9548592 G A 1.366157 -2.5965e-05
8:9563118 G T 0.051013 -1.4679e-05
8:9571822 G A 0.151814 -8.1760e-06
8:9581327 T C 1.493773 -1.1274e-04
8:9583584 C T 1.636365 -4.7856e-05
8:9602168 G A 0.031669 5.0639e-05
8:9606332 G A 0.030432 -7.3856e-05
8:9608096 C T 0.219880 -2.2618e-05
8:9621236 A C 0.043337 -2.3255e-06
8:9634022 C G 0.075081 -2.5519e-05
8:9641034 G A 0.382681 3.2970e-06
8:9646312 A G 0.380662 2.3659e-05
8:9653902 C T 1.241270 -1.4853e-04
8:9680189 T C 0.237706 1.4540e-05
8:9681440 G A 0.287866 1.0253e-04
8:9685362 C A 0.645561 9.9774e-06
8:9689642 A G 1.861802 -6.2645e-05
8:9692842 G A 0.359915 -4.5836e-05
8:9695326 C T 0.031490 6.7109e-06
8:9703939 A G 0.073533 1.3968e-05
8:9711174 C T 0.026414 4.7860e-05
8:9713196 C T 0.928116 -3.2740e-05
8:9719827 T C 0.396336 5.1708e-05
8:9724691 G A 0.073607 2.8515e-05
8:9728768 C T 0.031162 1.0000e-04
8:9730141 C G 0.044963 -8.3608e-05
8:9731627 C G 0.033571 5.1163e-05
8:9733078 G A 1.723439 -1.8836e-05
8:9742267 C T 0.110388 -4.7320e-05
8:9742809 C G 0.045600 3.4174e-05
8:9742841 T C 1.530164 -2.9711e-05
8:9774863 G A 0.028514 -1.9782e-06
8:9776261 C T 0.117925 -2.0188e-05
8:9783789 C T 0.123361 6.3501e-05
8:9784034 T C 0.229731 9.1496e-05
8:9789549 T G 0.908548 -3.3499e-05
8:9789693 G A 0.661380 -1.8688e-05
8:9790912 C T 0.669222 2.6000e-05
8:9794093 T G 1.626368 -2.2925e-05
8:9794154 A G 0.024677 -1.7061e-04
8:9796189 C T 1.624165 -1.6714e-05
8:9808785 A G 0.020451 7.1162e-05
8:9813555 A G 1.753836 1.6420e-05
8:9814411 G A 1.116510 8.0421e-06
8:9818065 T C 1.022042 -6.5528e-06
8:9820293 A C 0.171554 4.6048e-05
8:9823063 G A 0.151859 -1.7174e-05
8:9824557 G A 0.023863 1.0352e-05
8:9827805 G A 0.032951 -8.3993e-06
8:9837310 C T 0.465266 2.2821e-05
8:9837325 G C 0.059553 -9.2533e-06
8:9839623 T C 0.079755 -5.4102e-05
8:9842061 T C 0.049095 -4.5797e-06
8:9856358 C T 0.057443 2.6210e-05
8:9860080 C G 1.660257 1.7884e-05
8:9864287 A C 1.498651 4.8257e-05
8:9870070 G A 0.036359 3.2555e-05
8:9876087 G A 0.081342 -4.7008e-05
8:9882767 G A 1.107697 -6.5490e-06
8:9885494 A C 0.056892 -8.5844e-05
8:9889400 T C 0.392450 1.0736e-05
8:9896500 C T 0.158068 -3.4443e-05
8:9896680 A G 0.195245 2.3447e-05
8:9898363 T C 1.730554 -1.1076e-05
8:9899537 C T 0.085055 3.0435e-04
8:9904713 T C 0.846463 4.9781e-06
8:9913362 T C 1.658592 -2.8430e-06
8:9934070 T C 0.379727 7.1035e-07
8:9937455 T C 0.046856 -1.2785e-05
8:9937761 G C 0.119966 -1.7378e-05
8:9941175 A G 1.316847 -5.2395e-06
8:9942052 G T 0.027641 1.4679e-05
8:9944687 G A 0.067067 -4.1355e-05
8:9961451 G A 0.509823 3.6323e-05
8:9965858 T G 0.225070 -8.6762e-06
8:9976852 C T 0.038112 4.5304e-06
8:9981473 A G 0.095714 -5.0791e-05
8:9981854 A C 0.903270 7.5495e-05
8:9982105 T C 0.504624 2.5836e-04
8:9983726 T C 0.052192 5.8139e-06
8:9986655 C G 1.873315 3.4314e-05
8:9990374 A G 1.827693 1.9994e-05
8:9992235 G C 0.028060 -1.5548e-05
8:9995289 A C 0.126403 4.8985e-06
8:9995388 G A 0.128136 3.1808e-05
8:10002754 A C 0.397952 1.1396e-05
8:10007227 G A 1.535773 -4.5439e-06
8:10007345 C T 1.580607 -1.3841e-05
8:10014622 G A 0.293078 -1.3581e-05
8:10015672 A C 0.029825 1.2681e-05
8:10022938 T G 0.449306 -1.8497e-06
8:10025784 T C 0.057677 -5.9395e-05
8:10030958 G T 0.102968 1.5182e-05
8:10032894 A C 0.672682 2.5226e-05
8:10036299 G T 0.926295 -8.5010e-06
8:10039357 A G 0.027751 6.4089e-05
8:10043278 A C 0.196952 -1.2976e-05
8:10045708 C T 0.032195 -3.1042e-05
8:10048157 A C 0.112858 -3.4682e-05
8:10057376 A C 0.067862 1.4847e-05
8:10059167 A G 0.071335 4.5318e-05
8:10060012 C A 0.863276 -2.3018e-05
8:10064790 A C 0.483283 9.1341e-05
8:10071620 G A 1.343793 2.6749e-05
8:10072320 G A 0.451760 -1.0475e-04
8:10073738 T G 0.069167 1.0326e-04
8:10077627 G A 0.276132 8.0501e-05
8:10078246 A G 0.035505 -1.5990e-05
8:10078810 T C 0.038069 4.7883e-05
8:10082204 T C 0.340122 -2.7766e-05
8:10086373 G A 0.032633 -6.3143e-05
8:10086846 A G 0.036180 2.1477e-05
8:10087849 C G 0.665094 1.4679e-05
8:10089454 T G 0.164719 1.3831e-04
8:10092263 T C 0.136581 8.9729e-05
8:10098902 G A 0.864331 -9.5835e-06
8:10099240 C A 0.220390 1.1196e-04
8:10100130 C A 0.069096 -1.7612e-05
8:10105661 A G 0.481397 -5.8865e-06
8:10108672 C A 0.035106 3.2508e-05
8:10108972 T C 0.720073 4.9214e-06
8:10110580 A G 1.270673 -1.0393e-05
8:10112699 A G 0.061575 -3.0215e-05
8:10113743 G C 0.182281 -1.0495e-04
8:10117685 T C 0.029040 -4.5332e-05
8:10117956 T C 0.067054 -5.2655e-05
8:10118004 G A 0.383817 1.0962e-05
8:10118302 T C 0.556835 -3.0650e-05
8:10118346 T C 0.243500 4.1489e-05
8:10119303 A C 1.844369 1.1730e-04
8:10122885 A G 0.060105 -1.9314e-05
8:10128929 C G 0.147127 3.0133e-05
8:10129759 C T 0.073812 2.2142e-05
8:10131997 T C 0.054951 -5.5514e-05
8:10132114 C A 0.248196 3.5226e-05
8:10134983 G A 0.100738 3.4412e-05
8:10139651 A G 0.063925 4.2506e-05
8:10145383 C A 0.249400 -4.9602e-06
8:10145925 G T 0.279732 -2.4625e-04
8:10154437 C G 0.262030 9.0949e-05
8:10158184 G A 0.975462 6.4666e-06
8:10166152 G A 0.322894 -1.0029e-04
8:10166265 T C 0.228686 -1.7469e-05
8:10168094 A G 0.336263 6.3838e-05
8:10169415 G A 0.044950 4.1005e-05
8:10181072 G C 0.151992 -7.6189e-05
8:10183540 T G 0.084552 3.2617e-05
8:10184094 G T 0.613087 6.4254e-05
8:10187879 G C 0.267086 1.7253e-04
8:10190140 T C 0.032821 8.2718e-06
8:10198439 G A 0.139201 3.4946e-05
8:10199783 T C 0.025437 8.0801e-06
8:10201114 T G 0.531291 4.4791e-05
8:10201532 A G 1.816615 2.7069e-05
8:10202502 A G 0.050890 -1.4169e-05
8:10207107 T C 0.082316 -5.9412e-05
8:10210407 G A 0.039186 1.8477e-05
8:10210793 G A 0.046132 -2.3275e-05
8:10211062 A G 0.344670 -2.0564e-06
8:10211788 T C 1.679034 3.3273e-04
8:10222123 A C 0.084675 -1.3943e-05
8:10223052 A G 0.177020 -1.7793e-04
8:10226355 T C 0.633759 1.7805e-05
8:10228633 G C 0.239027 -1.8253e-05
8:10229279 T C 0.023246 -2.8599e-05
8:10230802 A C 0.116337 -1.0346e-04
8:10236664 A C 0.020572 -6.0616e-05
8:10239565 A G 0.051166 -2.5900e-05
8:10240412 T C 0.053506 -3.0816e-05
8:10242847 G C 0.029695 -1.2669e-05
8:10243381 G C 1.514040 1.0126e-04
8:10251265 C T 0.765017 4.6729e-05
8:10255679 T C 0.232107 -1.0527e-04
8:10274188 A C 1.242364 3.3934e-06
8:10274888 T C 0.560726 4.3323e-05
8:10275895 C T 0.025661 6.7312e-06
8:10277269 T C 0.629614 2.3687e-05
8:10277635 T C 0.088044 -1.2282e-04
8:10280818 C A 0.438803 -4.5663e-05
8:10286874 A G 0.043714 1.7362e-05
8:10288461 T C 0.062215 -2.2139e-05
8:10294297 G A 0.503027 1.4092e-05
8:10301469 A C 0.193684 -9.4520e-06
8:10303387 A C 0.326854 -4.1866e-05
8:10305317 C T 1.425278 -1.5478e-05
8:10306567 C T 0.066353 -2.6831e-05
8:10316170 A G 0.506302 -2.9164e-05
8:10319243 C T 0.064574 -3.3990e-05
8:10319327 G A 0.176287 -2.1209e-05
8:10321881 G A 0.706899 -1.6775e-05
8:10323484 A G 1.526847 -6.2498e-05
8:10331636 A C 1.794164 9.2071e-06
8:10334781 C T 1.013385 -6.5965e-06
8:10335262 C T 1.298018 -4.7954e-05
8:10339254 C T 1.083624 -2.7929e-05
8:10340473 A C 0.021675 5.6775e-05
8:10352876 A G 0.032380 2.3731e-05
8:10354972 G A 1.154115 -2.7970e-05
8:10359394 C A 0.678025 -9.2211e-05
8:10367049 C T 1.357617 -7.1078e-05
8:10372631 T C 0.051124 5.8542e-07
8:10373817 G T 0.118395 3.4381e-05
8:10377231 C T 0.182233 7.6625e-05
8:10379826 C T 0.093870 3.2351e-05
8:10380198 T C 0.101472 1.0942e-04
8:10381128 T G 1.336640 -9.6308e-06
8:10383138 A G 0.419328 3.5035e-05
8:10384210 C T 0.268550 1.1105e-05
8:10389659 T C 0.131223 -7.1465e-06
8:10390452 T C 0.708791 -4.3036e-04
8:10396056 C G 0.132196 -4.5364e-09
8:10406792 G C 0.140638 -6.0207e-06
8:10406911 A G 0.548883 1.9218e-05
8:10409215 G C 0.120781 -1.1554e-05
8:10410923 C T 0.024879 -1.0213e-04
8:10411495 C T 0.132466 2.0173e-06
8:10411743 A G 0.117983 1.2295e-05
8:10416017 G A 0.602954 6.4855e-05
8:10420484 G A 0.365034 4.6541e-05
8:10422108 T G 1.279355 4.0782e-06
8:10422125 T C 0.036596 5.7853e-05
8:10428420 G C 0.822318 -1.7075e-04
8:10430239 A G 0.121093 6.7136e-05
8:10436353 C A 0.454607 1.2345e-04
8:10436864 A G 0.033178 4.9527e-05
8:10437079 A C 0.227138 -8.9927e-07
8:10437868 A G 0.336348 -2.8683e-05
8:10440168 A C 0.088684 1.8436e-04
8:10442629 C G 0.110281 1.0834e-04
8:10442656 A G 0.075827 4.7564e-05
8:10444324 A G 0.123313 -3.0151e-04
8:10449075 A G 0.078632 -3.0101e-05
8:10455193 T C 0.245512 -8.1790e-06
8:10457042 A G 0.222383 2.6614e-05
8:10460840 A G 1.621691 -4.6010e-05
8:10461484 A G 0.129077 4.0434e-05
8:10461880 A C 0.274613 6.5838e-06
8:10463944 C A 1.487142 1.2594e-05
8:10464075 C A 0.259319 -4.1077e-05
8:10464604 C T 0.086389 2.5498e-05
8:10465097 T C 0.961327 -1.4737e-05
8:10465748 C T 1.038527 2.1621e-05
8:10466161 T C 0.073591 1.4629e-05
8:10466482 A G 0.980957 -1.7285e-05
8:10467124 C G 0.505182 5.2847e-05
8:10467160 A G 0.273218 1.0426e-05
8:10468172 A G 1.443224 -2.8172e-05
8:10469817 A G 1.723345 1.5319e-05
8:10470068 T C 1.019841 -2.1379e-05
8:10474042 G T 0.307149 -1.8668e-05
8:10475456 T G 0.077590 1.7491e-05
8:10475545 T C 0.246723 -2.1579e-05
8:10478677 G A 0.077820 2.0781e-05
8:10478745 T C 0.398728 -6.1940e-05
8:10480582 C G 0.031409 -1.2187e-05
8:10480679 T C 0.051539 -4.8918e-05
8:10482527 A G 0.508191 1.7388e-05
8:10483957 A G 1.871011 2.8905e-05
8:10484830 G C 0.295315 -4.9119e-05
8:10485812 C A 0.700037 -1.5261e-05
8:10486622 A G 0.219695 -3.8902e-06
8:10487222 C T 1.885727 3.1313e-04
8:10491926 T C 1.725491 3.2258e-05
8:10492558 T C 0.048949 1.4040e-04
8:10493267 C G 0.287132 -2.2161e-04
8:10494427 A G 0.036138 -5.2925e-05
8:10494978 A G 0.536039 5.9503e-05
8:10497669 A C 1.809124 -3.8237e-06
8:10498237 C T 0.094821 -3.2007e-05
8:10500411 G A 0.077956 5.1326e-05
8:10505047 A G 0.112962 2.1494e-05
8:10506113 C T 0.197137 2.6595e-07
8:10506333 C T 0.374456 -5.1807e-05
8:10506561 A C 0.062426 5.9536e-05
8:10514433 C T 0.038589 -2.7077e-05
8:10515278 A G 1.132355 -9.1873e-05
8:10516911 T G 0.132417 -6.5469e-05
8:10518731 T C 0.043759 -6.2037e-05
8:10519037 T C 0.113845 -4.4983e-05
8:10520024 T C 0.063617 8.1668e-05
8:10520913 T C 0.142099 -4.1975e-05
8:10522768 G T 0.074513 -2.9656e-05
8:10527486 C T 0.296483 -3.5750e-04
8:10532188 C T 0.049394 -2.4880e-06
8:10534845 G A 0.033860 1.3756e-05
8:10535826 C T 1.536111 4.1579e-04
8:10537940 G T 0.691128 -3.7259e-05
8:10538280 T C 0.055996 3.2534e-05
8:10538340 T C 0.042227 1.7894e-05
8:10539352 A G 0.115094 -2.2994e-05
8:10541179 A G 1.467109 -2.3539e-06
8:10541879 C T 0.032496 1.2537e-05
8:10552959 T C 0.032305 8.2109e-06
8:10556109 C T 0.486675 -4.6953e-06
8:10558748 C T 0.463734 1.7821e-05
8:10563114 C T 0.450095 6.9788e-06
8:10566830 G T 0.156750 3.7411e-05
8:10570205 G A 0.148496 1.2547e-05
8:10572606 A G 0.026537 -1.5012e-05
8:10575715 A G 0.580168 -3.7478e-04
8:10579110 G A 1.091261 -1.5534e-04
8:10582041 C G 0.092387 -7.3413e-05
8:10591801 A T 0.512783 -1.9933e-04
8:10608359 T C 0.158604 3.7978e-05
8:10612671 T C 0.053876 2.6255e-05
8:10623138 A T 0.256943 -9.0341e-06
8:10623240 C T 0.146043 4.4337e-05
8:10623771 A G 0.471020 -1.8402e-05
8:10631226 T C 0.466002 -2.2342e-05
8:10635141 A G 1.192006 -8.9739e-05
8:10635394 A G 0.031059 7.3472e-05
8:10635887 T G 0.470994 -5.2714e-05
8:10643164 T C 0.409270 -4.9999e-05
8:10643759 G A 0.874311 -7.9093e-05
8:10655752 C A 0.082520 -6.1300e-05
8:10659939 C A 0.025859 -1.1809e-04
8:10660361 C T 0.035268 1.7303e-05
8:10668047 G A 0.637677 -1.6208e-05
8:10668281 G A 0.470465 -2.3821e-05
8:10669464 A G 0.344991 -4.2698e-05
8:10671272 A G 1.112803 -4.6787e-05
8:10671984 C T 0.582064 -1.4134e-05
8:10675065 C T 0.027547 3.9789e-05
8:10676575 A G 0.054370 1.2913e-04
8:10683929 C G 0.741378 -4.3512e-05
8:10685114 G T 0.038738 -9.8816e-06
8:10687121 G A 1.214810 -1.1214e-04
8:10687749 G T 0.107123 -8.5588e-05
8:10695759 G T 0.139227 2.2890e-05
8:10707974 G A 0.488216 -1.9167e-05
8:10711367 A G 0.314468 -3.6813e-05
8:10712945 T G 1.176024 -5.6055e-05
8:10715493 A C 0.024668 -2.1503e-05
8:10721128 C A 0.062971 3.1984e-05
8:10722725 A C 0.417884 -6.0270e-06
8:10725102 A G 0.036070 2.8859e-05
8:10729623 G A 0.343024 -3.2588e-05
8:10732547 G C 1.603785 2.8195e-05
8:10732905 G A 1.483062 3.1585e-05
8:10736552 G C 1.266940 -4.0989e-05
8:10741418 C T 0.164797 -4.5168e-06
8:10741854 C T 0.098697 -8.3300e-05
8:10744284 A G 0.335289 -2.0935e-05
8:10744442 C T 0.034944 -4.3436e-05
8:10745586 T C 0.564725 9.3562e-06
8:10748543 T C 0.045171 -4.7516e-05
8:10761287 G C 0.059790 1.1300e-05
8:10761585 A G 1.081601 -3.6042e-05
8:10762216 G A 0.045557 5.4196e-05
8:10763133 G A 0.212548 1.3316e-05
8:10766082 C T 0.999367 -7.0840e-06
8:10768102 T G 0.113007 1.3433e-05
8:10771013 G A 0.509012 -6.1431e-06
8:10776045 A G 0.103900 -2.6737e-06
8:10780010 T G 0.312021 1.1098e-05
8:10785942 A G 0.103056 -7.3517e-05
8:10802102 A G 0.270923 2.4586e-05
8:10803465 C T 1.137964 -3.0763e-05
8:10803534 A G 0.203840 7.0993e-06
8:10803725 A G 0.468063 -5.5966e-05
8:10804346 A G 0.526016 -7.3737e-05
8:10808197 G A 0.423616 2.6755e-06
8:10814063 A G 0.260309 -1.4038e-05
8:10814355 T C 0.186465 8.8154e-06
8:10818657 G A 1.055210 -7.8129e-05
8:10819732 T C 0.072166 -2.4601e-05
8:10825441 C G 0.097223 2.8263e-05
8:10830704 T C 0.193927 2.9428e-05
8:10831752 C T 0.064139 6.5816e-06
8:10835256 G C 0.096655 -1.0787e-05
8:10837336 A G 0.152674 -7.8544e-07
8:10846292 C T 0.101943 -1.3594e-04
8:10846469 T C 0.028725 1.1508e-05
8:10848031 C T 0.369010 -1.0264e-05
8:10850354 T C 0.020929 1.7259e-05
8:10854864 A G 0.339347 -8.4103e-06
8:10855652 A G 0.057015 1.6197e-05
8:10861038 T A 0.086590 1.7709e-05
8:10863154 A G 0.739804 2.3719e-06
8:10871093 T C 0.084594 5.1922e-05
8:10871270 G A 0.079417 1.2458e-04
8:10876513 A C 0.892273 5.7811e-05
8:10876887 C G 0.027128 8.4787e-06
8:10877258 A C 0.676411 -4.5417e-06
8:10888135 G C 0.183927 -6.5883e-05
8:10892435 G A 0.040994 -6.2245e-06
8:10895600 T C 0.052532 -3.7889e-05
8:10896862 G T 0.220127 -8.6601e-06
8:10897463 T G 0.161869 -1.3369e-05
8:10898243 A G 0.033827 -3.1419e-05
8:10901931 T C 0.563394 -7.6960e-05
8:10908287 A C 0.813025 -4.1021e-06
8:10908297 C T 0.023019 -6.4143e-05
8:10909193 A C 1.142966 -2.0690e-06
8:10914233 T C 0.523767 1.2110e-05
8:10924033 G A 0.593447 1.6886e-05
8:10924933 T C 0.480790 2.3812e-05
8:10927599 A G 0.049686 1.2084e-04
8:10936855 C T 0.408822 -2.8950e-06
8:10940039 G C 1.906373 6.4760e-05
8:10941208 A G 0.068158 7.5765e-06
8:10942929 C T 0.578176 1.0175e-05
8:10946318 C G 0.121807 -1.5865e-06
8:10954863 A C 0.066340 -2.0799e-05
8:10957440 C T 0.078430 -9.4702e-05
8:10958663 C T 0.096363 6.0280e-06
8:10958724 A G 0.025609 -4.0695e-05
8:10959420 A G 0.047310 -3.3373e-04
8:10962311 T G 0.045619 -2.4579e-06
8:10963619 T G 0.469466 1.0114e-04
8:10966130 T C 0.134718 5.8205e-05
8:10966142 C T 0.140895 -1.9887e-05
8:10968085 A T 0.045294 9.7263e-06
8:10969235 A T 0.802428 -3.9259e-06
8:10973196 C T 0.089998 1.1834e-05
8:10974533 T C 0.022097 1.6211e-05
8:10974917 T C 0.928837 4.1513e-06
8:10980215 C T 0.063948 -7.1514e-05
8:10981858 A G 0.027472 -5.4299e-05
8:10984445 T C 0.045243 5.0645e-05
8:10985390 A G 0.027410 9.7549e-06
8:10991565 C G 0.256710 3.4191e-06
8:10991871 T G 0.201808 -3.9199e-05
8:10995665 C G 0.095412 -1.8846e-05
8:10998854 C T 0.038689 8.1637e-05
8:11002093 T C 0.940278 -1.4774e-05
8:11009669 G C 0.572752 9.7806e-06
8:11010826 A G 0.077005 -3.1618e-05
8:11013182 G T 0.032292 2.2402e-05
8:11016012 A G 0.030182 -2.5831e-05
8:11016686 T C 0.054983 -2.9803e-05
8:11020153 A G 1.902355 4.1381e-05
8:11036975 G A 0.072124 3.3623e-05
8:11037903 G T 0.723316 2.2719e-05
8:11045161 A G 1.025226 -2.2521e-05
8:11047172 C T 0.088304 -4.6542e-06
8:11054397 C T 0.028699 6.5196e-05
8:11065489 G A 0.066840 -3.7293e-05
8:11070721 A G 0.679579 2.3972e-06
8:11072549 T C 0.204375 -3.8723e-05
8:11074091 C T 0.065194 2.4356e-05
8:11079259 C T 0.257589 -4.8703e-05
8:11079437 G A 1.789114 -2.1881e-05
8:11079796 G C 0.098158 -2.1444e-04
8:11080360 G T 0.027225 -2.1318e-05
8:11080708 G A 0.028254 1.8045e-05
8:11084251 A G 0.022016 1.5870e-04
8:11087694 C A 0.322780 -5.2294e-05
8:11088108 T G 0.072017 -1.6054e-05
8:11088954 C G 0.152599 -1.4998e-04
8:11089072 C G 0.199854 -1.0898e-05
8:11089079 G C 1.195511 1.3844e-05
8:11090291 A G 0.048436 -3.3046e-06
8:11093308 A G 0.116068 -7.2490e-06
8:11096054 C T 0.734261 -7.0077e-07
8:11096447 T C 0.051393 -4.1864e-06
8:11096802 T C 0.054652 -1.7021e-05
8:11100004 A G 0.039020 -7.0586e-05
8:11101127 A G 0.025739 9.2678e-05
8:11102634 G C 0.030059 2.4345e-06
8:11104111 A G 1.219413 -3.9960e-05
8:11105761 G A 0.087187 -3.5248e-05
8:11106487 A G 0.076558 5.1123e-05
8:11111892 G A 0.054762 8.6366e-06
8:11119037 T C 0.327110 9.9200e-05
8:11119855 A G 0.479174 -1.0036e-05
8:11128374 G A 0.051257 -5.5702e-06
8:11128907 A G 0.038676 -3.8728e-05
8:11141410 G A 0.055587 4.3302e-04
8:11146031 A G 1.122823 -1.5498e-05
8:11156288 G A 0.282455 -4.3216e-04
8:11159226 G T 0.025385 1.0270e-05
8:11160243 C T 0.032435 -7.6048e-06
8:11163256 T G 0.819793 6.2444e-05
8:11173444 G A 1.280891 3.6309e-05
8:11177126 A C 0.889943 5.3065e-05
8:11180546 T C 0.098135 -9.8123e-06
8:11193530 T C 0.970087 4.8645e-05
8:11207672 G C 0.964118 5.6917e-05
8:11216761 G T 0.980921 5.4096e-05
8:11218347 C A 0.068463 3.7815e-05
8:11221539 G C 0.030718 1.2682e-04
8:11222919 A G 0.087009 -4.0605e-05
8:11224963 A G 0.026044 1.9816e-05
8:11225386 A G 0.046385 -8.5525e-06
8:11227596 G T 0.123257 5.6945e-05
8:11228006 A G 1.019254 -2.9867e-05
8:11228757 G A 0.235882 -2.8420e-04
8:11234317 A G 0.099365 2.7017e-05
8:11241604 T G 0.021863 4.8593e-05
8:11244159 A G 0.110852 5.1122e-05
8:11247997 T C 0.049793 5.2730e-06
8:11248956 T C 1.333248 -1.6811e-05
8:11251102 T C 0.086843 1.8966e-04
8:11253369 T C 0.041455 -6.7898e-05
8:11253482 C T 0.049189 9.5378e-06
8:11257495 C T 1.221097 -2.0592e-05
8:11258456 G T 0.824090 1.4581e-06
8:11258872 A G 0.174307 -3.5533e-05
8:11272618 T C 0.152820 -9.6605e-06
8:11273342 C A 0.172366 2.0989e-05
8:11274122 A C 0.544228 -1.3480e-04
8:11276542 C T 0.146786 1.9959e-05
8:11278319 C A 0.179396 -3.7820e-05
8:11278392 A G 0.080222 4.6475e-05
8:11282907 G C 0.088895 -7.5533e-05
8:11284553 C T 0.455392 1.1761e-05
8:11284882 A G 0.038037 -1.1369e-06
8:11286069 C T 0.355965 -1.6903e-04
8:11289685 G A 0.367890 -3.0107e-05
8:11291293 A G 0.034911 1.1917e-05
8:11296049 A T 0.430916 -1.8285e-05
8:11296189 C T 0.060141 2.0216e-05
8:11298606 G A 1.728629 -2.5832e-05
8:11301601 C G 0.428666 -1.8319e-05
8:11302044 T G 0.229751 1.2473e-04
8:11302095 T C 0.067732 -8.5325e-05
8:11304143 G A 0.837521 5.2787e-05
8:11305276 G T 0.108480 -8.9837e-06
8:11306615 C T 0.657622 -5.7225e-06
8:11311838 C T 0.671325 4.6610e-06
8:11320550 T C 0.063055 -9.1427e-05
8:11320915 T C 0.024934 -3.5779e-05
8:11321911 T C 0.034155 1.0511e-05
8:11323025 A G 0.572700 7.7691e-06
8:11328835 G A 1.765433 1.6497e-06
8:11332964 C G 0.598325 -3.0764e-06
8:11333353 T C 0.802989 -2.1689e-05
8:11339102 C G 0.028206 -1.1125e-04
8:11339819 G A 0.038254 3.4840e-06
8:11340181 C T 1.685990 -2.5770e-05
8:11343680 G A 1.686340 -2.6206e-05
8:11343973 T C 0.512199 -2.3785e-05
8:11349186 A G 0.506766 -2.0442e-05
8:11351912 T C 0.577036 -1.8560e-05
8:11352541 C T 0.528516 -1.5957e-05
8:11352664 A C 0.059131 -1.5818e-05
8:11354933 G A 0.744219 1.1237e-06
8:11359638 T G 0.484205 -2.6330e-05
8:11362431 C G 0.173466 -2.0309e-05
8:11363206 T C 0.077249 -1.4637e-05
8:11364138 G A 0.025615 -8.0978e-05
8:11373791 G A 0.354488 5.4471e-05
8:11384713 A C 1.531924 2.3862e-05
8:11384930 A C 0.020883 -2.6296e-05
8:11385007 A G 0.250747 1.0703e-05
8:11385469 C T 0.027105 -1.1896e-04
8:11388449 A G 0.639530 3.1589e-05
8:11388517 A G 0.255999 3.8347e-05
8:11393200 T C 0.052549 -3.3859e-05
8:11395295 C T 0.083653 -7.2625e-07
8:11396257 A G 0.028858 -5.1180e-05
8:11396874 G A 0.998481 9.1208e-06
8:11400650 A G 0.029024 -5.5743e-05
8:11402224 G C 0.029543 -7.1014e-05
8:11403769 G C 1.013379 3.5135e-05
8:11405437 A G 1.966900 7.8476e-05
8:11405576 A G 0.020043 -1.6158e-04
8:11406900 C T 0.964900 1.0477e-04
8:11407039 C A 0.035888 -3.7793e-05
8:11413192 C T 0.253188 1.9882e-05
8:11414659 A G 0.452974 -3.3349e-05
8:11418341 T C 0.030315 -4.6790e-05
8:11425034 T C 0.054629 -2.4839e-05
8:11425105 T G 0.962839 2.4468e-06
8:11427341 G T 0.701222 8.4992e-06
8:11436354 T C 0.025164 -6.3545e-05
8:11439225 A G 0.594012 1.2254e-05
8:11441069 T C 0.215885 -1.1093e-05
8:11448738 T G 0.121083 -2.3623e-05
8:11452059 T C 0.111381 -5.8445e-06
8:11455262 A G 0.662474 1.7438e-05
8:11456604 G A 0.093702 8.8863e-05
8:11458231 T C 0.056314 1.8962e-05
8:11460103 G C 0.120447 5.3392e-05
8:11462517 A C 0.817832 -2.7248e-05
8:11467688 G A 0.056853 -1.2449e-05
8:11469622 T C 0.116104 -2.6361e-05
8:11469904 A G 0.051276 -4.5489e-05
8:11470573 C T 0.554981 -4.7257e-07
8:11472324 A G 0.048264 2.8698e-05
8:11473710 C T 0.076051 9.3886e-06
8:11476467 G A 1.383034 4.5142e-05
8:11477956 T G 1.503072 5.2133e-05
8:11482360 A G 0.040874 6.4243e-05
8:11482466 A G 1.577565 5.2929e-05
8:11483870 C A 0.570107 1.0476e-04
8:11494657 G A 0.732034 2.4611e-04
8:11496595 G C 0.030779 9.3056e-06
8:11499277 C T 1.412324 2.4230e-05
8:11500989 G T 0.072445 1.8228e-05
8:11501364 A G 1.013431 7.7533e-06
8:11503021 G A 0.114692 -6.9422e-05
8:11504870 T C 1.704244 3.2794e-05
8:11508448 T C 1.589617 -1.1468e-05
8:11510593 T C 0.097168 3.8642e-05
8:11516372 T C 0.028043 -1.2198e-04
8:11516592 G T 0.497175 5.6469e-05
8:11518464 A G 0.506899 9.7746e-06
8:11519499 T G 0.050196 4.3396e-06
8:11521811 C G 0.104322 3.7226e-05
8:11522606 C T 0.103819 -1.3238e-04
8:11524136 T C 0.038657 -6.6939e-05
8:11525435 A G 1.007446 8.9358e-05
8:11529198 G A 0.170908 -7.6639e-05
8:11534146 G A 0.053662 -6.1532e-05
8:11537190 G T 0.937247 -2.4628e-05
8:11541697 G A 0.230435 -6.8011e-05
8:11542672 C T 0.047894 8.7725e-06
8:11546264 G T 0.028222 -5.7919e-05
8:11562526 T C 0.033428 -4.2629e-05
8:11575840 T G 0.048125 -2.6944e-04
8:11576486 C T 0.041562 5.6475e-05
8:11580334 G A 0.336523 1.8841e-05
8:11582707 A G 0.157533 -2.5030e-05
8:11583841 T C 1.273055 -4.0613e-05
8:11584909 T C 0.020367 -3.0429e-05
8:11589961 C T 0.097980 -1.4870e-05
8:11595969 A G 0.970665 -5.7781e-05
8:11599570 C A 0.136055 5.9553e-05
8:11604659 T C 0.221529 -5.9175e-05
8:11605130 A C 0.687389 -2.3079e-05
8:11612315 T C 0.322491 1.2719e-05
8:11612698 A C 1.166647 2.4390e-05
8:11614575 G A 0.233201 -2.9552e-05
8:11615695 G A 1.024622 -2.5885e-05
8:11617339 A G 0.144209 -2.9644e-05
8:11618311 T C 0.706334 2.2567e-05
8:11619397 A G 0.492653 -4.8908e-06
8:11634809 G A 0.869144 2.5399e-05
8:11635367 G A 0.036044 1.3713e-04
8:11635569 C T 1.115010 -7.2575e-05
8:11635616 G A 0.515737 -2.4499e-05
8:11637276 A G 0.026618 1.5066e-05
8:11638244 G A 0.026797 1.8580e-05
8:11639188 A C 0.036330 2.6254e-05
8:11643553 T G 0.026485 1.0779e-05
8:11643972 C T 0.159087 -8.9305e-05
8:11644647 G T 1.971116 2.9645e-06
8:11646791 G T 0.046135 6.2050e-05
8:11647014 A G 0.458550 1.5626e-04
8:11648722 A G 1.565254 1.1059e-05
8:11653150 C T 0.338688 -1.1648e-05
8:11655098 C T 0.134264 -9.1438e-06
8:11656357 C A 0.255730 -9.6660e-05
8:11660362 C T 0.340681 -1.6293e-05
8:11665217 A G 1.167062 3.9867e-05
8:11666337 G A 0.161960 -4.7947e-05
8:11666791 C A 0.063451 2.5221e-04
8:11669676 A G 0.110443 -9.4087e-07
8:11671041 A G 0.375543 2.8989e-05
8:11683622 C T 0.051156 2.1060e-05
8:11684403 A G 1.183606 -3.3345e-05
8:11686089 C T 0.393229 3.6616e-06
8:11688342 T G 0.340762 -7.9468e-06
8:11688485 C A 1.519223 -4.4242e-05
8:11689119 C G 0.420516 3.4596e-05
8:11691026 C T 0.049098 -1.7689e-04
8:11691142 T G 0.393268 3.4160e-05
8:11696352 C T 0.676295 7.2821e-06
8:11697442 T C 0.535627 -6.1285e-05
8:11697561 A G 1.948698 -2.0484e-05
8:11698747 G A 0.540866 -4.4737e-05
8:11699988 T C 0.572366 -4.8743e-05
8:11700101 C T 0.675824 5.9618e-06
8:11702277 G C 0.321482 9.0063e-06
8:11702375 A G 0.527542 -5.9052e-05
8:11702542 C T 0.695931 2.6599e-06
8:11705342 C G 1.262312 -6.9189e-06
8:11705677 G C 0.778374 5.0650e-05
8:11710174 C T 0.300067 -5.1359e-06
8:11710888 C G 0.778481 3.5639e-05
8:11714941 G T 0.283075 -7.7477e-05
8:11718528 C T 1.140324 -2.8412e-05
8:11722125 T C 0.859540 -4.3862e-05
8:11735939 A C 0.584472 -1.4327e-05
8:11736582 A G 0.153677 -2.8958e-05
8:11738559 G A 0.076097 -9.1612e-05
8:11742769 G A 0.593031 -3.0261e-05
8:11743561 A G 0.025710 1.7831e-05
8:11746372 A G 0.134536 3.1952e-05
8:11747171 T C 0.033649 -2.9633e-05
8:11749242 C A 0.711300 -1.5604e-05
8:11750527 C T 0.517126 -1.0752e-05
8:11751693 C T 1.202470 -2.5777e-05
8:11754289 G A 0.056317 -1.5573e-05
8:11755055 A C 1.089706 1.4746e-06
8:11755599 G C 1.866616 -2.5057e-05
8:11757383 T C 0.777225 -1.1698e-05
8:11764292 A G 0.758373 -2.4466e-05
8:11769642 C G 0.033704 5.7977e-05
8:11770848 T C 0.015089 2.7158e-05
8:11772046 G C 1.177286 2.8699e-05
8:11773889 G A 1.303747 4.1940e-06
8:11776838 G A 0.035048 -1.1689e-05
8:11780593 A G 0.812788 5.2313e-06
8:11783007 T C 1.925484 4.1102e-05
8:11791383 T G 1.112975 7.6459e-06
8:11796606 A G 0.099229 -3.6105e-05
8:11796674 C T 1.118765 3.5854e-06
8:11800876 T C 0.059154 -2.2133e-05
8:11801503 G A 0.122735 -1.3435e-05
8:11804737 T C 1.928236 4.5213e-05
8:11804882 G T 0.235781 -2.1201e-05
8:11807080 G A 0.147831 2.0285e-05
8:11810752 C T 0.081257 -3.9054e-05
8:11813909 G A 1.051987 -2.9947e-05
8:11823303 G C 0.551632 -1.7939e-05
8:11825896 A G 0.117652 9.1488e-06
8:11830502 C A 0.572323 2.2610e-05
8:11831788 A G 0.031487 -1.5724e-06
8:11831948 C T 1.028585 2.7353e-05
8:11836318 A C 0.563891 1.5503e-05
8:11837821 G A 0.031250 -1.8511e-05
8:11838574 T A 1.730762 1.9562e-05
8:11838932 G A 0.834405 5.7761e-05
8:11840500 G A 0.113338 2.8812e-05
8:11841500 G C 0.143014 -7.3566e-06
8:11848006 C T 0.346033 7.7407e-05
8:11848833 T G 0.975462 6.3501e-05
8:11849367 C A 0.020546 -5.5750e-05
8:11850945 C T 0.102141 1.8546e-05
8:11851156 C T 0.645074 1.1039e-05
8:11853121 T C 0.036755 -3.1286e-05
8:11856864 T C 1.106951 1.5213e-05
8:11857173 G A 1.917951 2.8005e-07
8:11859740 C A 1.814168 7.8973e-06
8:11859977 T C 0.683744 -2.9298e-05
8:11882065 A G 0.058037 1.0468e-05
8:11882401 T C 0.236424 -3.4382e-06
8:11894853 G A 1.079563 3.3405e-05
8:12009582 G T 0.048128 2.5297e-05
8:12472621 G A 1.445505 2.3354e-05
8:12498200 C T 1.456784 3.9244e-06
8:12511866 T C 0.023934 3.3989e-05
8:12513133 A G 0.060283 -2.0776e-05
8:12535814 T G 1.122170 2.0346e-05
8:12535831 T C 0.041354 1.6524e-05
8:12550682 A G 0.500904 -4.2807e-05
8:12551120 T C 0.024986 -5.5510e-05
8:12551156 A C 0.554313 2.8456e-05
8:12569241 C T 0.024392 1.7612e-04
8:12570684 C T 0.037962 -2.5173e-05
8:12571159 A G 1.670916 -1.5844e-04
8:12571983 A G 0.235343 1.6089e-04
8:12575340 A C 0.513011 -1.0174e-04
8:12580568 A G 0.133933 -1.1890e-04
8:12582289 G T 0.050786 -3.6791e-06
8:12582865 G A 0.267700 9.7243e-05
8:12592956 A C 1.899093 -1.4482e-05
8:12593045 G A 1.925542 8.9577e-05
8:12593429 T C 0.499512 -7.5036e-05
8:12597256 A G 0.054733 1.0406e-04
8:12600541 G A 0.032899 -1.7539e-05
8:12609954 C G 0.492082 -2.6190e-05
8:12610776 C T 1.707451 -1.5056e-04
8:12616424 T C 1.222068 1.2488e-05
8:12620480 C T 0.078593 7.7103e-05
8:12620690 A G 0.714543 -1.3954e-04
8:12627878 T C 1.196748 8.0108e-04
8:12630134 T C 0.927373 3.9581e-05
8:12630744 G T 0.274834 1.4413e-04
8:12632727 C A 1.934205 -8.5158e-05
8:12632903 T G 0.639585 1.5741e-04
8:12634628 T C 0.247502 5.1041e-06
8:12640730 G C 0.036304 8.5769e-06
8:12646634 A C 0.327178 -8.2811e-06
8:12652105 G T 1.316357 1.4559e-04
8:12653432 G A 0.132079 -1.1683e-05
8:12655710 T C 0.328671 7.9216e-04
8:12660172 G A 0.178916 -9.5993e-05
8:12660686 T C 0.068794 1.6538e-05
8:12663987 T C 1.133916 1.1800e-05
8:12674716 T C 0.121638 2.3383e-05
8:12675724 G T 0.023100 2.9998e-05
8:12676098 A G 0.064428 4.2119e-05
8:12676156 C A 0.029514 1.5380e-04
8:12678379 A C 1.096720 2.0731e-05
8:12682136 G A 0.109593 -5.3811e-05
8:12683262 G A 0.086434 -1.3077e-04
8:12685783 T G 0.112387 -1.0619e-05
8:12691660 C T 0.087431 -1.6714e-04
8:12691761 A G 0.046619 2.1126e-05
8:12692587 C T 0.415924 -9.7048e-06
8:12698580 C T 0.130580 6.6020e-06
8:12706961 C T 0.899193 2.9575e-05
8:12709839 G T 0.034103 -1.3323e-05
8:12711863 A G 1.155436 2.7681e-05
8:12713904 C A 0.121287 -9.5411e-05
8:12714374 G C 0.133381 -6.3443e-05
8:12714425 G A 0.042477 -7.7304e-07
8:12714790 G A 0.611912 -5.5345e-05
8:12715060 C G 0.268245 -1.8123e-05
8:12715744 G A 0.306143 -2.2735e-05
8:12716680 C G 0.213071 -2.6158e-05
8:12717076 G A 0.026885 -3.0768e-05
8:12717819 G C 0.101384 -8.6511e-06
8:12718090 T C 0.951093 4.4369e-06
8:12718500 C T 0.624807 1.5425e-05
8:12719989 G A 0.028897 4.5170e-05
8:12721474 C G 0.207576 1.1700e-05
8:12722373 G A 0.064493 3.4963e-05
8:12722703 C T 1.354011 1.9696e-05
8:12723282 C T 0.212418 1.8649e-06
8:12725963 T C 0.051543 2.6700e-05
8:12726547 T C 0.127834 -2.2163e-04
8:12728050 A C 1.781236 5.8022e-05
8:12732634 G A 1.281829 1.1347e-06
8:12737439 T A 0.022425 3.0879e-05
8:12745778 G C 0.515042 1.1872e-05
8:12745886 G A 1.106480 5.7086e-06
8:12746831 C A 0.032422 -3.2167e-04
8:12755926 G T 1.795819 8.2752e-06
8:12760916 C G 0.020688 2.8992e-05
8:12771269 C T 0.028073 -3.1768e-05
8:12773322 A C 0.507230 -1.3771e-04
8:12782697 C T 0.174229 4.4530e-06
8:12784982 C T 0.035898 -1.3906e-05
8:12785321 T C 0.675347 -1.3747e-05
8:12786564 T C 0.497681 -1.7773e-05
8:12794181 G A 0.155189 -1.3324e-05
8:12796560 C T 0.737568 3.7086e-05
8:12796589 A G 0.153618 -2.0537e-05
8:12799079 G A 0.051195 -2.4710e-05
8:12800131 G A 0.059939 -4.8647e-05
8:12800270 C T 0.108528 -7.9322e-05
8:12802865 T C 0.038835 -1.8180e-04
8:12806571 A G 0.037823 6.3511e-05
8:12808595 C T 0.858411 -9.9549e-05
8:12813596 T C 0.524481 -1.0879e-04
8:12814902 A G 1.722212 -1.7536e-05
8:12817506 A G 0.668946 -1.4311e-04
8:12832676 A G 0.616326 -6.1718e-05
8:12836424 G A 0.061124 -2.0358e-04
8:12839016 G A 0.071484 -2.6654e-05
8:12841349 C G 0.179802 5.3683e-05
8:12842387 A C 0.111255 -2.5774e-05
8:12848359 G A 0.032006 -9.5917e-05
8:12849095 A G 1.685211 -1.2426e-05
8:12851205 G A 0.533793 -3.5379e-05
8:12854041 G T 0.111767 -2.0059e-05
8:12855473 C T 1.661221 1.6208e-05
8:12865458 T C 0.246609 -2.0656e-05
8:12866607 T C 0.165085 3.9931e-05
8:12872187 C T 0.096986 -9.2501e-05
8:12872211 C T 0.032847 4.2206e-06
8:12872757 G A 0.785680 -3.5347e-05
8:12875961 A C 0.119317 1.4303e-04
8:12877611 G C 0.055574 -1.0837e-05
8:12878807 G T 1.452552 -4.9879e-05
8:12879539 G A 1.571801 -7.3984e-06
8:12880538 G A 0.298814 3.6418e-06
8:12884804 G A 0.189412 6.5335e-05
8:12885686 C T 1.961405 1.2878e-05
8:12887638 C T 0.037755 -3.3323e-06
8:12888743 G A 0.876996 3.1031e-05
8:12888997 C T 1.952670 2.3541e-05
8:12889146 G C 0.197355 -1.3052e-04
8:12892133 A G 0.059209 1.4155e-04
8:12893504 T C 1.064243 -8.0599e-06
8:12894805 C T 0.136120 1.7413e-05
8:12896828 C T 0.244976 5.0833e-05
8:12898806 T C 0.927165 -5.7002e-07
8:12900732 A G 0.086373 7.7582e-05
8:12901247 G A 1.847719 -5.9077e-05
8:12901361 A G 0.045239 2.5386e-05
8:12908855 C T 0.799529 2.2807e-05
8:12919518 C T 1.042308 -2.4664e-05
8:12919755 C A 1.863691 -2.2110e-05
8:12923843 A G 0.097071 3.6067e-05
8:12926012 A C 0.042847 -1.8353e-05
8:12926119 A G 1.837560 -1.1051e-05
8:12930346 G T 0.029257 -4.6099e-06
8:12930646 G A 1.093341 -1.0760e-05
8:12931659 A G 0.032620 4.6338e-05
8:12933568 A G 1.843558 1.2987e-06
8:12936748 A C 0.081657 4.5433e-05
8:12948275 A C 1.794849 2.2669e-05
8:12948613 A G 0.091381 5.8134e-05
8:12953849 C T 0.113799 6.0645e-05
8:12957475 T C 0.978276 -9.7492e-06
8:12964191 C T 0.694607 2.7402e-05
8:12968049 G A 0.988572 -2.2164e-05
8:12972150 G T 0.034210 6.6746e-05
8:12973575 A C 1.656083 1.0406e-05
8:12978836 C T 1.050238 -5.1363e-05
8:12979400 A G 0.678151 3.6974e-05
8:12979786 C T 0.393249 -5.6955e-05
8:12979814 A C 0.081222 -3.6321e-05
8:12980515 G A 0.471708 3.7374e-05
8:12980647 G T 0.570483 -1.2464e-04
8:12982055 T C 0.130554 -8.8674e-06
8:12982882 T G 0.036375 3.5242e-06
8:12984121 A C 0.316289 7.8045e-05
8:12984589 A G 0.089395 5.9323e-05
8:12984930 G T 1.239744 1.5307e-05
8:12985015 C T 0.058969 -8.3444e-06
8:12986022 A C 0.132735 3.7367e-06
8:12986585 T C 0.491563 7.0917e-05
8:12987675 A G 0.201779 -6.0850e-06
8:12989691 T C 0.575384 2.2487e-05
8:12990659 A G 0.103854 1.2814e-06
8:12990734 A C 0.637167 1.5639e-06
8:12999084 A G 0.024178 3.2980e-05
8:13004829 C T 0.345880 2.9112e-04
8:13004933 C T 0.876863 -1.4633e-04
8:13007410 G A 0.055921 -8.9419e-05
8:13011024 C T 0.129028 3.5808e-05
8:13016379 A G 0.834613 3.7999e-05
8:13022012 G T 1.137574 3.7766e-05
8:13026320 C T 0.029965 -6.7014e-05
8:13028787 G C 0.133170 2.2931e-05
8:13029624 C T 0.103731 9.4691e-05
8:13038220 G A 0.042740 -2.7957e-05
8:13045309 C T 0.327367 4.5806e-05
8:13046662 G C 0.129080 1.8983e-06
8:13049098 C T 0.136808 5.7547e-05
8:13050251 G T 0.228592 -1.0347e-04
8:13060996 A G 0.083124 1.0633e-05
8:13062363 A G 0.265207 7.1337e-06
8:13062953 T C 0.097807 -2.5176e-05
8:13063925 A G 0.030030 -8.5944e-05
8:13074044 T C 0.028900 -5.6577e-05
8:13078203 C T 0.991136 2.2339e-05
8:13080723 A G 0.748727 8.7152e-06
8:13086556 G A 0.904695 2.3986e-05
8:13091606 G A 0.947282 5.3200e-05
8:13092476 T C 0.033817 7.0239e-06
8:13107653 T C 0.037975 -3.3750e-05
8:13110002 A G 0.446567 1.9256e-05
8:13113115 G T 0.022061 -3.8705e-05
8:13116089 G A 0.235784 -4.7924e-05
8:13125038 C T 0.133274 1.2648e-05
8:13141500 G A 0.057680 1.2346e-05
8:13149377 G A 0.022743 6.1161e-05
8:13149462 G A 0.110242 5.6836e-06
8:13149785 G C 0.163881 -8.7074e-05
8:13150060 C T 0.106042 -1.4530e-04
8:13164746 G A 0.782677 1.8116e-05
8:13172148 A C 0.028277 -5.6777e-05
8:13172329 T C 0.096519 -5.8681e-05
8:13177259 A G 1.772953 5.9684e-06
8:13178772 A G 0.023937 -7.6955e-06
8:13180606 G A 0.754303 -6.0189e-06
8:13181803 T C 0.111258 -1.9231e-05
8:13184332 G C 0.032276 -5.5062e-05
8:13185081 G A 0.109612 -1.2300e-04
8:13188174 T G 0.057907 -1.5459e-05
8:13188461 C T 0.075418 -2.0929e-06
8:13188747 T C 0.786024 -1.2640e-05
8:13191035 C A 0.061965 2.9300e-04
8:13200369 C T 0.675973 4.7648e-05
8:13207743 T C 0.181149 1.5162e-04
8:13209750 T C 0.102686 4.8870e-06
8:13219603 A G 0.029666 4.3177e-05
8:13222549 T C 0.314741 2.0756e-05
8:13222622 G A 1.285298 4.2037e-05
8:13233321 G A 0.895321 -8.5751e-08
8:13233576 G A 0.152352 -8.7365e-05
8:13247355 G T 1.654620 9.0970e-05
8:13247636 C A 0.053857 4.0522e-05
8:13251397 A G 0.693387 1.2536e-05
8:13251795 A G 0.393268 3.0535e-05
8:13256204 G A 0.572908 -3.9648e-06
8:13259397 C T 0.988987 2.4190e-05
8:13260471 A G 0.167598 1.3904e-05
8:13260536 T C 1.701952 4.9816e-05
8:13263061 C G 1.180873 2.0105e-05
8:13267395 A C 0.660196 -9.6363e-05
8:13268891 A G 1.534536 4.1686e-05
8:13274430 G C 0.128941 4.2784e-05
8:13274605 G A 1.414836 -1.1950e-04
8:13277735 G A 0.045882 3.7760e-05
8:13282821 C T 1.076954 7.8163e-05
8:13283040 G A 0.641078 -4.6995e-05
8:13286753 T G 0.059978 4.7363e-04
8:13290539 A G 0.166387 -3.2873e-05
8:13291754 A G 0.029458 2.3658e-05
8:13291843 A G 0.053896 -8.2172e-05
8:13294808 G A 0.142070 3.8998e-06
8:13304895 G T 0.113653 7.0047e-05
8:13308826 G A 0.066411 1.5067e-06
8:13309934 G A 0.690229 -3.4418e-05
8:13312860 C A 0.028111 3.1283e-05
8:13313088 C T 0.053630 2.9900e-05
8:13314346 G T 0.833048 -4.6438e-05
8:13322037 C T 0.070254 4.8200e-05
8:13327683 C T 0.727451 -5.9696e-05
8:13327831 C T 0.021763 -9.5093e-05
8:13340392 T C 1.733060 -8.6550e-06
8:13342033 G C 0.270076 2.4971e-05
8:13346961 G A 0.126844 6.3242e-05
8:13355565 G A 0.049842 -6.9844e-05
8:13356802 A G 1.881293 1.8234e-06
8:13356818 C T 1.939038 -9.5291e-06
8:13356819 G T 1.879982 3.6465e-07
8:13357502 A G 0.060751 1.2821e-05
8:13360584 T C 0.060306 -2.2619e-05
8:13366751 A G 1.859355 3.5845e-05
8:13369061 G A 0.290576 1.5308e-04
8:13379596 A G 0.061429 1.4220e-05
8:13382080 C T 0.657031 -6.3062e-05
8:13392360 A G 0.055012 3.4574e-04
8:13392447 C G 1.133686 -5.1121e-05
8:13395662 C T 1.267284 1.2377e-04
8:13395694 C G 0.049439 4.3239e-05
8:13395782 A C 0.030036 -5.2392e-05
8:13395939 A G 0.172924 1.9402e-05
8:13396010 C G 0.186644 2.5287e-05
8:13396357 G C 0.064665 -4.8565e-05
8:13397424 G A 0.284367 1.3843e-05
8:13397806 G A 0.578244 3.1133e-05
8:13404303 C T 0.589289 -8.2841e-05
8:13406191 A G 0.394755 1.1217e-04
8:13412257 T C 0.086892 -1.8390e-05
8:13412918 G A 0.797124 -3.4367e-05
8:13413844 G A 0.144008 -2.4008e-04
8:13416650 G A 0.623980 -5.5713e-06
8:13418559 A G 0.048371 1.3024e-04
8:13424583 T C 1.643506 -1.3675e-05
8:13425657 G A 0.307382 9.3955e-05
8:13427762 T C 0.160502 -1.9860e-05
8:13433543 C G 0.139025 -5.4783e-06
8:13439224 C T 0.052409 1.0316e-05
8:13443286 C T 0.718353 -1.3522e-05
8:13444346 C T 0.041309 5.0263e-05
8:13446443 G A 0.236099 1.1358e-05
8:13449618 T G 0.065090 -4.9337e-05
8:13450172 A G 0.221685 1.2918e-05
8:13468460 T G 0.160934 -2.8847e-04
8:13471054 T G 0.145617 3.0769e-04
8:13473759 T G 0.702858 7.2578e-06
8:13475018 G A 0.187854 5.4580e-05
8:13477767 T C 0.321985 -1.7855e-05
8:13477873 C G 0.101186 -2.1626e-04
8:13478096 T C 0.059631 1.2564e-04
8:13478532 G A 0.410159 9.0091e-05
8:13483134 A G 0.038868 -8.9717e-06
8:13486337 A G 0.037174 2.7007e-05
8:13487425 G A 0.105120 2.6898e-05
8:13489907 T G 0.170249 -5.1713e-05
8:13489996 G A 0.067765 -1.2283e-04
8:13490172 G A 0.036365 3.1865e-05
8:13490580 C T 0.196008 -5.7494e-05
8:13490995 G A 1.436722 -2.7583e-05
8:13492011 C A 0.065162 -6.4898e-05
8:13492171 G T 0.064827 6.7503e-05
8:13493131 G T 0.932433 -1.6602e-07
8:13498043 A G 1.451046 2.2914e-05
8:13499052 A C 0.215888 -3.0916e-06
8:13509864 C A 0.215703 -5.6755e-05
8:13510305 T C 1.283416 2.5440e-05
8:13515598 G A 0.083400 2.9315e-05
8:13520105 G A 0.097298 1.5550e-05
8:13535778 C A 0.033256 8.3168e-05
8:13535851 T C 0.682614 2.0408e-05
8:13535960 G A 0.049816 1.6897e-05
8:13541436 T C 0.040932 -2.5554e-05
8:13541522 A G 0.105403 -1.3219e-05
8:13542567 C G 0.278154 -1.2342e-04
8:13545082 G T 0.399932 1.4589e-04
8:13552540 G A 0.114802 -2.6663e-05
8:13560198 C T 0.767004 8.4123e-07
8:13560620 A C 0.047093 3.7136e-05
8:13563367 G C 1.961505 -7.8618e-05
8:13563693 T C 0.058031 -8.9447e-05
8:13563865 G A 0.101874 4.6832e-05
8:13565045 G A 0.281634 -4.0210e-05
8:13570009 C T 0.289222 2.0778e-05
8:13571284 G A 0.100080 -2.3597e-04
8:13578094 C T 0.385676 1.0360e-04
8:13580022 G A 0.030091 5.0667e-05
8:13580441 A G 0.062847 5.5328e-06
8:13591904 T C 0.129012 8.2392e-06
8:13592729 G C 0.037089 -5.7739e-05
8:13598779 C A 0.766160 -3.9397e-05
8:13602553 A C 0.761359 -3.4509e-05
8:13607243 T C 0.103871 -3.2038e-04
8:13607468 G T 0.220442 6.5250e-05
8:13609471 A G 0.115789 -9.4778e-05
8:13611456 G C 0.141849 3.6167e-05
8:13617188 T C 0.039488 6.1072e-05
8:13618888 T C 1.205317 2.0548e-06
8:13629096 C A 0.123339 7.2105e-06
8:13632542 G A 1.266122 2.8591e-05
8:13634946 G T 1.375790 -1.6077e-05
8:13640782 T C 0.060663 -2.7515e-05
8:13642386 T G 0.109956 2.5612e-05
8:13651378 A G 0.054545 -3.1873e-05
8:13656346 G C 0.036534 -5.3704e-05
8:13656456 C T 0.144008 4.9630e-05
8:13657068 A G 0.074574 -8.8943e-06
8:13660647 A C 0.117941 6.7833e-06
8:13661889 A C 0.052172 -3.3570e-04
8:13669455 T C 0.048436 2.5401e-06
8:13676147 A C 0.053023 5.7014e-05
8:13677699 T C 1.139457 2.7527e-06
8:13678594 T C 0.285113 2.5339e-05
8:13678650 A C 0.050858 6.1562e-05
8:13686498 A G 1.697337 -3.4193e-06
8:13686590 T G 0.254772 1.7113e-05
8:13687093 G A 0.710099 -4.5300e-05
8:13691040 G A 0.052403 -6.6895e-04
8:13695864 T G 0.985297 -1.8198e-05
8:13696034 A G 0.039069 -4.1455e-05
8:13698748 A G 0.030234 -1.3915e-05
8:13702455 G A 0.291624 -7.7532e-05
8:13714813 T G 0.080826 1.1316e-05
8:13714966 G A 0.317068 6.2607e-06
8:13716390 A G 0.022590 -3.1667e-06
8:13716524 G T 1.417235 -2.8350e-05
8:13716899 A C 0.144556 -1.3077e-04
8:13718842 G A 0.141245 7.9712e-05
8:13719276 T C 0.065902 3.0639e-05
8:13719449 A G 0.152735 -1.2625e-04
8:13725740 T C 0.057190 -8.9114e-06
8:13725995 A G 0.660309 3.3668e-05
8:13727887 G A 0.361457 4.9638e-05
8:13727937 G A 0.067515 -2.7268e-05
8:13728596 C G 0.063928 4.3837e-05
8:13729890 A G 0.565293 4.0698e-05
8:13731095 A G 0.157974 -1.2011e-04
8:13733048 G A 0.370178 9.7587e-05
8:13734203 G A 1.327500 5.0148e-05
8:13734571 T G 0.024012 1.1113e-04
8:13736714 A G 1.322797 4.9645e-05
8:13738687 T C 0.029549 -2.1058e-05
8:13740975 G A 0.117723 1.8525e-05
8:13742298 T C 0.469173 -2.5648e-05
8:13743185 C T 0.070014 -4.2526e-05
8:13746861 A C 0.814583 -2.8878e-06
8:13749570 T C 0.102975 -1.8073e-05
8:13752289 G C 0.171428 -4.5002e-05
8:13752557 A C 0.166228 -2.2125e-05
8:13759492 T C 0.102650 -1.1184e-05
8:13760506 G C 0.030270 5.1608e-06
8:13762061 T C 0.097016 8.5499e-05
8:13767119 T C 0.818725 -9.7626e-06
8:13773647 T G 1.084620 4.0082e-07
8:13779674 T G 1.802191 -2.8802e-05
8:13782727 T C 1.192139 -7.7101e-06
8:13786472 A G 0.070034 -2.0880e-05
8:13787726 G A 0.175086 -5.6805e-05
8:13788476 C A 0.077333 -5.3977e-06
8:13791607 A G 0.051841 -3.8023e-06
8:13797838 A G 0.078778 -3.3363e-07
8:13801864 C T 1.774501 7.4432e-05
8:13804887 T G 0.312660 -1.8063e-05
8:13805058 A G 0.035723 2.5183e-05
8:13807478 A G 0.105218 -9.1925e-05
8:13807675 G C 0.056353 1.7506e-06
8:13807728 A G 0.030841 1.1166e-04
8:13807771 C T 0.120771 5.5871e-05
8:13808628 A G 0.288781 3.6094e-05
8:13814455 G A 0.027865 5.0200e-05
8:13815341 A G 0.058933 6.0911e-05
8:13817602 A C 0.539733 -2.0576e-05
8:13817811 G A 0.106535 -9.9360e-05
8:13822286 C T 0.060205 -1.6905e-05
8:13828275 G T 1.540720 3.6250e-06
8:13829011 C T 1.381626 9.1902e-05
8:13843718 G A 0.917762 -1.1225e-05
8:13845422 A T 0.237962 -3.1997e-05
8:13845946 A G 0.106113 9.0600e-05
8:13850629 C A 0.065528 -5.1865e-05
8:13852685 C G 0.044204 -3.1980e-05
8:13858477 G T 0.037901 2.2334e-05
8:13859883 A G 0.137380 -8.6236e-06
8:13862759 A C 0.766731 1.2473e-05
8:13864570 G A 0.126704 -2.2652e-05
8:13867044 C T 0.029679 1.9250e-05
8:13870135 C T 0.177676 -1.0503e-05
8:13871178 T G 0.099385 3.1179e-05
8:13876470 G C 0.065694 -6.3389e-06
8:13880224 A G 0.148659 -1.3210e-05
8:13887171 C T 0.543858 3.5748e-05
8:13892869 G A 1.033587 -1.8686e-05
8:13892917 G A 0.030549 -7.9121e-05
8:13895170 G T 0.520489 -5.1580e-05
8:13895569 G A 0.316402 4.5098e-06
8:13896376 G A 0.087012 1.3118e-05
8:13896804 G A 0.913433 -8.7220e-05
8:13898502 C T 0.043337 -3.6677e-05
8:13898600 T C 0.078901 3.4769e-05
8:13901327 T C 0.034353 2.7956e-05
8:13903209 A C 1.754773 -1.2737e-05
8:13903756 G A 1.527552 8.6590e-06
8:13911281 A G 0.654824 3.3193e-06
8:13913508 A G 0.027216 1.6776e-04
8:13915172 G A 0.656411 2.7364e-06
8:13918328 A C 0.064866 1.3102e-05
8:13920835 T C 0.083085 -1.2509e-05
8:13921226 A G 0.884654 2.3554e-05
8:13923448 G A 1.837099 9.9609e-06
8:13923485 T C 0.026235 -4.2524e-05
8:13925509 G A 0.082887 -4.6067e-05
8:13927381 G T 1.038508 1.1748e-05
8:13933102 T G 0.023379 9.2918e-05
8:13938171 T G 0.128743 8.2126e-06
8:13944086 T C 0.600756 -6.8331e-05
8:13947515 G A 0.241049 1.2971e-05
8:13950362 G C 0.037563 -7.7039e-05
8:13956281 C T 0.492958 -3.5936e-05
8:13958463 A G 0.167669 -1.7073e-05
8:13958720 C G 0.980681 -2.5930e-05
8:13961340 T C 0.134867 1.5890e-05
8:13964043 A G 0.275013 3.1064e-06
8:13966546 C T 0.204878 3.2278e-05
8:13977892 T G 0.277096 -4.6536e-05
8:13979492 A G 0.038177 2.0787e-04
8:13981490 C T 1.019513 7.3911e-05
8:13983223 A C 0.033473 -1.4722e-04
8:13987423 A G 0.042143 -3.2860e-05
8:14000763 C G 0.263023 3.1263e-05
8:14002956 A G 0.030896 -7.0718e-05
8:14003368 A G 0.085905 3.6883e-05
8:14011134 A G 0.036067 -5.8344e-05
8:14016113 A G 0.101560 5.8809e-05
8:14017890 T C 0.682345 1.7360e-05
8:14021456 C T 0.339058 -7.4138e-05
8:14021957 C A 0.125997 9.8620e-05
8:14025149 T C 1.033587 -7.7566e-06
8:14029673 G A 0.026680 -3.3049e-05
8:14031210 C T 0.023165 -5.9851e-05
8:14032635 G T 1.724841 -1.1532e-04
8:14035910 A G 0.039351 1.7507e-05
8:14038813 A G 0.090680 4.5887e-05
8:14043880 T G 0.990847 -5.6870e-05
8:14047282 A G 0.025700 -2.9353e-05
8:14048060 A G 0.028206 9.9173e-05
8:14052452 C T 0.087343 2.4408e-05
8:14059101 C T 0.059141 5.3561e-05
8:14065622 A C 0.026722 -6.0152e-05
8:14065990 C T 0.242497 4.7419e-05
8:14070093 T C 0.687411 5.8386e-05
8:14071364 G A 0.141333 7.0604e-05
8:14071578 A G 0.031169 -1.1404e-04
8:14072282 G A 0.055648 -1.0691e-04
8:14080043 C T 0.130184 1.2130e-05
8:14082775 A G 0.877833 3.6422e-05
8:14083414 G T 0.044145 -1.7801e-05
8:14083795 A G 1.163414 -3.8765e-05
8:14088076 T C 0.751018 3.9792e-05
8:14095199 C T 0.692705 1.1135e-04
8:14098306 A G 0.577289 -1.9560e-04
8:14106390 A G 0.078414 1.6538e-06
8:14106588 C G 0.045324 -1.1346e-04
8:14107043 A C 0.082244 -1.6400e-05
8:14107943 C T 0.041133 9.5265e-05
8:14108422 C A 0.046953 -1.5990e-04
8:14112568 C T 0.136266 -2.8533e-06
8:14128754 A G 0.750408 1.1089e-04
8:14133626 G C 0.260936 -4.1284e-05
8:14140213 C T 0.053818 -2.3508e-05
8:14140962 T C 0.384995 -5.2140e-06
8:14147742 C T 0.029900 2.9334e-06
8:14148696 C T 0.098986 1.8334e-05
8:14151309 G T 0.037057 6.3281e-05
8:14154114 A G 0.047787 6.7242e-05
8:14162752 T C 0.075954 2.2763e-05
8:14171298 A C 0.050656 -5.2913e-05
8:14172535 T C 1.498960 -2.9571e-06
8:14173150 C T 0.865431 1.0373e-04
8:14176010 C A 1.889356 2.2796e-05
8:14178888 C T 0.042351 -1.1102e-05
8:14194356 G A 1.514530 6.8333e-06
8:14196358 A C 0.087103 1.6919e-05
8:14201673 A G 0.084146 1.0867e-04
8:14203272 C T 0.105299 -2.0989e-05
8:14206057 C T 0.036271 1.1500e-05
8:14207321 T C 0.570814 3.4768e-05
8:14207948 G T 0.042980 -3.5468e-05
8:14215888 T C 0.171171 3.7397e-05
8:14241033 A G 0.049985 1.3298e-05
8:14242443 C T 0.577231 1.8615e-05
8:14253052 T C 0.063743 2.4207e-05
8:14256319 C G 0.035635 -1.7535e-05
8:14270114 G A 0.756750 1.2103e-05
8:14271287 T C 0.091959 -3.5949e-05
8:14271730 T C 0.027294 -4.7759e-05
8:14279064 G A 0.088616 -6.5282e-05
8:14279790 A G 0.097116 -4.2119e-05
8:14281719 T C 0.050368 -2.9726e-05
8:14284364 C A 0.041120 -3.3909e-05
8:14285056 A G 1.887077 1.8855e-05
8:14286167 G A 0.579594 3.7946e-05
8:14296847 C T 0.062611 4.1576e-05
8:14300289 T C 0.051926 -2.5137e-05
8:14303521 C A 0.968244 1.7496e-06
8:14308744 T G 0.598513 2.4895e-05
8:14311502 C A 0.052133 1.0755e-05
8:14318257 C T 0.207923 -2.5661e-05
8:14318404 G A 0.095639 -2.4305e-05
8:14325353 C G 0.231490 4.4998e-08
8:14339541 A G 1.595326 2.9389e-06
8:14340526 C T 0.046401 1.4650e-06
8:14343547 A G 0.038667 2.0724e-05
8:14343856 A G 0.209796 3.4708e-05
8:14345901 G T 0.527766 1.1018e-05
8:14348026 G C 0.074299 8.5443e-06
8:14351512 C T 0.050345 1.9733e-05
8:14357754 A G 0.392405 2.0891e-07
8:14374327 G C 0.118421 -5.6133e-05
8:14376095 T G 1.425687 2.9588e-06
8:14378415 A G 0.046674 -2.7507e-06
8:14384443 C T 1.040092 -7.3736e-06
8:14386985 A C 0.536546 -1.9912e-05
8:14388093 T G 0.378153 -9.3638e-06
8:14388399 G C 0.592522 -1.5613e-05
8:14389301 T C 0.218923 7.1469e-06
8:14389694 G A 0.060514 3.8858e-06
8:14394394 A G 0.655532 -4.2649e-06
8:14406161 A G 0.124884 -4.1711e-05
8:14406746 C A 1.846148 5.4146e-05
8:14408354 A G 0.029202 2.0758e-05
8:14410269 C T 0.136263 -2.0804e-05
8:14410807 C G 0.123666 -3.4413e-05
8:14427597 G T 0.119119 -3.4591e-05
8:14431088 G A 0.023934 8.5809e-05
8:14434359 C G 0.033853 6.8620e-05
8:14435306 G T 0.041721 -5.8148e-05
8:14443473 T C 0.097175 -8.3438e-05
8:14445423 G A 0.020416 -1.8007e-05
8:14449721 T C 0.461186 2.5618e-05
8:14450366 G A 0.236508 1.3003e-05
8:14451332 G A 1.205667 -7.4950e-06
8:14452324 C T 0.495925 2.0618e-05
8:14453097 G A 1.947182 -5.8519e-05
8:14453966 T G 0.317610 5.0722e-06
8:14458881 A G 0.134017 5.7471e-05
8:14462558 C T 0.428748 4.1258e-05
8:14466928 C T 1.657417 -4.1757e-05
8:14470122 C T 0.069602 2.8804e-05
8:14476039 C G 0.683296 -8.4371e-05
8:14483317 T C 0.686655 -9.5451e-05
8:14483968 C T 0.125864 -1.1506e-05
8:14486601 G A 0.059514 -2.1804e-05
8:14493397 A C 0.702147 -1.3841e-04
8:14493721 G T 0.184287 -8.4918e-06
8:14497934 G A 0.032837 6.6939e-05
8:14504159 C T 1.823395 1.9599e-05
8:14506781 G A 0.574660 -1.0389e-04
8:14508908 G A 0.468258 1.5468e-04
8:14513442 C T 0.984472 -7.6085e-05
8:14523891 C T 0.202149 9.4133e-06
8:14527925 T C 0.048109 -6.9059e-05
8:14528081 G A 0.859018 6.9726e-05
8:14533608 G A 0.151878 -6.4742e-05
8:14539068 C T 1.114419 -8.3254e-05
8:14539657 C A 0.088917 -2.6948e-05
8:14542322 T G 1.501991 -5.0613e-05
8:14544395 T G 1.578847 -5.3169e-05
8:14550224 G T 0.098755 1.9509e-04
8:14552154 T C 0.038780 2.9890e-06
8:14554261 C T 0.210302 4.1359e-05
8:14554484 C T 0.146779 9.5192e-06
8:14559315 G A 0.040299 -7.2698e-06
8:14561029 C T 0.029449 5.3076e-05
8:14562128 T G 0.043438 6.5279e-05
8:14569684 C T 0.082624 2.5456e-06
8:14573221 T C 0.454733 -1.4012e-04
8:14576241 G T 0.497723 2.7553e-05
8:14577786 G A 0.039868 -2.5451e-05
8:14580394 A G 0.038978 4.9585e-05
8:14585534 G A 0.037028 2.6855e-05
8:14589550 A C 1.011393 -6.2986e-05
8:14590309 G A 1.495490 -6.0112e-05
8:14595739 T G 0.029887 6.1939e-05
8:14611421 G A 0.026170 3.3521e-05
8:14619754 G T 0.059157 -3.9271e-05
8:14621246 T C 0.099281 1.1836e-05
8:14625051 A G 0.130846 3.1910e-05
8:14631741 G T 0.106892 1.9291e-05
8:14632554 C T 0.022370 -2.5504e-05
8:14634749 T C 0.374482 -9.5668e-06
8:14635112 G A 1.442081 1.0027e-04
8:14636815 A G 0.035674 6.0679e-05
8:14639668 A G 0.290638 1.4946e-05
8:14653116 T C 0.905789 3.0474e-05
8:14657902 C T 0.036343 7.2924e-05
8:14659351 T G 0.039549 4.8785e-05
8:14667306 G A 0.036417 4.9511e-05
8:14672151 T C 0.030218 -2.0738e-05
8:14672217 G C 0.505763 7.5456e-05
8:14674587 G A 0.389740 2.1547e-05
8:14674681 G C 0.048514 -2.3502e-05
8:14680336 C T 0.315497 6.7866e-06
8:14681936 T C 0.149733 8.1901e-05
8:14683156 A C 0.127827 -2.9357e-05
8:14691089 G C 0.135416 -1.7386e-05
8:14692790 A G 0.391188 2.9143e-05
8:14694373 A G 0.713900 1.2581e-05
8:14697235 C T 0.175336 1.6390e-05
8:14698994 C T 0.326471 -1.0777e-04
8:14701740 A G 0.264292 -2.3234e-05
8:14710401 T C 0.061445 -1.7825e-05
8:14740999 G A 0.144884 -6.9209e-05
8:14744538 C T 0.149139 2.4885e-06
8:14748237 A G 0.020539 -1.9353e-05
8:14748493 G T 1.296678 -3.1014e-05
8:14749723 G A 0.292572 7.9016e-06
8:14757196 G T 0.171785 -1.1382e-05
8:14759706 A G 0.040549 1.8777e-04
8:14772375 C A 0.093556 6.7008e-05
8:14778404 A C 0.037420 -2.9926e-05
8:14780948 C T 0.182596 1.0751e-05
8:14783620 T C 0.190766 4.4578e-06
8:14787601 T C 0.121716 6.4462e-05
8:14797389 G T 0.250673 1.4279e-05
8:14798185 T C 0.038806 -4.1085e-05
8:14804766 G A 0.467333 1.0916e-05
8:14805314 T C 0.032600 1.2324e-04
8:14806180 T C 0.043977 -4.8420e-05
8:14808268 G A 0.057534 5.5602e-05
8:14810028 C G 0.058969 -8.9088e-05
8:14810579 T C 0.098333 2.8932e-05
8:14810584 A G 0.171704 1.5481e-05
8:14817754 C T 0.031244 1.0774e-04
8:14821960 A C 1.958935 -8.3662e-06
8:14830446 C T 0.087424 3.2959e-05
8:14839006 C T 0.898463 -1.9082e-05
8:14842749 G A 0.057177 1.1675e-04
8:14848649 A G 0.048018 -2.7371e-05
8:14848938 C T 0.078784 2.6740e-05
8:14848986 C T 0.054912 5.1945e-05
8:14857431 A G 0.706029 2.7017e-06
8:14859533 C A 0.029575 4.3500e-05
8:14861046 A C 0.372914 1.9914e-05
8:14861901 T G 0.097798 1.1749e-05
8:14861975 A G 0.090177 1.6901e-05
8:14864683 C T 1.048420 -5.0300e-06
8:14864747 G T 0.042617 -1.7983e-05
8:14869351 C G 1.354121 1.5209e-05
8:14873559 T A 0.852974 1.4236e-05
8:14873594 T C 0.172100 -1.9492e-05
8:14875651 C A 0.937506 -1.2652e-05
8:14878724 C T 1.852922 8.4485e-06
8:14879087 A C 0.735049 1.0044e-04
8:14879302 C G 0.049303 3.3107e-06
8:14879360 G A 1.406920 -1.7159e-05
8:14879392 C G 1.874432 1.0766e-04
8:14879525 G T 0.367491 -2.7065e-05
8:14884411 G C 0.058135 4.6060e-05
8:14884441 T C 1.313504 2.3814e-05
8:14890340 T C 0.037540 1.1541e-05
8:14890729 A G 0.034168 1.0475e-04
8:14892269 G T 0.270634 2.1727e-05
8:14893100 A G 1.253016 1.0368e-05
8:14894559 C T 0.381918 -3.5140e-05
8:14896918 A G 0.117516 -3.2253e-05
8:14899596 A C 0.206881 -5.3867e-07
8:14900324 C T 1.209192 2.6221e-05
8:14908145 A G 0.108960 2.3676e-05
8:14913133 G A 0.236398 -7.5926e-05
8:14915913 T C 1.237501 -5.6277e-06
8:14921848 G A 0.128606 1.2254e-05
8:14927163 T C 0.080962 -6.4131e-05
8:14929454 T C 0.039189 -1.3336e-04
8:14932671 T C 0.049942 -1.3996e-05
8:14941744 C T 0.029348 -6.3851e-05
8:14942783 C T 1.476311 8.4478e-06
8:14950777 G A 1.798423 -3.3281e-05
8:14951007 C A 1.726438 2.1215e-05
8:14960077 G A 1.738022 9.4324e-06
8:14961880 T C 0.385277 -1.4899e-05
8:14965403 A G 0.419900 4.2050e-05
8:14966121 G T 0.108282 -7.0978e-05
8:14972759 C G 0.054324 -4.0407e-05
8:14976224 G A 1.124968 7.4816e-06
8:14979482 A G 1.689836 2.8595e-06
8:14984936 G A 0.036430 -5.9021e-05
8:14986667 T C 0.039030 1.3555e-06
8:14998846 C G 0.049034 -6.0461e-06
8:14999559 T C 1.756991 1.1889e-04
8:15001034 C T 0.029540 8.3595e-05
8:15003364 C T 1.038053 -4.1572e-05
8:15004599 C T 0.378477 9.4526e-05
8:15005521 C G 0.056054 -9.6693e-05
8:15005820 A G 0.196829 -5.1869e-05
8:15006230 T C 0.025885 4.6354e-05
8:15009386 C T 0.075529 1.4061e-04
8:15009896 A G 0.042367 -1.7703e-05
8:15010403 G A 0.404823 3.3260e-04
8:15016487 G A 0.153836 -7.9094e-05
8:15026302 T C 0.354647 5.1015e-06
8:15027295 C A 1.717370 4.6011e-06
8:15034778 T C 0.144309 -5.0690e-06
8:15039568 A C 1.134212 -2.2558e-05
8:15042489 G A 0.061241 5.6477e-06
8:15051928 T C 0.930392 -3.7616e-05
8:15056409 A G 0.134228 -4.0064e-06
8:15059544 C A 0.045466 1.0117e-04
8:15064908 G T 1.670465 3.6706e-05
8:15068168 A G 1.670345 3.7520e-05
8:15068763 T C 0.066096 -3.5251e-06
8:15073156 C T 0.064600 4.3839e-05
8:15074428 T C 0.471244 2.3549e-05
8:15085138 A G 0.154430 2.9202e-05
8:15088870 T C 0.091770 -2.8458e-05
8:15093247 T G 0.508661 2.2112e-05
8:15094597 C T 1.216083 2.4982e-06
8:15098815 G A 0.044840 -3.1230e-05
8:15103255 T C 0.026037 -3.6550e-05
8:15111581 G A 0.048381 -1.1283e-05
8:15117581 G A 0.760178 1.4688e-05
8:15135661 C T 0.022133 -6.0546e-05
8:15136875 T C 0.027384 -9.2339e-05
8:15143685 A G 0.034431 1.5782e-06
8:15150129 C G 0.127727 -5.1107e-06
8:15150886 G A 0.081459 -3.7372e-05
8:15150980 T C 0.053665 1.5436e-05
8:15154405 A G 0.042591 -3.2534e-05
8:15162595 C T 0.293267 6.5338e-05
8:15168233 A G 0.035028 5.6810e-06
8:15178347 A G 0.079294 1.1233e-05
8:15186872 A G 0.116357 -1.3103e-05
8:15191900 G A 0.069667 -4.0682e-05
8:15204812 A G 0.091027 -8.7369e-05
8:15209080 A G 0.796138 2.2133e-05
8:15216023 A G 0.711725 4.6226e-05
8:15218615 A G 1.712391 3.9310e-05
8:15218842 A G 0.024220 1.1181e-05
8:15224160 A G 1.454136 -1.2362e-05
8:15227819 T C 0.030351 1.7756e-05
8:15230000 A G 0.363200 1.4452e-04
8:15232432 G A 0.041237 8.7999e-05
8:15237966 G A 0.085156 2.6966e-05
8:15240134 G C 0.063935 -1.1001e-05
8:15242848 G A 1.214671 2.4702e-04
8:15248965 T C 0.033785 5.6436e-05
8:15254396 A G 0.061565 -1.0747e-05
8:15256321 G C 0.083280 2.3556e-05
8:15258184 G T 1.750476 4.0881e-05
8:15259319 G C 0.052692 6.6393e-05
8:15261433 T C 0.757724 1.3379e-05
8:15266280 G A 0.059378 6.6548e-06
8:15269831 T G 0.088638 -1.8970e-04
8:15270508 C T 0.025924 5.7079e-05
8:15270777 G T 0.056986 -8.4778e-05
8:15272393 C T 0.109444 5.1310e-05
8:15276856 A G 0.063513 2.1693e-04
8:15280062 G C 0.254938 -5.3244e-05
8:15281140 T C 0.480508 -4.0979e-06
8:15282076 T C 0.048839 1.5193e-04
8:15282462 T G 0.702400 1.0761e-04
8:15285747 T C 0.259128 -1.2426e-05
8:15289513 T C 0.166140 -1.2464e-05
8:15295600 C A 0.342015 -5.1933e-05
8:15298515 A G 1.909616 2.9974e-05
8:15299409 G T 0.079654 -4.5707e-05
8:15301566 G A 0.422831 -4.6714e-05
8:15305181 G A 0.596770 4.9177e-05
8:15305370 T C 0.047229 1.6707e-04
8:15316380 T G 0.139327 2.6547e-05
8:15318664 T C 0.020176 4.9689e-05
8:15318949 C T 0.567581 2.3295e-06
8:15319937 G A 0.471744 1.2216e-06
8:15324518 C T 0.929914 -3.5810e-05
8:15330463 C T 0.145871 2.9738e-05
8:15347819 T G 0.290654 -5.4353e-05
8:15349153 G T 0.210458 2.5802e-05
8:15349876 G C 0.050238 1.7746e-06
8:15355669 C A 0.640247 1.1510e-05
8:15358378 A G 0.151106 6.7776e-05
8:15359478 T C 0.100641 1.9960e-04
8:15359762 T C 1.722806 -1.8226e-06
8:15359838 G A 0.562921 -3.7672e-05
8:15361577 G A 1.453863 2.5916e-05
8:15362512 T C 0.110875 5.6451e-05
8:15362709 C T 0.520226 -9.1461e-05
8:15363772 G C 0.141148 -1.1307e-05
8:15363813 A C 1.114780 4.1917e-05
8:15367209 C A 0.233415 -5.3281e-05
8:15367278 G A 0.464964 -1.5252e-04
8:15368680 G A 0.047252 -1.3228e-04
8:15369492 T C 1.229075 1.4509e-05
8:15369699 A G 0.035184 7.5436e-06
8:15372191 A G 0.195433 -3.1868e-06
8:15375767 T C 0.047943 -8.1018e-06
8:15377047 T C 0.054568 5.6566e-05
8:15377498 T G 0.042448 1.5590e-04
8:15381955 A G 0.121657 -4.6349e-06
8:15382325 G A 1.436716 1.0106e-05
8:15384279 C A 0.285912 4.2454e-06
8:15386221 A G 0.021863 5.4920e-05
8:15386569 A C 1.908700 -1.1992e-04
8:15387804 G C 0.753709 -1.5050e-05
8:15391156 C A 1.180357 2.9846e-06
8:15392738 G A 0.387682 -1.2054e-05
8:15419777 T G 1.740155 6.8242e-05
8:15425278 G A 0.856259 1.8795e-05
8:15425610 G T 0.441783 5.7132e-05
8:15442694 A G 0.218721 -4.0431e-05
8:15446876 G A 1.043474 1.3068e-04
8:15446999 T G 0.201357 -7.2705e-05
8:15465356 C T 0.056820 -2.0335e-04
8:15468038 A G 0.040393 -2.3847e-05
8:15468256 T A 0.050478 2.4668e-05
8:15470066 A G 0.037424 -6.9851e-05
8:15472067 C T 0.074389 -2.1067e-05
8:15483988 G A 0.066811 4.3561e-05
8:15486397 T C 0.361294 -2.7995e-05
8:15493908 T C 0.047216 3.6122e-05
8:15493911 C T 0.250754 -9.5356e-05
8:15495181 G T 0.792158 -3.9805e-05
8:15498540 C T 0.076648 3.1466e-05
8:15500851 C T 0.027563 -4.9264e-05
8:15507302 G C 0.070553 -3.0082e-05
8:15512041 C A 1.088489 -2.9534e-05
8:15522444 C G 0.067603 2.0291e-05
8:15525227 G A 0.217777 -7.7648e-05
8:15527860 G A 0.051348 -1.5696e-04
8:15529167 G C 0.036119 5.2820e-05
8:15531381 G T 0.103884 9.0015e-06
8:15536078 G T 0.615232 1.4178e-04
8:15544928 G A 1.752791 5.8771e-05
8:15545507 T C 0.050218 -1.4655e-04
8:15546432 A G 0.039072 2.1632e-05
8:15567127 T G 0.374323 -4.9906e-05
8:15572842 C G 0.048339 5.3081e-05
8:15581135 C T 0.103634 -4.1372e-07
8:15584830 C T 0.063932 1.9963e-05
8:15588529 A G 0.664915 -4.4005e-07
8:15592751 C A 0.051981 -1.9997e-05
8:15593097 C T 0.609156 2.9039e-05
8:15608871 C A 0.028475 -3.1566e-05
8:15611774 T G 0.061760 -1.5359e-05
8:15619129 G A 0.471488 2.1517e-06
8:15621429 T G 0.020994 -4.5137e-05
8:15632576 A G 0.027128 -4.6987e-05
8:15635762 T C 1.133459 -8.3150e-05
8:15647248 C T 0.130515 -3.2996e-05
8:15648391 C G 0.041750 3.9338e-05
8:15652803 C T 0.061760 -6.7714e-05
8:15654790 A G 0.934248 -1.2362e-05
8:15657119 C T 0.467979 2.4629e-05
8:15657603 A C 0.206504 3.4949e-05
8:15659150 T C 0.094533 2.4988e-05
8:15660605 G T 0.279884 9.7099e-06
8:15660835 G T 0.339866 -6.1360e-05
8:15665612 A G 1.773966 -2.5421e-05
8:15667354 G C 0.210740 -3.3931e-05
8:15668518 C T 0.320499 2.8284e-05
8:15669057 A G 0.071150 -1.6067e-05
8:15669480 T C 0.053471 4.4625e-05
8:15675857 C T 0.027125 3.9250e-05
8:15677023 G A 1.222055 -5.0386e-06
8:15684006 G A 0.097924 1.2362e-05
8:15685143 C T 0.250575 2.7418e-05
8:15691455 A C 1.453467 5.9350e-06
8:15691700 G A 0.051588 3.8638e-06
8:15692532 A G 1.021734 -2.6568e-05
8:15695497 G T 0.255502 2.6013e-05
8:15699657 A G 0.058440 2.9098e-05
8:15702143 T C 0.211097 -5.5236e-05
8:15705046 T C 0.033113 2.0466e-05
8:15705470 A G 0.079784 -8.6532e-06
8:15707737 G A 1.540408 -5.4974e-05
8:15708869 G A 1.924150 7.1676e-06
8:15709047 C A 0.310768 3.3830e-05
8:15709114 G T 1.000519 4.3700e-05
8:15709201 G A 0.143826 3.6864e-05
8:15710278 T C 1.927954 -2.4351e-05
8:15711707 A G 1.033113 1.1065e-04
8:15713842 C G 1.380529 5.9239e-05
8:15716646 C T 1.144251 -4.1632e-05
8:15718965 G A 0.062049 3.4422e-05
8:15726335 C T 0.594434 -3.9067e-05
8:15727747 A G 0.056281 -2.8392e-04
8:15736329 T C 0.063490 -3.2569e-05
8:15740210 A G 0.043120 -7.4940e-07
8:15740527 T C 0.044217 1.2484e-05
8:15743594 A C 0.074016 2.0726e-06
8:15744430 A G 0.745491 -2.6209e-06
8:15745669 T C 1.566455 -1.7174e-07
8:15757961 C T 0.048599 -6.5524e-05
8:15763501 A G 0.091962 -2.2641e-05
8:15765872 G C 0.091232 -2.3019e-04
8:15768769 T G 0.873812 2.6264e-05
8:15770661 G A 0.134449 9.4676e-05
8:15771612 A C 1.418530 1.3430e-04
8:15773708 A G 0.567289 -1.5082e-04
8:15779169 G T 0.033003 5.5616e-05
8:15788966 G A 0.195092 2.8740e-05
8:15789920 C T 0.887372 -1.4351e-05
8:15793692 T C 0.027677 -3.6612e-05
8:15795560 C A 1.054561 -1.3820e-05
8:15796785 G A 1.044236 5.6539e-05
8:15799913 A G 0.473331 -9.0810e-06
8:15806329 G T 0.873435 1.7230e-05
8:15811475 C T 0.024022 -1.2356e-04
8:15813380 G A 1.853909 -1.0472e-05
8:15820384 C T 0.849280 -9.0782e-05
8:15821539 A G 0.048845 1.1186e-05
8:15821875 T C 0.164079 2.0099e-05
8:15827794 G A 0.063802 -3.5388e-05
8:15830593 A G 0.040182 5.5528e-05
8:15830643 C T 1.489226 3.1204e-05
8:15830892 C T 0.060102 1.1449e-05
8:15831833 G A 0.409838 8.4399e-05
8:15834038 T C 0.029845 2.3700e-05
8:15839117 T C 0.667713 7.7069e-05
8:15853413 A G 0.094802 2.5472e-05
8:15856474 T C 0.022295 1.9918e-05
8:15865104 C T 0.807907 -3.0054e-05
8:15872615 T G 0.245392 8.1349e-05
8:15875132 C T 0.034671 -5.6493e-05
8:15879418 C G 0.058349 8.6705e-06
8:15884259 T C 0.078213 6.8226e-05
8:15885087 C G 0.031769 7.3670e-05
8:15899174 T A 0.131255 -7.5826e-05
8:15900475 A G 0.021133 2.7525e-05
8:15905116 C T 0.175180 1.8387e-04
8:15910796 T C 0.289664 1.1027e-04
8:15911085 A G 0.112929 3.3477e-05
8:15921192 A C 1.397277 8.4443e-05
8:15933235 T C 0.108762 4.7022e-05
8:15935534 T C 0.155092 -1.4749e-05
8:15939182 G A 1.711761 -5.5666e-05
8:15939879 T C 1.154047 1.6179e-05
8:15943343 T C 0.021240 3.9900e-05
8:15950644 T C 0.131469 3.6759e-05
8:15952089 A G 1.595333 -6.2277e-05
8:15952841 G A 0.027673 -1.0613e-05
8:15959024 A G 0.332339 -3.4681e-04
8:15964528 A G 0.235645 -8.3135e-05
8:15964605 A C 0.112738 3.6488e-05
8:15966260 A G 0.032383 4.2404e-05
8:15970959 A G 0.119191 1.8267e-05
8:15972949 C T 1.813116 -2.5961e-05
8:15972980 T C 1.723183 -4.8353e-05
8:15985825 G A 0.086791 4.3776e-05
8:15986913 T C 0.034632 -1.2038e-05
8:15991660 C A 0.038128 1.9154e-06
8:15991897 G T 0.260420 -9.5495e-06
8:15996256 G A 0.033353 -8.3785e-05
8:15996599 C G 0.049371 6.7092e-05
8:15996797 G A 1.789039 1.0132e-04
8:15999039 T C 0.502011 -3.3045e-06
8:16005211 C G 0.864620 1.8666e-05
8:16008635 G A 0.124867 4.9101e-05
8:16010732 C G 0.090651 -5.7797e-05
8:16010949 T C 0.909382 9.9495e-07
8:16012594 A G 0.022168 -1.0324e-04
8:16012710 T G 0.071871 6.5447e-05
8:16024165 T C 0.057200 4.5547e-06
8:16025118 T C 0.047839 2.5079e-04
8:16029492 T G 0.130343 3.2491e-05
8:16034966 T G 0.105977 -1.1283e-04
8:16036906 G T 0.053785 6.1602e-05
8:16037851 T G 0.085633 1.0030e-04
8:16038246 C T 0.054399 4.7881e-06
8:16038416 G A 0.244804 -3.0703e-05
8:16043407 C T 0.048823 -5.9728e-05
8:16049139 C T 0.138081 2.5189e-05
8:16050240 C T 0.142161 1.7762e-05
8:16052842 T G 0.279118 -1.7017e-05
8:16054247 C T 1.010987 -5.3609e-06
8:16054509 A C 1.809390 -2.8223e-05
8:16056858 T C 0.037329 -5.4677e-06
8:16067050 C T 0.101008 -5.9168e-05
8:16070862 C A 0.146802 1.7137e-05
8:16071071 A G 0.029062 9.8977e-05
8:16072259 T G 0.053484 4.9866e-05
8:16074001 C T 1.539892 -4.5914e-06
8:16078660 C A 1.755481 1.4960e-05
8:16082815 A G 1.435625 1.8385e-06
8:16084304 A T 0.031098 -1.2619e-05
8:16095997 C T 0.046762 -5.4956e-05
8:16102951 A G 0.027605 6.7665e-05
8:16109376 G A 0.061316 7.5357e-06
8:16115191 G T 0.068336 -4.1322e-05
8:16119715 G T 0.055314 -3.3947e-05
8:16122787 T C 0.056570 -7.4852e-05
8:16124298 C T 1.901738 6.9462e-05
8:16124762 C T 0.112446 1.0369e-04
8:16129847 C T 0.037962 1.1322e-05
8:16134551 C T 0.023363 -1.6421e-05
8:16139552 C G 0.220591 5.8586e-05
8:16140189 G C 0.070439 -1.4219e-05
8:16148367 C T 0.066408 -1.4444e-04
8:16149703 A G 0.076814 -2.0824e-04
8:16154527 A G 0.122527 -3.5644e-05
8:16159841 T C 1.850121 3.8926e-05
8:16166397 A C 0.790613 -3.7798e-05
8:16167989 A C 0.068875 -6.3887e-05
8:16168422 T C 0.703871 -7.0294e-05
8:16169917 A G 0.034710 1.2847e-04
8:16179167 T C 1.225226 7.5532e-05
8:16179859 A G 0.126850 2.5769e-05
8:16180154 C G 0.077216 -9.2587e-05
8:16181441 C A 0.031701 4.6703e-05
8:16197974 C T 0.027969 -6.4927e-05
8:16198715 T C 0.512287 -5.5193e-05
8:16208828 A G 0.086415 -1.4553e-04
8:16217465 T C 0.368201 -5.2375e-05
8:16227137 C A 0.081011 -1.1114e-04
8:16232623 C T 1.873828 -2.7072e-05
8:16233275 A C 0.070232 5.4814e-05
8:16234993 T G 0.020649 2.0497e-05
8:16240879 C T 1.876509 -8.1092e-06
8:16244408 C T 0.081699 5.2124e-05
8:16256042 C T 0.035103 2.4512e-05
8:16282937 A G 0.032084 -4.3911e-05
8:16310328 C T 1.657242 8.9309e-06
8:16322865 A G 0.315750 -2.1503e-05
8:16335692 A G 1.653675 3.8189e-05
8:16339008 A G 0.034921 3.7522e-05
8:16341997 G A 0.370181 -2.3287e-05
8:16344321 C T 1.631085 1.2651e-05
8:16344868 C T 0.057719 -4.3521e-06
8:16346391 T C 0.993074 4.6589e-05
8:16348710 T C 1.973765 -3.2304e-05
8:16351447 G C 0.081429 5.4345e-06
8:16354508 G T 0.080991 2.9600e-05
8:16356260 A G 0.020026 1.0755e-04
8:16357515 A G 0.022422 -8.0592e-05
8:16357763 C T 0.026317 2.2056e-05
8:16359032 T C 1.893835 2.6952e-05
8:16362353 T G 0.053941 -1.1781e-04
8:16366723 C T 0.097334 -3.0004e-06
8:16378044 A C 0.158649 -1.2363e-05
8:16378766 G C 0.209682 -3.3594e-05
8:16383400 T C 0.064590 1.9560e-07
8:16386058 A G 0.057456 3.7564e-05
8:16403738 A C 0.941852 -9.8572e-06
8:16406371 T G 0.142125 -3.1727e-05
8:16407135 A G 0.070683 -3.5924e-05
8:16407778 G T 0.879271 -1.1134e-05
8:16409825 A C 0.038063 8.6316e-05
8:16411784 G A 0.043250 1.5700e-04
8:16413194 C T 0.193148 -2.4078e-05
8:16414496 C T 0.761194 -3.8148e-05
8:16416711 G A 0.935250 1.9230e-05
8:16418005 G A 1.835009 -8.6552e-06
8:16423474 A C 0.131515 1.2936e-04
8:16426014 T C 0.070673 -1.3135e-05
8:16432463 G A 1.754770 -3.8269e-05
8:16433708 C T 0.046716 2.1672e-05
8:16434226 G T 0.163255 -4.8350e-05
8:16436625 G A 0.992694 1.0789e-05
8:16451136 T C 0.235388 -2.6256e-05
8:16456980 G A 0.086941 -7.9086e-05
8:16467135 A G 0.050244 -5.1962e-05
8:16468448 G A 0.116195 -1.1472e-04
8:16478275 T C 0.867411 -1.1599e-05
8:16481262 T C 0.026209 -1.0982e-05
8:16493060 A C 0.317879 -1.1711e-06
8:16513188 G A 0.103001 4.9851e-05
8:16517031 A G 0.162067 2.0566e-05
8:16517303 G T 0.752346 -3.0158e-05
8:16521060 A G 0.129428 5.0635e-05
8:16522929 G A 1.041270 -4.6057e-06
8:16534197 G A 1.929817 5.7169e-05
8:16534447 C A 0.053191 3.6899e-05
8:16534904 T G 0.094322 1.5801e-05
8:16538573 T C 0.860631 4.1194e-05
8:16546204 A G 0.787082 7.9121e-06
8:16548267 T C 0.024892 -1.9462e-05
8:16548318 C G 0.110502 -4.7348e-05
8:16556033 A C 0.073555 -8.7223e-05
8:16557982 A G 0.073250 -7.9184e-05
8:16558697 G T 0.038462 3.3366e-05
8:16558730 A G 0.936205 -2.2681e-05
8:16561694 A C 0.039251 9.5137e-05
8:16564022 T C 0.048677 -7.9270e-05
8:16569945 C T 0.067723 -4.0722e-05
8:16574940 C A 0.194018 -2.8916e-05
8:16575174 T C 0.044723 -3.4595e-05
8:16577105 A C 0.066168 1.3426e-05
8:16578099 T C 0.108921 2.9684e-04
8:16587858 C T 0.146163 -3.2631e-05
8:16596447 A C 0.050452 -1.1612e-05
8:16596535 T C 0.783463 1.7640e-04
8:16598474 C G 0.163106 7.1851e-05
8:16603512 G A 1.950619 5.3447e-05
8:16608993 T C 0.115718 -2.9684e-05
8:16609106 T G 0.092400 8.9975e-06
8:16610562 A C 0.943725 2.8600e-05
8:16614147 G C 0.036028 3.2439e-05
8:16614304 T C 0.036953 7.1669e-05
8:16616160 T C 0.021204 -9.2125e-05
8:16619526 T C 0.037813 -1.2263e-05
8:16622045 G A 0.086405 2.8874e-05
8:16623802 C A 0.110489 1.7156e-05
8:16627247 G T 0.865746 4.7123e-05
8:16628633 A G 0.034665 7.6776e-05
8:16631637 A G 0.059576 -3.7723e-05
8:16632702 T C 0.963693 3.2112e-05
8:16633696 C T 0.041630 2.6461e-05
8:16636574 C A 0.101384 1.7455e-05
8:16639069 C T 1.883033 6.2308e-05
8:16639475 T C 0.050351 -6.9548e-06
8:16643823 G A 0.122644 4.5579e-05
8:16644326 C T 0.120447 -9.8921e-05
8:16644426 A G 1.121031 -3.9554e-05
8:16644832 C T 0.093111 -4.7531e-05
8:16646932 T C 0.025411 1.9648e-04
8:16648148 A G 0.025544 1.9243e-04
8:16655109 G C 0.076191 7.8283e-05
8:16655774 A G 1.726182 4.5197e-05
8:16658988 C T 0.039926 -1.0528e-04
8:16664324 T C 0.191996 3.9077e-05
8:16664788 C T 0.060666 -7.1796e-05
8:16666087 T C 0.026852 1.9158e-04
8:16666877 A T 0.091014 -1.2982e-05
8:16667532 T C 0.989007 1.7847e-05
8:16667877 G T 0.305084 4.6055e-06
8:16675474 T C 0.288177 -4.1476e-05
8:16679361 C T 0.209153 -1.1458e-04
8:16680373 T C 0.048417 3.7797e-05
8:16684111 C T 0.371726 -5.9897e-05
8:16684886 T C 1.323907 3.5135e-05
8:16688491 A C 0.509752 5.6125e-06
8:16689034 A G 0.111440 -4.3967e-06
8:16689382 G A 0.690005 2.9666e-05
8:16689847 C T 0.033175 -1.1011e-05
8:16696372 A C 0.068609 -3.8396e-05
8:16700733 G C 0.566377 -1.0326e-04
8:16702047 G A 0.389594 -6.7242e-05
8:16705630 A G 0.028053 4.4136e-06
8:16708730 A G 1.816245 5.3818e-06
8:16714485 C G 0.076983 -6.2977e-05
8:16714870 G A 0.122040 5.0316e-05
8:16718018 C G 0.322313 7.0987e-08
8:16724096 C T 0.103484 -3.9078e-05
8:16726107 C T 0.558159 1.8241e-04
8:16726353 T G 0.036693 2.2655e-05
8:16733791 C T 0.088401 -1.3637e-04
8:16739127 G A 0.532031 -2.9667e-05
8:16740080 T C 0.216170 -3.7400e-05
8:16742107 T C 0.024032 -5.9442e-05
8:16743630 C G 0.138519 1.8386e-05
8:16746414 C T 0.477982 1.1465e-05
8:16747834 C T 0.091306 1.6778e-05
8:16758161 C T 1.649751 2.5610e-06
8:16758938 G A 1.774755 2.7946e-05
8:16760196 A G 0.680946 -8.5205e-06
8:16762058 T C 0.092981 2.1860e-04
8:16764551 C G 0.408150 -2.6624e-05
8:16769147 T G 1.826852 1.2999e-04
8:16771613 T C 1.897824 -1.3581e-06
8:16772988 A G 0.044726 8.2751e-05
8:16776136 G A 1.793635 -4.9694e-05
8:16777537 A G 1.945689 -5.4639e-05
8:16787680 C T 0.080556 -2.0044e-05
8:16787833 T C 0.040948 2.8496e-06
8:16788154 G A 0.024015 9.0981e-05
8:16788808 T C 0.089476 1.6170e-04
8:16789349 A C 0.030530 -5.7936e-05
8:16790106 C T 1.793966 -5.8297e-04
8:16792354 T G 0.927156 -5.5522e-05
8:16792802 C G 1.388134 -4.7769e-05
8:16793523 A G 0.034989 3.0600e-05
8:16795048 A G 0.342333 -2.1013e-05
8:16795234 A G 0.138743 -3.2759e-05
8:16798580 A G 0.071958 -3.5361e-05
8:16798986 A G 0.033607 -7.1213e-05
8:16799623 G A 1.846904 -1.0872e-04
8:16809218 C G 0.278963 3.3922e-05
8:16812567 A G 0.676794 2.2734e-05
8:16814631 T C 0.057486 -2.2828e-05
8:16821223 C T 0.033519 3.0620e-05
8:16821399 G A 0.144618 -7.9440e-06
8:16823525 T C 1.444068 1.0883e-05
8:16824278 G A 1.041994 3.6237e-05
8:16831175 C A 0.131609 -9.2476e-05
8:16839510 A G 0.078791 -6.4660e-05
8:16840056 A G 0.068326 -2.4603e-06
8:16840697 G A 0.153443 8.6137e-05
8:16840763 A G 0.147013 1.5642e-05
8:16841095 C T 0.060890 3.5257e-05
8:16841201 G A 0.254613 -7.9236e-06
8:16844683 A C 0.057914 1.2218e-05
8:16847996 G A 0.265012 -4.2717e-06
8:16848040 C T 0.898356 -7.2701e-05
8:16849924 A G 0.019987 5.3662e-05
8:16852662 T C 0.082410 -3.5698e-05
8:16860077 A G 1.049942 -2.1164e-05
8:16860799 A G 0.235927 1.6667e-05
8:16863515 A G 1.531696 -7.7911e-05
8:16867983 G A 0.220179 1.0116e-04
8:16877472 C T 0.338753 8.8527e-06
8:16877608 G C 0.051046 1.9760e-05
8:16877763 T C 1.560986 -8.7467e-05
8:16879572 A C 0.325085 1.9701e-05
8:16880597 G A 1.840864 -1.3913e-05
8:16881112 G A 0.110401 -1.0588e-05
8:16881740 A G 0.972726 -1.1813e-05
8:16882361 C T 0.819410 -1.0477e-05
8:16889305 G A 0.128746 8.6714e-06
8:16890010 C T 0.055437 2.5770e-05
8:16898065 T C 0.231542 -1.3334e-06
8:16901801 A C 0.427440 -4.2986e-05
8:16907125 A G 0.317665 -4.7649e-05
8:16912992 C T 0.105497 3.4790e-05
8:16915980 T G 0.129408 2.3510e-05
8:16919767 T C 0.027706 -6.6390e-05
8:16926500 T G 0.074214 -1.8127e-04
8:16926955 A G 0.051932 5.2286e-05
8:16929635 C A 0.135484 1.8871e-05
8:16931723 C T 0.049147 7.3403e-05
8:16932492 C T 0.284276 6.9236e-05
8:16939668 T C 0.046645 -4.9042e-06
8:16947784 G C 0.581266 -2.0392e-05
8:16962139 G A 0.031795 2.2074e-04
8:16969893 G A 0.135637 5.5076e-06
8:16969930 G A 0.139804 6.9331e-05
8:16973070 G A 0.088882 4.9579e-05
8:16973710 C T 0.025680 -1.0820e-06
8:16977611 A G 0.868369 -7.6743e-05
8:16979611 T C 0.449128 1.5010e-05
8:16982443 G A 0.382402 1.2912e-05
8:16986182 A G 0.040890 -4.4372e-05
8:16988479 A T 0.057219 -6.1100e-05
8:16988955 A C 0.429228 3.3305e-05
8:16989032 G A 1.055207 5.3072e-05
8:16989102 G T 0.065869 -2.9386e-05
8:16989568 G A 0.510002 -7.5071e-06
8:16990078 A G 0.148246 3.5470e-06
8:16990160 C G 0.038959 -4.5278e-05
8:16991254 G A 0.649855 -2.2586e-05
8:16993080 G A 1.261186 3.0145e-05
8:16995807 T C 0.696960 -9.3446e-06
8:16996407 T G 0.034509 5.7182e-04
8:16998449 G A 1.002356 -4.4188e-05
8:16998952 G A 0.361057 2.5283e-05
8:16999273 A C 0.055181 -2.1714e-05
8:17000410 A G 0.089031 5.7460e-05
8:17001584 G A 0.623402 1.9159e-06
8:17002894 A G 0.068505 4.7319e-06
8:17006714 A G 0.792415 -1.3492e-05
8:17008080 C T 0.371230 -2.5070e-05
8:17012250 C T 1.543417 -5.2970e-06
8:17012641 C T 0.746461 -2.6022e-05
8:17018042 T C 0.073315 1.0513e-05
8:17020413 A G 1.044561 -5.9331e-05
8:17025433 T G 0.948750 -7.0222e-05
8:17028169 T C 0.848332 -5.8120e-05
8:17028872 C T 0.039767 1.6253e-07
8:17029916 T G 1.882040 4.3938e-05
8:17041665 G C 0.050462 1.2593e-04
8:17041704 T C 0.224389 4.7991e-05
8:17041823 G A 0.155712 9.5454e-05
8:17045344 T C 0.041893 2.6647e-05
8:17053322 A G 1.179026 -1.4660e-05
8:17053502 G A 0.302231 -4.6612e-05
8:17055810 G A 0.075334 5.9352e-05
8:17056529 C T 1.603025 -5.0986e-06
8:17059520 T G 1.553177 2.3883e-05
8:17084807 T C 1.077843 -1.4457e-05
8:17086601 G T 0.305539 2.6766e-05
8:17098564 C G 0.228283 -1.1197e-04
8:17099784 G A 0.110988 -9.4243e-06
8:17120149 C T 0.053341 2.6501e-05
8:17130454 C T 0.203129 -1.4635e-05
8:17132441 T A 0.024622 -1.1817e-04
8:17133615 G A 0.208027 2.6201e-05
8:17137413 A G 0.368743 3.5978e-05
8:17139891 T C 0.044840 1.8206e-05
8:17141481 G C 0.198575 1.5035e-06
8:17143830 C G 0.502410 -3.2772e-05
8:17157259 A G 1.402551 -5.0279e-06
8:17157677 G T 0.207572 4.7588e-06
8:17158312 G T 0.961450 -2.7763e-05
8:17166765 G A 1.208715 -5.2775e-05
8:17169576 A C 1.285237 -1.4402e-05
8:17171377 A G 0.118217 7.3751e-05
8:17174343 C T 0.200574 -2.0446e-04
8:17176033 A G 0.354855 3.8651e-05
8:17176461 T C 0.079508 1.0599e-05
8:17176495 G A 1.576861 -3.5140e-04
8:17180786 G A 0.023642 -4.2802e-05
8:17182485 C T 0.350048 -3.4105e-04
8:17183116 C T 0.023700 4.6760e-05
8:17186968 C T 0.070881 1.4613e-04
8:17189030 G A 0.227787 -1.5586e-04
8:17205529 A G 0.051562 3.3184e-06
8:17205577 G T 0.070780 -8.7411e-05
8:17206588 A G 0.075603 -9.7337e-05
8:17212077 T C 0.020507 -5.4256e-05
8:17212702 G A 0.145215 -5.7025e-06
8:17213764 T C 0.411003 2.3359e-07
8:17218362 T C 0.030766 -3.7115e-05
8:17218629 A G 0.302984 9.5731e-05
8:17220287 G C 0.048722 -2.7446e-05
8:17230452 T G 0.056379 1.8987e-05
8:17231125 T C 0.099125 -2.2784e-04
8:17236268 C T 0.219150 -1.4487e-04
8:17236785 C G 1.199455 5.6749e-05
8:17236825 T C 0.483974 1.4092e-04
8:17237146 G A 0.152901 -4.6388e-05
8:17239547 T C 0.082364 7.8865e-05
8:17240267 A G 0.041078 3.6073e-05
8:17243260 G A 1.776274 2.9108e-04
8:17244051 C T 0.888486 2.9190e-05
8:17247311 A C 0.788283 5.1308e-06
8:17254124 T C 0.033594 -9.3582e-05
8:17255838 G A 0.355773 -1.0029e-05
8:17258094 C T 0.141888 3.1579e-04
8:17258466 A G 0.100430 1.3273e-05
8:17261879 C G 0.151940 1.7453e-05
8:17264357 G A 0.068648 -1.0486e-04
8:17264999 G A 0.074480 2.3790e-05
8:17267528 C T 0.619290 -2.8374e-05
8:17271335 A G 0.066862 -3.2603e-05
8:17271447 C T 0.702498 -2.0999e-05
8:17271634 G T 0.058693 3.2999e-06
8:17272320 A C 1.258787 3.4781e-07
8:17277214 A G 0.038131 -5.2830e-06
8:17277321 C T 0.084938 -1.7508e-05
8:17284486 C T 0.101206 4.0961e-05
8:17284564 G A 1.279008 1.0650e-05
8:17290385 G A 0.035674 6.4519e-05
8:17292332 A G 0.033035 -2.8659e-05
8:17293723 C T 1.492030 2.0794e-05
8:17297610 T G 0.045911 2.1977e-06
8:17297758 G A 0.021192 4.3600e-05
8:17298071 C G 0.195488 -4.9633e-05
8:17300360 T C 0.038780 -4.2996e-05
8:17302505 G T 0.042604 -3.4410e-05
8:17303391 C A 0.135500 -2.2705e-04
8:17309017 G A 0.089820 -3.0366e-05
8:17309185 G C 0.112741 -7.7688e-05
8:17314613 T C 1.021617 -1.0724e-04
8:17322180 T G 1.750084 4.4302e-06
8:17322265 G A 0.084188 -8.1059e-07
8:17322486 A G 0.145916 4.0220e-05
8:17326701 G A 0.520158 2.5748e-05
8:17326968 T C 0.157309 7.5990e-06
8:17331692 C A 0.948740 4.1815e-05
8:17332465 T G 0.482692 2.4184e-05
8:17333901 G T 0.065856 1.5810e-05
8:17337131 T C 0.037699 -3.0596e-05
8:17340758 A G 0.143900 6.0997e-05
8:17340989 T C 0.923972 -1.3583e-04
8:17345151 T C 0.037557 2.1013e-05
8:17350435 C T 0.055376 1.3120e-05
8:17352456 C T 0.047531 -1.7859e-05
8:17352904 G A 0.087564 8.0136e-06
8:17357731 T C 0.799299 -4.3412e-05
8:17357755 T C 0.116730 -9.5328e-05
8:17359089 C T 0.200260 -7.2044e-06
8:17363088 A G 1.951869 -1.0007e-04
8:17363668 G C 0.727182 3.4998e-05
8:17367451 T C 0.900005 3.4267e-05
8:17369652 T C 1.362278 2.8507e-05
8:17375009 G T 0.087006 1.0854e-05
8:17377532 A G 0.096581 -5.5076e-05
8:17377792 G A 0.033558 -3.7721e-05
8:17378446 A C 0.044227 1.3980e-04
8:17379221 T C 1.616962 9.9077e-06
8:17383427 G A 1.147532 4.4877e-06
8:17386752 C A 0.050828 -8.7427e-06
8:17386854 G A 1.129931 1.1150e-05
8:17387624 C T 0.083270 5.4098e-06
8:17390525 G T 1.385384 2.4427e-05
8:17392642 G A 0.095159 -4.3644e-05
8:17392828 A G 0.127412 -2.8020e-05
8:17396380 A G 0.417521 3.3036e-06
8:17398752 T C 0.417608 -2.4582e-05
8:17399762 T C 1.267077 2.0587e-05
8:17400592 A G 1.934660 5.5577e-05
8:17402798 C T 1.893023 1.5007e-05
8:17407228 G A 0.153978 -2.7860e-05
8:17409743 C T 0.023921 5.6547e-06
8:17412333 A G 0.163602 -3.3231e-05
8:17412891 A G 0.376884 3.9153e-05
8:17413155 G A 0.033123 1.9286e-05
8:17413261 A G 0.045960 -9.7753e-06
8:17414450 C A 0.652993 -1.2274e-05
8:17415610 C G 0.095915 -3.9866e-05
8:17415796 A C 0.101436 -1.0753e-04
8:17415862 C A 0.043003 -1.4670e-05
8:17417329 G A 1.022694 -2.1068e-05
8:17417756 G T 0.043808 -1.3851e-05
8:17418465 G A 0.077794 -1.3450e-04
8:17418671 G A 0.471445 -1.9334e-04
8:17419074 A G 0.062860 9.9225e-05
8:17419299 G A 1.344494 8.9423e-05
8:17419461 A G 0.054331 1.1266e-04
8:17419539 A G 0.279164 -2.0053e-05
8:17422332 T C 0.088148 -2.0017e-05
8:17423171 A G 0.074172 1.2525e-04
8:17423433 T C 0.054285 8.2124e-05
8:17425173 G A 0.048881 -5.1319e-05
8:17425196 C T 0.151074 -4.5624e-05
8:17427256 G T 0.039433 7.3286e-05
8:17427725 C A 0.347107 2.9282e-05
8:17428962 G A 0.218079 1.0434e-05
8:17432381 A G 0.800094 -2.4255e-05
8:17437412 T G 0.468193 6.1506e-05
8:17438896 T G 1.291498 8.0925e-06
8:17440538 G A 1.612830 -1.5141e-05
8:17444218 C T 1.173729 -1.1704e-05
8:17444642 A G 0.768698 1.0954e-05
8:17444664 T C 0.229812 2.0872e-05
8:17445704 C T 0.457664 1.6980e-05
8:17445833 A C 1.337195 -2.3821e-05
8:17448828 G C 0.023103 7.5318e-05
8:17450707 A G 1.941125 2.4054e-05
8:17452964 T C 1.940759 3.4330e-06
8:17457373 A G 0.052821 2.5569e-04
8:17458859 G A 0.404466 -1.3111e-05
8:17460841 G T 0.345948 -4.4057e-06
8:17460900 A C 0.260355 -1.2926e-06
8:17466154 C G 0.107197 -3.4090e-05
8:17467215 C T 0.074675 -2.8981e-05
8:17468482 C T 0.348889 7.7174e-05
8:17471838 C T 0.198069 1.9471e-04
8:17472785 T A 0.056388 -1.1260e-05
8:17473064 A G 0.060738 -2.5323e-05
8:17473613 A G 0.107061 6.8954e-06
8:17475249 A G 0.078492 -2.3078e-05
8:17475902 T C 1.180584 -4.9356e-05
8:17475905 C G 0.045116 -3.9456e-06
8:17483960 G T 0.162551 7.0006e-05
8:17484663 T G 0.202262 2.4567e-05
8:17487727 G C 0.032165 2.2098e-05
8:17489468 C T 0.025862 -2.4032e-05
8:17489800 G T 0.031214 -5.8267e-05
8:17491313 G T 0.124027 6.4342e-05
8:17491871 C A 0.346306 4.0983e-05
8:17492588 A G 0.061049 1.2728e-05
8:17498730 C T 0.104455 1.3393e-04
8:17500223 C T 1.141265 -2.8579e-05
8:17501907 C T 0.326269 2.4491e-05
8:17503316 G T 0.158951 3.6563e-05
8:17505497 A G 0.132868 1.4758e-06
8:17509993 T C 0.175245 1.9900e-05
8:17516126 T A 1.446538 -3.5165e-06
8:17519070 A G 0.041633 -1.0077e-05
8:17520999 G A 1.533748 -3.4150e-05
8:17522350 T C 0.070212 -1.1549e-04
8:17528356 T C 1.586082 -1.6029e-05
8:17533418 T G 1.286691 -1.3949e-05
8:17534755 A G 0.060072 3.9599e-05
8:17536032 T C 0.025288 -3.6450e-05
8:17540171 A G 1.033438 -5.3741e-05
8:17540324 C T 1.294331 -2.3834e-05
8:17541943 G T 0.021824 -6.8747e-06
8:17546201 T C 0.022603 -2.7531e-05
8:17550859 C T 0.066726 5.5006e-05
8:17552782 C G 0.773524 7.5159e-06
8:17553742 A G 0.032373 -7.9471e-05
8:17554064 C G 0.030526 -5.6286e-05
8:17554157 A C 0.399484 -2.1660e-05
8:17554484 G T 0.058417 6.6427e-05
8:17555736 G A 0.403398 -3.5959e-05
8:17556587 T C 1.037826 1.0560e-04
8:17557145 T C 0.044791 -5.0740e-05
8:17560054 C T 1.296548 3.2230e-06
8:17562131 T C 0.075834 2.1198e-04
8:17563446 C T 0.891650 -5.2867e-05
8:17565118 T C 1.877492 1.7110e-04
8:17566902 T C 0.876214 -4.0181e-05
8:17567050 C T 0.062942 -9.6483e-05
8:17570698 T C 0.074003 -3.2177e-05
8:17576703 C T 0.064665 6.1128e-05
8:17578184 C T 0.069144 -5.0167e-05
8:17578566 G C 0.069462 -9.5041e-05
8:17579593 G T 0.103491 -2.8662e-05
8:17582137 A G 1.367773 -1.3456e-05
8:17582404 T C 1.301420 -4.0826e-05
8:17582871 C T 0.042954 -1.4304e-04
8:17583606 G C 0.353034 6.4933e-05
8:17585129 A G 1.236888 -4.5002e-05
8:17585164 C T 1.054243 -5.9670e-05
8:17586321 C A 1.012214 -7.5321e-05
8:17590214 G A 0.058738 -1.1299e-05
8:17591204 A G 0.056986 1.2482e-05
8:17599136 G A 0.397468 8.0207e-06
8:17602863 G A 0.576926 1.3588e-05
8:17603863 T C 0.078745 1.0461e-05
8:17608160 C T 1.525815 -1.0081e-05
8:17608473 C T 0.278125 -2.6720e-06
8:17609518 A G 1.857817 -5.8148e-05
8:17610530 T C 0.056005 9.8513e-05
8:17611593 C T 0.021597 7.6348e-05
8:17611886 A G 1.692562 2.4988e-05
8:17611916 T C 0.057258 -4.3350e-06
8:17611959 G T 0.052205 -5.4923e-05
8:17612043 A G 0.071828 2.0247e-04
8:17612456 T C 1.887230 8.5285e-06
8:17612518 G A 0.071621 7.0591e-05
8:17612686 C A 0.030741 -3.4607e-05
8:17612846 C T 0.285162 -2.2851e-05
8:17612872 T C 0.059939 2.7905e-05
8:17612875 G A 1.603755 2.7694e-05
8:17615451 A G 0.036174 -1.7248e-05
8:17624910 A G 0.404898 -6.0146e-06
8:17625863 G A 1.578013 -9.9815e-06
8:17626307 G A 0.102397 -1.3915e-06
8:17629158 C T 0.083250 2.0974e-05
8:17630019 A G 1.025908 -3.9271e-05
8:17630462 T C 0.335796 -7.2648e-06
8:17633455 C T 0.603895 8.9841e-06
8:17633838 T C 0.026128 -5.4509e-05
8:17648127 T C 1.724303 -1.1183e-06
8:17649299 T C 1.661832 2.6001e-05
8:17649524 G A 0.093708 5.6534e-06
8:17658059 A G 0.049923 2.3835e-05
8:17659377 C T 0.277765 5.9413e-05
8:17662033 C T 0.078476 -7.2291e-05
8:17663556 G A 1.659991 2.4385e-05
8:17666519 A G 0.021766 7.5379e-05
8:17670230 C T 0.124832 -2.4613e-05
8:17675587 G A 0.031692 -5.5402e-05
8:17686216 G A 0.047576 -2.0122e-05
8:17687383 T C 0.124069 -7.6588e-06
8:17700603 G A 0.074422 -7.9099e-06
8:17702247 T C 1.668852 1.9780e-05
8:17702360 A C 1.460459 2.2058e-05
8:17713120 G A 1.520201 1.5343e-05
8:17713988 A G 0.064561 -1.5963e-05
8:17719930 G A 1.653464 2.2108e-05
8:17723001 G A 0.072838 1.9047e-06
8:17723128 T C 0.047346 -8.1842e-05
8:17725507 T G 0.029705 -4.7330e-05
8:17726069 A C 0.026440 -2.8209e-05
8:17728054 G C 0.148324 -2.8469e-06
8:17728431 G T 0.069907 7.7552e-05
8:17731961 A G 0.148776 7.9758e-06
8:17733612 G A 0.081786 3.0133e-06
8:17736125 G T 1.569604 2.8355e-05
8:17737472 G A 0.180483 -1.1321e-06
8:17739538 C T 1.385917 3.4266e-05
8:17739639 A C 0.031263 -3.9767e-05
8:17743020 A G 1.566608 2.9274e-05
8:17743051 T A 0.031334 -5.5692e-05
8:17744768 G A 1.467953 2.4493e-05
8:17747582 G T 0.122449 -2.1871e-05
8:17748920 C T 1.386566 2.5607e-05
8:17755132 A G 0.050121 3.0010e-05
8:17759013 G A 0.074117 -9.9858e-06
8:17762413 A G 0.060316 4.0743e-05
8:17763676 T C 0.030718 -5.3293e-05
8:17766413 G A 0.123559 1.6394e-05
8:17775893 T C 0.021305 -1.5603e-05
8:17778275 T C 0.023584 2.2757e-05
8:17778830 C G 0.110599 -3.2800e-05
8:17779957 A G 0.158386 3.2248e-05
8:17780385 T G 0.086318 8.9811e-06
8:17782762 A G 0.077856 6.3061e-07
8:17783925 G A 0.075577 5.4815e-05
8:17796382 G A 1.586128 3.7413e-05
8:17814915 G A 1.586520 3.9594e-05
8:17817553 T G 0.283442 1.9227e-05
8:17817657 C A 0.089258 -1.3159e-05
8:17820929 T C 0.046895 1.0051e-05
8:17825227 A C 0.042120 3.1081e-05
8:17826543 A G 0.249728 3.9742e-05
8:17830005 A G 0.059819 2.0744e-04
8:17835895 A G 0.116782 1.4091e-05
8:17838815 T G 0.074078 -2.9092e-05
8:17841671 G C 0.192058 -1.3423e-05
8:17845074 A G 0.047183 9.6263e-06
8:17845733 G A 0.027894 2.0869e-05
8:17849147 T C 0.049391 8.5674e-06
8:17860966 G T 0.305146 2.9826e-05
8:17862348 T C 0.025960 -2.0090e-05
8:17867185 T A 0.027469 -6.5619e-05
8:17868029 A C 1.560162 8.4873e-05
8:17874882 C A 1.214596 3.7083e-05
8:17877300 A G 0.048498 4.4183e-07
8:17877880 A G 1.587127 4.9447e-05
8:17882483 T C 0.192424 4.8337e-05
8:17886026 A G 1.583051 4.7619e-05
8:17886346 A G 0.048758 -6.7540e-05
8:17899561 G A 1.518389 2.6906e-05
8:17905558 G A 1.228903 1.3707e-05
8:17914709 T C 0.022626 8.4126e-06
8:17914799 A G 0.086253 5.4065e-06
8:17915621 C A 0.099090 -4.6681e-06
8:17918986 G A 0.524478 2.4064e-05
8:17923147 C T 1.296899 -9.2931e-06
8:17924739 T A 0.084107 -4.0569e-05
8:17925084 C T 0.040747 -8.8048e-05
8:17929475 T C 1.974758 6.5970e-06
8:17930772 T C 0.967517 4.2860e-05
8:17933146 T C 0.155838 -4.9242e-05
8:17937530 A G 1.033003 -4.8118e-05
8:17937818 G C 0.077148 -9.2757e-06
8:17939194 A G 0.096811 3.3121e-05
8:17939675 C A 0.066528 4.9292e-06
8:17942134 G A 0.075506 -7.0550e-05
8:17942204 T C 0.093663 -4.2878e-06
8:17943169 C G 0.034863 -2.9721e-05
8:17945818 G A 0.766497 1.5824e-04
8:17948298 G T 0.213009 -5.1084e-06
8:17950887 C T 0.112667 -3.4566e-05
8:17957107 G A 1.320154 2.8000e-05
8:17958628 G A 0.129515 -5.4158e-06
8:17976406 C T 0.081783 1.8284e-05
8:17977650 T C 0.201318 -1.4160e-05
8:17981877 C T 1.406420 -5.9966e-06
8:17982219 C T 0.024853 3.2952e-05
8:17983719 T C 0.046093 3.5506e-05
8:17984815 A T 0.020198 -9.1736e-06
8:17990154 C A 0.304740 -1.3466e-04
8:17992862 T C 1.854009 -8.5125e-06
8:17994240 T C 0.085633 -6.9850e-07
8:17995722 A C 0.104601 -5.0153e-05
8:17998436 T G 0.186864 3.9915e-06
8:18006468 C G 0.104646 6.5745e-05
8:18006900 A C 0.187867 1.3429e-04
8:18007560 C T 0.224262 6.7623e-05
8:18018904 T C 0.718123 -1.9633e-05
8:18020696 A G 1.119191 -5.0566e-05
8:18024509 T C 0.058316 4.3135e-05
8:18032234 G C 0.892572 -5.7991e-05
8:18036404 C T 0.394771 -7.1168e-05
8:18037946 C T 0.045677 -5.2240e-05
8:18045500 T C 0.455590 -3.8103e-05
8:18051936 A G 0.029179 -3.5275e-05
8:18053598 G T 1.680371 4.8984e-05
8:18055310 G A 0.050689 -5.7769e-05
8:18058912 A C 0.023421 -4.2611e-06
8:18059912 A C 0.054142 3.2124e-06
8:18068835 C T 1.318571 -2.5971e-05
8:18071907 G A 1.366864 1.6217e-04
8:18075423 T C 1.528055 -7.4043e-06
8:18079517 T A 0.039374 3.3115e-05
8:18080116 A G 0.041211 -8.6703e-05
8:18080196 G T 0.039030 3.3681e-05
8:18083158 G A 0.183479 6.0438e-07
8:18088175 T C 0.087015 -1.7504e-05
8:18095081 T G 1.200990 -1.3444e-05
8:18099877 G A 1.146510 -2.8411e-05
8:18100654 T C 0.131800 4.7056e-05
8:18108353 T C 0.036187 -4.4148e-05
8:18123295 C T 0.126253 1.4376e-05
8:18123805 G A 0.167689 9.3795e-05
8:18128313 A G 0.021847 -1.4261e-05
8:18140316 G T 0.080125 -2.1682e-05
8:18143234 A C 0.693228 1.5762e-05
8:18154989 A C 0.035164 -1.4874e-05
8:18164112 C T 0.583284 2.6371e-05
8:18172834 C T 0.083276 -6.6777e-05
8:18174462 T C 0.090323 -6.8038e-05
8:18174781 T C 0.046486 4.5853e-05
8:18181612 T G 0.052818 1.3084e-04
8:18185164 C A 1.035528 1.6861e-04
8:18193852 T C 1.601461 -1.5650e-04
8:18193939 G A 1.140707 -3.8362e-05
8:18194348 A C 1.536247 -5.2843e-05
8:18196020 T C 0.511313 9.5468e-06
8:18200160 G T 0.240127 1.7051e-04
8:18205516 C A 1.622211 7.2527e-05
8:18213874 C T 0.281524 9.9095e-05
8:18214103 G A 0.234366 -5.0923e-05
8:18215738 C T 0.986391 -3.2568e-05
8:18219503 G A 0.060410 -2.1124e-05
8:18228616 C T 0.250176 1.5335e-04
8:18231742 G A 0.527061 2.8987e-05
8:18243193 A G 0.641760 -1.8630e-05
8:18243603 C T 0.365141 1.6149e-04
8:18249640 T C 0.082163 -7.8255e-05
8:18257101 A G 0.028887 6.4388e-05
8:18257854 C T 0.903556 -2.4586e-06
8:18257994 T C 0.874532 -1.6438e-05
8:18258103 A G 0.590204 -1.4594e-05
8:18258370 A G 0.047732 -1.1862e-04
8:18266219 T G 0.095977 5.8924e-05
8:18267338 G A 0.291582 2.0258e-04
8:18272438 T C 1.553826 -1.2824e-04
8:18272881 A G 1.557805 -1.0634e-04
8:18273300 C G 1.553521 -9.4926e-05
8:18275598 A G 0.359535 -1.1940e-04
8:18278665 G A 0.117250 -2.6143e-05
8:18281828 G A 0.076272 1.6355e-05
8:18285763 T C 0.611931 -1.8612e-05
8:18288476 G A 0.224898 -1.0631e-05
8:18288772 G T 0.549947 2.0909e-04
8:18290743 C T 0.040526 -3.7571e-05
8:18300012 T A 0.265554 -8.4195e-05
8:18303480 G T 0.075340 -2.5950e-05
8:18305303 G A 0.023483 -2.3803e-05
8:18305829 G A 0.022824 6.8242e-05
8:18305948 G T 0.143709 3.1733e-05
8:18309074 A G 1.107441 -8.1596e-06
8:18309314 C G 0.090346 -3.5365e-05
8:18311348 C T 0.279917 -2.0062e-05
8:18312630 G A 0.326646 -1.1648e-05
8:18315171 G T 1.209789 -6.9298e-06
8:18323373 A G 0.052633 2.1070e-05
8:18332245 C T 0.250144 -1.1009e-06
8:18333234 G C 0.220127 -3.7747e-05
8:18335423 C T 0.412000 3.8031e-05
8:18335800 C T 0.061215 1.7783e-05
8:18340305 C T 1.205174 -1.2464e-05
8:18341724 A G 0.407209 -1.9397e-05
8:18347644 G A 0.145770 3.5145e-05
8:18349929 A G 1.341602 9.7255e-06
8:18354207 C G 0.145212 -5.7538e-06
8:18354947 T C 0.607485 5.3369e-06
8:18357397 T C 1.392554 6.9986e-06
8:18357471 A C 1.968730 1.9923e-05
8:18358257 C A 0.197481 -4.2958e-06
8:18358494 A G 0.080225 1.1849e-05
8:18362799 G A 0.034392 1.5509e-04
8:18365683 T C 1.771275 1.5871e-05
8:18372528 A G 0.208887 -3.9666e-05
8:18378221 C T 0.285308 4.8402e-05
8:18379720 C T 0.070628 -6.5961e-05
8:18381113 T C 0.095935 -8.2411e-05
8:18383069 T G 0.372840 2.1762e-05
8:18385538 A T 0.120275 4.3476e-05
8:18389688 G A 0.069018 -1.0160e-05
8:18390691 G T 1.368776 -8.6395e-06
8:18390910 A G 0.044490 -7.5594e-05
8:18391174 C T 1.827618 4.4438e-06
8:18400355 A G 0.043126 -3.8361e-05
8:18406256 G C 0.254425 3.9621e-05
8:18417457 T C 1.927834 1.6248e-05
8:18419724 C T 0.276295 1.6457e-05
8:18424644 G A 0.025914 1.2436e-04
8:18429782 A C 0.751697 -6.0501e-08
8:18429869 A G 1.668975 -7.8780e-05
8:18430219 T C 0.075928 -6.7856e-06
8:18431588 A G 0.093922 -1.2726e-04
8:18436027 A C 0.641273 4.4885e-05
8:18438387 C T 0.076736 -5.1965e-05
8:18441418 C T 0.119713 -9.2354e-05
8:18444450 T C 1.783427 3.5437e-04
8:18444858 T C 1.676051 4.1143e-05
8:18444910 C T 0.025194 -1.5773e-04
8:18447453 T C 0.544481 3.2582e-06
8:18458721 C G 0.109106 2.7829e-05
8:18464688 A C 1.471780 -1.3072e-04
8:18467291 T C 0.407404 9.7580e-06
8:18468516 G A 0.578296 2.4715e-05
8:18470565 T C 0.051530 9.6488e-05
8:18471736 C T 0.507110 -1.9929e-06
8:18475065 C A 1.193427 4.2037e-05
8:18476603 T C 0.029971 1.2182e-05
8:18479887 G A 0.681322 -3.3220e-07
8:18483494 T C 0.080462 6.0357e-05
8:18485236 T G 0.051403 -2.1539e-05
8:18487045 C T 0.263669 1.5995e-05
8:18487885 T C 0.176416 4.4656e-05
8:18495159 C G 0.095918 -7.6274e-05
8:18497287 C A 0.076574 5.6592e-05
8:18497717 T C 1.490310 2.1043e-06
8:18501072 G C 0.273760 1.1522e-04
8:18505278 C G 0.118782 -1.8909e-04
8:18508649 T C 0.510362 8.7117e-05
8:18515840 T C 0.707778 -8.0765e-06
8:18516212 T C 0.258518 6.2347e-05
8:18516656 T C 0.091407 -6.8082e-05
8:18518295 G A 0.026654 -1.7402e-05
8:18518710 G A 0.036002 1.2684e-05
8:18519032 T C 0.215823 -3.4297e-05
8:18520616 G A 0.050614 2.1091e-05
8:18526152 T C 0.052133 -1.5453e-05
8:18527459 G A 0.144832 -4.0920e-05
8:18530834 C T 0.946328 2.1514e-05
8:18534195 T C 0.090492 9.5530e-05
8:18534285 C A 0.561651 -2.5496e-05
8:18535965 T C 0.026751 2.5243e-05
8:18537560 T C 1.934949 -3.8491e-05
8:18546543 C T 0.026203 6.5270e-05
8:18546931 G A 0.038904 4.1497e-06
8:18551050 C T 1.894432 -8.0377e-06
8:18553206 C T 0.046232 -5.2734e-05
8:18556281 A G 1.888755 -6.0925e-07
8:18556565 C T 0.126458 1.9649e-05
8:18561482 T C 0.127717 -5.5225e-06
8:18571907 T C 0.135263 1.1581e-05
8:18572835 C T 0.186608 2.5888e-05
8:18581207 T C 1.883065 4.4839e-05
8:18585728 A G 1.822561 1.0944e-04
8:18586618 T C 1.812139 3.1148e-05
8:18587092 A G 1.390100 3.7981e-05
8:18590928 G A 0.105084 -1.8609e-05
8:18592132 A G 0.043117 -2.9763e-05
8:18592266 T C 0.019981 -6.6564e-05
8:18601063 G A 0.265503 8.6156e-05
8:18602354 T C 1.901092 -1.5152e-05
8:18603576 C T 0.139885 7.1213e-06
8:18606496 C T 0.029296 9.0956e-06
8:18606948 T C 0.108084 1.3315e-05
8:18612464 C T 1.889132 1.1441e-05
8:18618557 C T 0.194047 7.7786e-05
8:18618699 C T 0.088138 -5.7255e-05
8:18621009 T C 0.134682 -3.4469e-05
8:18622552 C A 0.078969 -2.2213e-05
8:18624828 A G 1.186296 3.8580e-05
8:18636688 C T 1.226164 2.9148e-05
8:18641091 C T 0.048784 2.7380e-05
8:18647292 T C 0.208617 -1.2087e-04
8:18653299 C T 1.651065 -8.4081e-05
8:18654838 G A 0.095133 5.7309e-05
8:18656607 C T 0.132780 -6.0776e-06
8:18656805 A G 0.296285 -5.2235e-05
8:18657300 C G 0.040968 1.5624e-05
8:18658007 G T 0.926912 1.6082e-04
8:18661243 A G 0.029361 2.4997e-05
8:18661521 C T 1.781025 7.3286e-06
8:18664022 G A 1.829559 4.7458e-05
8:18664962 C A 0.200970 -3.0259e-06
8:18665523 T C 0.574917 -1.0030e-05
8:18666972 G A 0.278959 -7.2073e-05
8:18670353 A G 0.035814 -4.8017e-05
8:18670908 A G 1.801857 1.2049e-05
8:18671055 C T 0.116334 3.3330e-06
8:18671742 C T 0.664980 1.8508e-05
8:18671783 C A 1.143848 -7.6443e-06
8:18671903 G C 0.020925 1.3991e-05
8:18673192 A G 0.723812 -4.1826e-05
8:18674263 A T 0.307269 -5.1684e-06
8:18674701 T C 1.746195 -3.6928e-05
8:18679304 G A 0.972706 -3.0160e-05
8:18689270 T C 0.094185 6.8857e-06
8:18691946 C T 0.032250 -3.3070e-05
8:18693453 C T 0.606050 -1.3426e-05
8:18693827 C T 0.024577 -2.4411e-05
8:18705723 C T 0.900154 2.0841e-05
8:18709567 C G 0.092605 -2.5114e-05
8:18713709 A C 0.039871 1.6281e-05
8:18715391 T C 0.123731 4.1383e-05
8:18724625 A G 0.058248 3.3905e-05
8:18725072 C T 0.192171 1.6931e-04
8:18725791 G A 0.113497 -1.9825e-05
8:18727632 C T 0.324741 6.7648e-05
8:18727756 C T 0.041649 -8.4402e-05
8:18729328 A C 0.028079 -3.3020e-05
8:18729496 A G 0.201376 4.6319e-05
8:18729529 G C 0.127922 6.8759e-05
8:18729818 G T 1.397270 4.8909e-06
8:18730030 A C 0.085999 -5.4473e-05
8:18731262 A G 0.192509 -8.8462e-06
8:18740687 T C 0.031325 -2.9598e-05
8:18749120 G A 0.252705 7.1228e-05
8:18750940 A G 0.042506 1.9764e-04
8:18760933 C T 0.587329 -6.2200e-06
8:18760970 C T 0.377543 2.4801e-04
8:18764796 C T 0.050410 -5.6853e-05
8:18769123 T C 0.125270 3.3589e-05
8:18778837 C T 1.210247 6.8645e-05
8:18779065 G A 0.194758 1.7315e-05
8:18779282 C T 0.091108 1.4810e-04
8:18780874 C T 0.073072 -9.0248e-05
8:18781776 G A 0.109749 7.1036e-05
8:18782047 T C 0.704611 -1.7074e-05
8:18787983 G A 0.052072 -6.0470e-05
8:18789700 G A 0.044684 3.1579e-05
8:18790599 A G 0.036174 3.3756e-05
8:18793295 A G 0.026816 1.3353e-04
8:18794312 C T 0.082708 -3.9575e-05
8:18795156 G C 0.086675 6.3729e-05
8:18795565 A G 0.055746 -3.3003e-06
8:18796709 C T 0.030283 -3.7766e-05
8:18797587 C A 0.882277 2.0677e-05
8:18797949 A G 0.198896 -4.2730e-05
8:18800249 G C 0.132027 -8.1862e-05
8:18801163 G T 0.376799 6.3837e-05
8:18813660 A G 0.664986 -1.5695e-04
8:18815825 A G 0.051633 3.1258e-05
8:18829923 C T 0.543186 1.3474e-04
8:18831269 C T 0.348406 1.5033e-05
8:18832726 C T 0.098499 5.1672e-05
8:18834320 A G 0.124182 4.3777e-04
8:18834423 C T 1.423911 -1.1186e-05
8:18835526 T C 0.024918 3.3288e-05
8:18835547 C T 0.096951 -1.4610e-05
8:18836648 C T 0.036404 -1.3662e-04
8:18837278 T C 0.057047 -1.5096e-05
8:18848091 A C 0.714406 2.3035e-04
8:18867548 T C 0.178857 -7.2201e-05
8:18868593 C T 0.026466 -2.1431e-05
8:18878014 A C 0.049832 2.0613e-06
8:18891204 A C 1.090904 5.3671e-07
8:18892483 A C 0.050007 -7.7622e-05
8:18893665 C T 0.097116 5.3994e-06
8:18898789 A C 1.281631 -1.7156e-05
8:18901123 A G 0.087616 2.0335e-04
8:18909286 A G 0.144929 -6.8597e-05
8:18913647 A G 0.202580 -2.0038e-05
8:18922377 C T 0.696263 2.7403e-05
8:18924056 T G 0.901128 2.3371e-05
8:18925136 A G 0.078969 3.5720e-05
8:18927218 C A 0.229919 -2.0204e-04
8:18929010 C T 0.653656 3.7954e-05
8:18929892 T C 0.029575 -5.8565e-05
8:18930561 C A 1.721453 8.4974e-05
8:18931755 T C 0.056723 5.6080e-05
8:18934379 T C 0.051361 1.3333e-05
8:18935938 G A 0.286447 -6.3129e-05
8:18936782 T C 0.271264 3.2578e-05
8:18937809 A C 1.875798 5.9418e-05
8:18941067 A G 0.564738 -1.5244e-05
8:18942656 T C 1.046960 3.0973e-05
8:18947138 A G 1.589977 9.3135e-06
8:18951194 C T 0.149301 4.8676e-05
8:18951357 T C 0.077476 1.1148e-04
8:18951822 C A 0.811068 -3.8034e-05
8:18954355 C G 0.022620 1.0231e-05
8:18954802 T C 1.816411 -1.2435e-04
8:18957652 G T 0.958123 1.2983e-05
8:18958551 G A 0.111011 -4.4626e-07
8:18959366 C A 0.694789 -4.2762e-05
8:18960448 T G 0.656080 -4.9836e-06
8:18961067 G A 0.321479 3.2719e-05
8:18962245 C T 0.158785 1.4319e-05
8:18964045 A T 0.114091 -3.2690e-05
8:18965159 G T 0.164498 5.7349e-06
8:18966706 A G 0.361178 5.9501e-07
8:18968475 A G 0.176952 -1.9286e-05
8:18973808 T C 0.725818 -4.9067e-05
8:18978606 A C 0.233561 -1.8594e-05
8:18978648 G C 1.577627 1.7204e-05
8:18978777 G A 1.838615 2.2647e-05
8:18980095 C T 0.340249 9.1110e-06
8:18985382 T C 1.301784 2.3842e-05
8:18986961 C T 0.499245 4.5771e-05
8:18987820 A C 0.305568 -3.9229e-05
8:18988718 A C 0.112884 2.7242e-06
8:18990048 G A 0.084873 2.1251e-05
8:18994212 C T 0.032175 1.3174e-04
8:18994311 T C 0.188231 -1.2561e-06
8:19006093 G A 0.275473 2.6452e-05
8:19007291 G C 0.276152 -1.6212e-05
8:19008025 C G 0.025697 1.8051e-05
8:19008962 C T 1.108230 1.3390e-05
8:19011694 C T 0.021721 -7.9004e-06
8:19014749 A G 0.219653 -4.9581e-05
8:19015542 A T 0.036852 -9.9224e-06
8:19015691 C T 0.221276 -2.0588e-05
8:19015710 T C 0.033275 -1.3495e-04
8:19020200 T C 1.383797 -7.6445e-06
8:19025003 C T 1.147101 1.5611e-05
8:19026644 T C 0.891650 1.1156e-05
8:19026824 A G 0.240906 -2.3948e-05
8:19028649 A G 1.442990 -5.9119e-06
8:19028966 G C 0.635395 1.4611e-05
8:19030337 T C 1.254957 -2.0959e-05
8:19033686 C T 0.049874 9.9669e-05
8:19034022 C T 1.765335 6.8167e-05
8:19038553 T C 0.229361 -4.1909e-05
8:19039335 T C 0.295107 2.0449e-05
8:19040566 C T 0.077012 -2.0372e-05
8:19044032 G C 0.334491 -1.1576e-05
8:19044178 C G 0.585170 -2.1994e-05
8:19045912 C G 0.023649 1.3730e-05
8:19046897 C T 0.916558 -5.0436e-06
8:19047059 T C 1.104474 1.7472e-05
8:19047187 C T 0.357987 1.4102e-05
8:19050433 C A 1.839582 -1.4605e-06
8:19052474 C T 0.643178 -2.3016e-05
8:19055204 T C 1.094993 2.0368e-06
8:19058426 G A 0.763109 5.3452e-05
8:19059491 A G 0.149626 4.0493e-05
8:19067578 G A 0.484123 -4.0099e-05
8:19068323 T C 0.109882 3.6608e-05
8:19071492 G A 0.186524 3.6671e-05
8:19076999 G C 0.126889 -8.2812e-06
8:19077231 A G 0.338590 7.4748e-06
8:19080556 A C 1.681718 4.6272e-05
8:19081355 C T 0.547399 -4.1182e-06
8:19083371 G T 0.033366 -2.8096e-05
8:19084334 G A 0.193320 3.6961e-04
8:19085172 T C 1.297149 2.9709e-05
8:19086371 A G 0.051069 1.6123e-04
8:19089174 A C 1.245837 -3.7908e-05
8:19090952 C G 0.152670 1.4324e-05
8:19092684 G C 0.109265 1.2199e-05
8:19096093 G A 0.047054 -6.5090e-06
8:19096806 G A 0.150671 1.0415e-05
8:19098395 A G 0.057466 2.1529e-05
8:19102564 A G 0.094451 5.0697e-05
8:19105078 G A 0.993463 -4.3960e-05
8:19105812 G A 0.385998 -8.3611e-06
8:19107177 G C 1.543969 7.0813e-05
8:19108100 C T 0.719979 2.2990e-05
8:19108351 G T 0.102533 4.3170e-05
8:19109348 C G 0.074159 1.3830e-05
8:19111232 C T 1.346237 2.1079e-05
8:19112230 A G 1.049118 1.4289e-05
8:19113156 G A 0.097931 1.1454e-04
8:19120228 G C 0.068216 -2.7858e-05
8:19122763 C A 1.253918 1.9186e-05
8:19123061 A G 0.100534 -2.2911e-05
8:19123283 A G 0.170545 5.2207e-05
8:19123595 C T 0.110816 8.2030e-05
8:19127594 G A 0.186903 -6.5756e-06
8:19130204 G A 0.328506 -2.3809e-05
8:19137542 C T 0.515620 -7.5397e-06
8:19146230 T C 0.108405 -7.5786e-05
8:19149036 C T 1.013019 3.1014e-05
8:19155268 A G 0.074331 -4.9980e-06
8:19155425 A C 0.344160 -1.2928e-05
8:19162325 G A 0.159269 -6.2004e-05
8:19168142 T C 0.640488 -3.2880e-05
8:19169851 A G 0.157955 -9.0322e-06
8:19171316 T C 0.078210 2.3193e-05
8:19172180 C T 0.118538 -1.6504e-05
8:19175192 G A 1.442805 4.9753e-05
8:19175988 C A 1.537704 5.6084e-05
8:19177854 T C 0.263568 -7.3705e-05
8:19187642 G A 0.471413 8.7059e-06
8:19188742 A G 0.386170 1.2433e-05
8:19196119 T C 0.027878 -1.5641e-05
8:19197531 G T 1.339973 8.2706e-05
8:19197955 A G 0.036972 -2.2129e-05
8:19201253 T G 0.094724 -2.1113e-05
8:19206575 A C 0.180107 8.9534e-07
8:19208691 T C 0.394570 6.7526e-06
8:19213162 A G 0.043470 -1.3016e-05
8:19214135 C T 0.245083 -1.8509e-05
8:19218766 G A 0.295055 1.4389e-05
8:19221664 C G 0.032636 -9.8192e-06
8:19221700 A G 0.637378 1.1670e-05
8:19221939 A G 0.037151 -1.0132e-05
8:19222016 C T 0.828345 3.9192e-05
8:19223320 A C 0.024593 -3.6308e-06
8:19226335 C T 0.281514 2.4177e-05
8:19235387 T C 0.150119 1.6005e-04
8:19235520 A G 0.040069 -5.0126e-05
8:19235612 T C 0.328100 1.8345e-05
8:19246367 C T 0.139061 -5.7567e-05
8:19248133 G C 0.279833 -1.5313e-05
8:19252486 G A 1.027027 3.2105e-05
8:19261457 T C 0.055483 -8.1619e-05
8:19263003 A G 1.335848 4.2675e-06
8:19263441 A G 0.134212 7.0548e-05
8:19268822 T C 0.890407 2.7435e-05
8:19277056 G T 0.109317 5.2743e-05
8:19280152 A C 0.258378 -2.2687e-05
8:19281362 C T 0.032078 3.4174e-06
8:19286274 A G 0.036122 -1.2261e-06
8:19294633 A G 1.344098 -2.2616e-06
8:19303771 T C 0.764790 8.4782e-05
8:19310208 G T 0.107772 2.8621e-05
8:19320596 T C 0.027537 3.6914e-06
8:19321385 G A 1.049066 -9.0776e-06
8:19325641 T G 0.044486 -9.0105e-05
8:19326307 T C 1.587403 3.4504e-06
8:19327182 C T 0.130093 -1.6956e-05
8:19337021 T G 1.607907 9.4599e-06
8:19339533 A G 0.045142 -1.6622e-05
8:19340703 C G 0.077522 1.0813e-05
8:19344880 G A 1.622415 -5.9283e-06
8:19344986 T C 0.258112 -5.4954e-05
8:19348451 T C 0.044087 -8.5908e-06
8:19349471 C T 0.189812 3.5897e-07
8:19356779 C T 0.022233 1.8247e-04
8:19357011 A G 0.067460 3.4589e-06
8:19362768 T C 1.623379 -6.2871e-06
8:19365808 C T 0.239621 -3.3994e-05
8:19376566 C T 0.316039 -1.0846e-05
8:19382118 G A 0.049144 3.5313e-05
8:19392430 T C 0.134825 1.0917e-05
8:19400825 C G 0.062426 1.4977e-05
8:19401575 C T 0.362895 -2.7553e-06
8:19403517 T C 0.049436 -1.3384e-05
8:19404650 A G 0.030656 2.3059e-05
8:19407575 C T 0.059517 -1.3051e-05
8:19413505 C T 0.385329 -3.8468e-06
8:19417462 C T 0.024239 -1.1908e-05
8:19418967 G A 0.134764 5.8406e-06
8:19424185 C T 0.094938 -1.0798e-05
8:19435034 T C 1.204187 -7.5967e-07
8:19437153 T C 1.645729 -5.6006e-06
8:19444947 T G 0.076950 2.0703e-05
8:19445170 G T 0.179636 -1.2373e-05
8:19445206 T G 0.155754 -1.9523e-05
8:19447874 C A 0.092608 -3.6903e-05
8:19456538 A G 0.176608 -1.4716e-05
8:19458549 T C 1.783538 3.0114e-05
8:19459080 C T 0.175852 -6.1905e-06
8:19460896 A G 0.024038 -2.9641e-05
8:19471977 G T 0.158075 -4.8645e-05
8:19474823 A G 0.374693 -3.5829e-05
8:19476502 T C 0.176342 4.8894e-06
8:19480698 T G 1.920135 -3.6995e-05
8:19481117 G A 0.111144 -1.0834e-05
8:19484445 A G 0.029897 1.2450e-05
8:19484903 T C 0.155455 2.3206e-06
8:19485638 T C 1.327237 4.4398e-06
8:19486707 C G 0.170603 2.9977e-06
8:19489763 A G 1.204249 1.8406e-05
8:19489998 T C 1.889683 1.1753e-04
8:19490180 G T 0.320622 -1.6585e-05
8:19490663 T C 0.056690 7.4357e-06
8:19491674 C T 0.040624 6.1190e-05
8:19492767 C T 1.955338 3.3047e-05
8:19492917 A G 0.023171 1.6246e-05
8:19493177 A G 0.044032 4.9024e-05
8:19493599 A G 0.057398 1.3550e-05
8:19493786 C T 0.376358 1.5816e-05
8:19494796 G C 0.070731 1.4357e-04
8:19495275 T C 0.544141 1.9544e-05
8:19497031 C G 0.044100 -3.5085e-04
8:19502782 G A 0.156760 6.5227e-05
8:19507571 C T 0.067012 -1.2138e-05
8:19507924 A G 0.946350 -8.7281e-05
8:19513943 C T 0.022714 5.5763e-05
8:19514151 C G 0.123871 -1.5479e-05
8:19519119 A C 0.045431 7.5825e-05
8:19520130 C T 0.224697 -4.5145e-05
8:19520367 G C 0.259079 8.3502e-05
8:19520531 G T 0.030773 -5.0637e-05
8:19520669 G A 0.082611 -2.7263e-05
8:19520880 A G 0.086869 -1.9063e-04
8:19523053 T C 0.424194 -7.7014e-06
8:19527536 T G 1.741771 5.1080e-05
8:19528793 C T 0.096298 -1.0345e-04
8:19529575 G A 1.140216 -3.7488e-05
8:19534257 A G 0.106522 7.3094e-05
8:19535849 A G 0.307113 -1.2917e-05
8:19536189 C T 0.841591 -3.6273e-05
8:19540966 G T 0.243827 5.1275e-06
8:19541004 C T 0.574472 -4.2030e-05
8:19544426 A C 0.450699 2.3965e-04
8:19545975 C A 1.464019 1.8212e-05
8:19560521 A C 0.093939 -3.0016e-04
8:19561313 A T 0.506013 3.0328e-04
8:19564443 T C 0.150314 2.5929e-05
8:19570931 A G 0.062416 5.5583e-05
8:19573263 C G 1.470469 1.2844e-05
8:19578423 G A 0.313413 -1.7586e-05
8:19580824 A G 0.323722 -3.1746e-05
8:19583550 C A 0.325925 2.1967e-05
8:19587117 T C 0.363476 -2.3306e-05
8:19592004 A G 0.354540 3.8021e-06
8:19592261 A G 0.061374 6.2289e-05
8:19599656 T C 0.042964 1.3079e-04
8:19604189 G A 0.102199 4.6697e-05
8:19604696 G A 0.092420 -4.4659e-05
8:19606548 A G 0.094192 4.5963e-07
8:19607876 G T 0.433269 -9.7027e-06
8:19610205 T C 0.155150 2.3413e-05
8:19612671 A G 0.137906 -9.5251e-05
8:19617507 A G 1.524358 3.4635e-06
8:19618824 T C 0.192389 4.6144e-05
8:19622920 A C 0.137127 1.7937e-05
8:19623055 A G 0.185530 -4.4738e-05
8:19625038 A C 0.186589 1.8793e-06
8:19625232 G T 0.138399 1.3048e-05
8:19629768 G A 1.763901 1.1646e-05
8:19634982 T G 0.180315 -1.9578e-05
8:19637836 G C 0.301543 -2.6294e-05
8:19642536 A G 0.802590 3.4323e-06
8:19642980 G A 0.329100 4.9565e-05
8:19644400 T C 0.031435 1.9045e-04
8:19651161 C T 0.636391 1.0751e-05
8:19652332 A G 0.516191 4.0296e-05
8:19657388 G A 0.034924 -5.3337e-05
8:19664668 T C 0.528795 2.2133e-05
8:19669503 G A 1.820107 -1.0875e-05
8:19676589 G A 0.314267 -3.6601e-06
8:19677340 C G 0.155046 -2.3793e-05
8:19682545 G A 1.601594 -7.4752e-05
8:19688616 C A 0.300661 4.2362e-05
8:19690130 G T 0.151281 -3.1428e-06
8:19690669 G A 0.073831 -1.2182e-04
8:19704859 A G 0.223457 2.7533e-06
8:19708448 A C 0.023220 -1.5001e-05
8:19710423 C G 0.298466 4.8990e-05
8:19721255 T C 0.023425 3.2813e-05
8:19724400 A G 0.573057 -9.2653e-05
8:19727047 T C 1.689365 -1.2999e-05
8:19734916 A G 0.862503 -5.5098e-06
8:19739514 A C 0.063107 2.0188e-05
8:19740530 C T 0.033438 6.1199e-06
8:19748921 T C 1.369571 -2.8262e-07
8:19748989 A C 0.023863 1.2834e-05
8:19752207 G A 1.102718 -1.5940e-05
8:19761241 C T 0.056564 -1.0362e-04
8:19762706 G C 0.132034 -9.3450e-05
8:19762732 T C 0.035866 7.2207e-05
8:19777695 T C 0.046278 -5.2318e-05
8:19786891 T C 0.471796 4.5504e-06
8:19795013 G A 0.443526 2.2069e-05
8:19796669 T G 0.021785 -8.6554e-05
8:19805708 A G 0.034746 9.2993e-05
8:19806568 A C 0.205112 -3.3153e-05
8:19809695 C T 0.160353 2.4791e-05
8:19813180 A G 0.281066 -1.7230e-04
8:19813529 G A 0.037401 2.1189e-04
8:19813702 A G 0.291897 -9.1794e-05
8:19815026 G C 0.272221 -5.0271e-06
8:19816934 C T 0.469696 -7.4875e-05
8:19819077 G T 0.541245 -8.3521e-05
8:19819439 G A 0.584891 -1.1707e-04
8:19824667 T C 0.569217 -1.5262e-04
8:19826373 A G 1.100329 -1.6738e-05
8:19826696 G C 0.076256 -3.6782e-05
8:19827848 A C 0.624869 -3.6732e-05
8:19830921 T C 0.247196 -1.3246e-04
8:19832646 T G 0.203019 -6.7603e-05
8:19845376 T C 0.237079 -1.0090e-04
8:19847645 G T 0.023418 1.9304e-05
8:19847690 A C 0.195683 -5.0593e-05
8:19848396 A G 0.034603 -5.6419e-05
8:19849757 A G 0.241922 -7.6424e-05
8:19863803 A C 0.029822 1.7709e-04
8:19865175 G A 0.528856 -8.8824e-05
8:19876746 C G 0.202301 -5.9350e-05
8:19878154 C T 1.439222 1.4961e-05
8:19883924 C T 0.166481 2.4415e-05
8:19890468 G T 0.029864 8.7173e-06
8:19890612 A G 0.646418 1.5842e-05
8:19890654 C T 0.267385 1.2818e-04
8:19891227 T C 1.345783 -5.6253e-06
8:19906965 C T 0.024473 3.7542e-05
8:19907912 C T 0.209575 -9.7506e-05
8:19913833 T C 0.046956 -1.2670e-04
8:19916710 T C 0.694409 -1.3056e-05
8:19931837 G A 0.463428 -4.6005e-05
8:19933689 C T 0.028430 3.7892e-05
8:19936010 C G 0.153174 5.1204e-06
8:19940700 T C 0.117305 -1.8830e-05
8:19941027 T C 0.860501 2.6990e-06
8:19941854 G A 1.212808 -3.1610e-05
8:19942516 C T 0.184034 -3.9381e-05
8:19946066 T C 1.739996 7.0621e-06
8:19949198 T G 0.110511 -2.7822e-05
8:19952073 T G 0.070709 1.1166e-04
8:19953653 A C 0.973976 -2.2935e-05
8:19956346 A C 0.786679 -1.6626e-05
8:19958830 T C 0.045639 5.2787e-05
8:19960861 T C 0.086512 -4.3739e-05
8:19964186 A C 0.290222 3.3001e-07
8:19967216 C T 0.696847 -6.5462e-05
8:19967894 C T 0.327282 2.2695e-05
8:19971895 C T 0.245366 -2.2874e-05
8:19974789 G C 0.126987 3.5178e-06
8:19976816 G T 1.021685 -2.0386e-05
8:19977043 T G 0.730187 -7.1429e-06
8:19977258 G A 0.236291 6.9654e-05
8:19977311 G C 0.047537 -9.8260e-05
8:19979289 C T 0.044957 1.2009e-04
8:19980927 C T 0.324423 4.6889e-06
8:19981070 G T 0.487863 -1.1675e-04
8:19983609 A G 0.034541 -1.0288e-04
8:19984400 T C 0.073812 -9.6625e-05
8:19985382 G A 0.967088 -2.7747e-05
8:19985687 G A 0.045862 1.0676e-04
8:19986352 G A 0.020633 -6.9310e-06
8:19987703 T C 0.498103 4.2922e-05
8:19987914 C T 0.490936 -3.1931e-05
8:19988086 A G 0.076347 8.7667e-05
8:19988211 G A 0.843821 -7.9979e-05
8:19988291 T C 0.149873 5.2852e-06
8:19989194 A G 1.529850 -6.1080e-05
8:19992583 G T 0.113332 6.2507e-05
8:20001454 T C 0.545530 1.6157e-05
8:20001995 A G 1.363443 -1.5617e-05
8:20005300 C T 0.600149 -3.9427e-05
8:20005554 C G 0.214509 -6.3313e-05
8:20005716 C G 1.547633 -4.1656e-05
8:20006070 C T 0.200837 8.0261e-06
8:20010158 C T 1.692536 1.5795e-05
8:20019512 A G 0.912514 2.8568e-05
8:20020347 A C 0.136331 -8.0354e-05
8:20020821 G T 0.198104 2.4310e-05
8:20021063 C T 0.045703 -1.0597e-04
8:20024070 C T 1.508135 -1.1043e-05
8:20028055 T C 0.427751 5.0086e-06
8:20029973 C T 0.328529 -1.0270e-05
8:20035399 G A 1.135156 1.1329e-05
8:20036713 G A 1.506603 -4.9116e-06
8:20036827 G C 0.387793 3.6678e-05
8:20038466 G T 0.726289 -3.0612e-06
8:20042369 G A 0.049206 1.7045e-05
8:20045140 A C 0.059219 -1.6838e-05
8:20046580 G T 1.941927 1.8086e-05
8:20047448 T C 0.063097 -1.0265e-04
8:20049998 A C 1.363768 1.0075e-04
8:20056352 C G 0.272818 -2.7720e-05
8:20056640 A G 0.030403 1.2240e-05
8:20059040 C T 0.102965 2.2720e-04
8:20066049 A G 0.305928 1.1869e-06
8:20072192 G A 0.762716 -1.5279e-05
8:20081177 G A 0.029238 6.8801e-05
8:20081890 G T 0.675074 7.4871e-05
8:20091723 A G 0.247352 -3.8703e-05
8:20094788 T G 0.079742 -4.3757e-05
8:20097325 C T 0.735978 1.4345e-05
8:20098731 G A 1.003567 5.8371e-06
8:20098883 G C 0.030091 9.4464e-05
8:20101079 C T 0.773375 -2.3337e-05
8:20104985 T G 0.449056 -4.0670e-06
8:20109492 T G 1.650559 3.9957e-05
8:20111600 G A 0.043133 9.3632e-05
8:20111812 G A 0.685928 -1.2217e-05
8:20120440 T C 0.037385 2.8786e-06
8:20126617 T C 0.069553 1.8223e-05
8:20128078 C T 0.526471 2.9494e-05
8:20131885 A G 0.021639 -1.1965e-04
8:20133144 T G 0.872299 -3.1708e-05
8:20133227 T C 0.391931 9.1642e-06
8:20135859 T G 1.805521 -4.0629e-05
8:20136447 C T 0.112024 -3.2544e-05
8:20138477 T C 0.989838 -2.2402e-05
8:20138603 C T 0.762674 -1.3415e-05
8:20142534 C T 0.825667 4.1813e-05
8:20144212 G A 0.610906 -1.2990e-05
8:20146906 A G 0.090787 -5.2862e-05
8:20148660 A G 0.036369 1.2763e-05
8:20148707 T C 0.046564 -4.8575e-05
8:20150536 T C 1.366254 2.1477e-04
8:20154303 G C 0.026196 8.2129e-05
8:20154392 T G 0.055584 1.2116e-04
8:20163050 G T 1.756182 3.4567e-05
8:20163282 C T 1.103838 8.2660e-05
8:20167335 G C 0.034054 -4.1840e-05
8:20169970 G T 0.246852 -4.7789e-06
8:20179889 C G 0.374011 5.3247e-05
8:20184339 C T 1.730265 -8.1851e-06
8:20188367 G T 0.080732 -4.2821e-05
8:20190224 C T 0.209802 -1.9241e-04
8:20192835 G T 0.674905 1.3069e-05
8:20195645 A G 0.028027 -7.5086e-05
8:20213619 T C 0.044275 6.0360e-05
8:20215016 G T 0.791327 -5.2139e-05
8:20219066 A G 0.110216 4.8234e-05
8:20219583 C A 0.043685 -1.7118e-05
8:20226928 G T 0.138798 -1.0446e-04
8:20230281 C T 0.036667 1.6853e-04
8:20237266 T G 1.113446 -3.0118e-05
8:20237910 G A 0.309580 1.5944e-04
8:20248930 T C 0.050890 3.9544e-05
8:20250959 G A 0.115750 1.5221e-05
8:20252222 G A 1.932105 1.0984e-04
8:20259880 A C 0.046294 -2.8781e-05
8:20266200 T C 0.035457 1.3263e-04
8:20277518 T C 0.038504 1.5169e-04
8:20279843 T C 0.032656 -1.1548e-05
8:20282865 T C 0.039569 -1.2948e-04
8:20286132 G A 0.692825 1.0559e-05
8:20289998 T G 0.127195 -7.7626e-05
8:20303576 G A 0.037446 1.0096e-05
8:20306252 T C 0.761726 -1.0815e-05
8:20311933 A G 0.099213 3.4343e-05
8:20322758 G A 0.120560 -4.0913e-05
8:20331946 G A 0.732430 -8.5554e-06
8:20338846 T C 0.714611 -6.8302e-06
8:20344196 T C 0.076347 -1.0019e-04
8:20349699 T C 1.342037 -4.8719e-05
8:20352946 T C 0.050270 -8.2367e-05
8:20354600 G A 0.226777 -2.4254e-06
8:20358803 G A 0.046729 -1.1797e-04
8:20363611 C T 0.081767 -2.4260e-04
8:20366046 A G 0.042721 3.7219e-05
8:20368244 A C 0.864678 3.1514e-05
8:20373238 T C 0.071293 -1.0599e-04
8:20378023 A C 0.059852 2.4154e-05
8:20381534 G T 0.049202 -4.7089e-06
8:20381631 T C 0.144478 3.3796e-05
8:20387634 T A 0.210549 1.4610e-04
8:20388526 C T 0.277255 -1.1611e-04
8:20392646 A G 0.029137 -2.5231e-05
8:20394006 G T 0.122264 -8.4109e-06
8:20400959 G A 0.279505 -1.2869e-04
8:20401840 A G 0.064373 2.9560e-05
8:20403715 T C 0.021029 -2.2342e-05
8:20404416 A G 0.035210 -1.3354e-05
8:20412168 C T 0.242039 -4.6662e-05
8:20413211 G A 0.081894 4.5978e-05
8:20416302 T C 0.114929 -8.8911e-05
8:20423245 A G 0.120557 -7.6082e-06
8:20425989 T G 0.072354 3.0967e-05
8:20437022 G A 0.549564 3.3694e-06
8:20441969 C T 0.027612 3.7279e-05
8:20445294 T G 0.120625 -5.9922e-08
8:20447019 A G 0.167293 2.4919e-06
8:20447085 T C 0.060913 1.5296e-05
8:20449763 C T 0.099317 -3.5652e-05
8:20450644 A C 0.121956 1.2592e-04
8:20451729 T C 0.025606 5.1187e-05
8:20454738 G A 0.096191 -5.3751e-06
8:20456216 T C 0.046447 6.0702e-05
8:20460591 T C 0.091472 6.6393e-05
8:20460661 G T 0.158909 4.0797e-06
8:20468173 T C 0.039390 -2.8462e-04
8:20474923 T C 0.455463 -2.2753e-05
8:20479285 G C 0.084282 -1.8786e-05
8:20484514 A G 0.313598 9.5582e-05
8:20492231 G A 0.926146 1.5455e-05
8:20496840 T C 0.043444 -9.5203e-06
8:20502263 C T 0.429514 -1.2553e-05
8:20504629 A C 0.104335 1.5618e-05
8:20506324 T C 0.125357 -2.8007e-05
8:20512857 G A 0.055869 -2.1334e-05
8:20521880 G A 0.128525 -9.7540e-05
8:20545688 T C 0.107950 1.3788e-05
8:20548621 A C 0.487587 -8.2352e-05
8:20549400 G A 0.069076 -4.3030e-06
8:20551783 G A 1.887074 5.3825e-05
8:20552968 C T 1.750629 8.7029e-06
8:20554870 A G 0.038368 -7.8320e-05
8:20557122 G A 0.025729 8.4207e-05
8:20558819 T C 0.046538 -5.7546e-05
8:20562950 G T 0.104552 -3.0206e-05
8:20564601 T G 1.290118 -1.0763e-05
8:20572736 A C 0.905390 -6.5251e-05
8:20577363 T C 0.377640 4.8336e-05
8:20577876 G A 0.793070 -6.3871e-05
8:20582151 G A 0.297405 -2.2726e-05
8:20584156 C T 0.131956 3.2669e-05
8:20584920 A C 0.032925 -7.6483e-06
8:20587994 A C 0.047190 -4.3900e-06
8:20589687 G A 0.021243 5.7349e-05
8:20592681 C T 1.888411 6.3771e-05
8:20594766 T C 1.310654 -2.4056e-05
8:20596957 G A 0.528723 -1.2983e-05
8:20613337 G A 0.776403 2.4832e-06
8:20617945 T C 0.353011 2.1482e-05
8:20622339 G C 0.209796 1.5557e-05
8:20624253 T C 0.046022 -3.7834e-05
8:20631163 C T 0.453298 2.9137e-05
8:20641888 A G 0.041156 -3.7847e-05
8:20641936 G A 0.167134 5.3095e-05
8:20645930 G A 1.887291 6.3599e-05
8:20646927 A C 0.776929 -7.0904e-06
8:20648562 T G 0.028027 4.8100e-05
8:20656633 C T 0.927931 7.2569e-06
8:20659900 C T 0.909382 4.4285e-06
8:20665192 G A 1.909797 6.7097e-05
8:20675146 C T 0.032935 3.2109e-07
8:20678477 A G 0.663403 6.9664e-06
8:20681098 G A 0.329960 -2.0767e-05
8:20683449 A C 0.345958 -3.3761e-05
8:20702211 T G 0.244587 3.9148e-05
8:20727329 T C 0.111849 -4.0297e-05
8:20729845 G A 0.094727 5.2771e-05
8:20730359 A G 0.710584 -2.4684e-06
8:20735577 G A 0.132251 -3.7287e-06
8:20736470 T C 0.034360 2.1183e-06
8:20741452 G C 0.061539 3.4164e-05
8:20741643 T C 0.026975 3.0457e-05
8:20747697 T C 0.064730 1.2463e-06
8:20753777 C T 0.102868 8.7108e-05
8:20755445 C G 0.045207 -2.1660e-05
8:20755587 T C 0.048612 2.3042e-05
8:20762442 A G 0.085344 1.8507e-05
8:20764823 G A 0.437430 2.2358e-06
8:20781611 C T 0.257602 3.0926e-05
8:20783447 G T 0.055658 -7.6141e-05
8:20787945 C T 0.129804 -1.0846e-05
8:20793191 T C 0.141229 7.8718e-06
8:20793618 A G 0.027631 3.4969e-06
8:20798380 C T 0.038245 -1.3838e-05
8:20801083 A C 0.664655 -4.4942e-05
8:20801499 T C 0.625651 -5.1267e-05
8:20802565 A G 0.032558 1.4556e-05
8:20804622 T C 0.122352 1.7068e-04
8:20804931 A G 0.132566 -1.4807e-05
8:20806525 C T 0.047998 6.7965e-05
8:20806872 C A 1.115403 -8.2802e-05
8:20807029 A G 0.121716 -4.3270e-05
8:20808908 C G 0.973787 7.9687e-05
8:20809160 T C 0.086749 -4.5921e-05
8:20809708 T C 0.822616 9.7804e-07
8:20810194 A C 1.446836 1.0671e-04
8:20824679 T G 0.137334 5.0985e-05
8:20826580 C G 1.321771 -3.2030e-05
8:20827119 C A 0.063325 3.8781e-04
8:20828107 C G 0.066109 -1.2151e-05
8:20829798 A G 0.197832 3.2480e-06
8:20830093 A C 0.085178 6.6136e-05
8:20830503 C T 0.027855 1.0142e-05
8:20831120 G C 0.330904 4.5483e-05
8:20831895 A G 0.202204 6.3332e-05
8:20833026 A G 0.031412 -1.4721e-05
8:20844074 C T 0.022837 -2.3978e-05
8:20844717 C A 0.092481 2.3510e-05
8:20851589 T C 0.202986 -2.4207e-05
8:20853015 A G 0.020315 -5.0234e-06
8:20857427 G T 0.023593 -4.1411e-06
8:20857659 T C 0.423691 -4.8438e-05
8:20865103 A G 0.245441 -7.4380e-06
8:20867692 T G 0.700859 -3.5732e-05
8:20870851 A G 0.048751 -6.7959e-05
8:20871056 T C 0.073026 -1.2070e-06
8:20871759 C G 1.972028 1.8186e-05
8:20874567 C T 1.311894 -1.5897e-05
8:20874852 T C 0.246411 4.0100e-05
8:20875086 C T 0.049537 2.9519e-05
8:20875651 C T 0.276411 6.7644e-05
8:20877578 C T 0.215823 4.9747e-05
8:20881102 G A 0.876794 1.2971e-04
8:20882560 T C 0.286778 1.5000e-05
8:20883239 T C 0.048251 -2.2342e-06
8:20886075 A G 0.067674 -5.5814e-05
8:20888439 C G 0.102046 1.9490e-05
8:20892104 G A 0.177614 -5.6849e-05
8:20892298 A C 0.558594 -8.6320e-06
8:20895899 C T 0.725478 -2.8911e-04
8:20897751 A G 0.039903 -6.4061e-05
8:20899071 C A 0.059063 -8.3285e-04
8:20899523 C T 0.024447 -4.5000e-05
8:20900090 A G 0.519976 4.8119e-05
8:20903223 G A 0.040871 -3.1702e-05
8:20903278 A G 0.033730 -2.3838e-05
8:20907465 A G 0.090683 -1.0186e-04
8:20908642 T C 0.314043 7.0908e-06
8:20909740 T C 0.499752 -1.4667e-04
8:20914609 G A 0.308288 -1.4122e-06
8:20914898 C T 1.422681 -6.2738e-05
8:20915316 G A 0.602759 -1.0268e-04
8:20917851 G A 0.028287 1.2418e-04
8:20919004 G A 0.029017 7.6415e-06
8:20923843 C T 0.022078 -2.8552e-05
8:20923926 T G 0.023584 5.2738e-05
8:20925925 T C 0.505753 8.6241e-05
8:20926882 C T 0.031237 2.1018e-05
8:20929050 G T 0.026437 -1.0402e-05
8:20932868 T G 0.327308 3.3591e-05
8:20938983 C T 0.107081 1.8810e-05
8:20942928 T C 0.582531 4.2599e-05
8:20945263 G A 0.039498 4.7831e-05
8:20946595 C G 0.068765 -1.5644e-04
8:20953776 A G 0.026670 -1.2529e-05
8:20954907 T C 0.077100 7.4622e-05
8:20955019 C T 0.042185 8.5023e-05
8:20955032 G A 0.027972 8.6200e-05
8:20958436 G A 0.026852 -2.3506e-07
8:20972924 T G 0.024019 4.2197e-05
8:20985399 A G 0.107886 1.7518e-04
8:20986072 T C 0.032477 5.5897e-05
8:20986753 C T 0.044503 -5.9049e-07
8:20987342 A G 0.025184 1.4457e-05
8:20989607 T C 0.041354 -5.0081e-05
8:20994326 T C 0.048433 2.0710e-05
8:20995135 T C 0.154988 1.7707e-05
8:20995357 C A 0.066979 6.8209e-05
8:20999017 C T 0.683864 4.6042e-05
8:21000968 C A 0.608020 3.4905e-05
8:21007355 C T 0.322001 8.6641e-05
8:21017214 G A 1.449874 -9.1057e-06
8:21017972 C T 0.239712 6.7892e-05
8:21018567 C T 1.141401 3.6841e-05
8:21025678 T C 0.611328 -2.7030e-06
8:21026096 T C 0.741210 5.0614e-05
8:21026165 G A 0.091680 -2.1241e-05
8:21026745 G A 0.099297 3.0953e-07
8:21026946 A G 0.041481 3.8063e-05
8:21027683 C G 0.084120 3.5394e-05
8:21028234 A G 0.094016 -2.6346e-05
8:21028432 A G 0.188195 1.3829e-05
8:21029942 T C 0.039313 3.9697e-05
8:21030476 C G 0.028696 -1.7223e-05
8:21032055 T G 0.033282 -2.2524e-06
8:21033001 A G 0.473133 7.3917e-05
8:21033700 G A 0.109849 -9.5814e-07
8:21034986 T C 0.205943 -1.9564e-05
8:21036853 G A 0.779561 8.0865e-04
8:21039093 C A 0.037592 -4.8024e-05
8:21040212 A C 0.392554 6.1973e-05
8:21040466 C T 0.180487 6.4968e-05
8:21041896 C T 0.393664 4.2037e-06
8:21043638 A G 0.091274 6.8457e-05
8:21050599 A G 0.038388 -3.9797e-05
8:21060912 C T 0.085220 9.9321e-08
8:21063494 C G 0.189711 6.1877e-05
8:21071066 C T 0.107931 1.7553e-04
8:21073252 C T 0.375459 6.0451e-05
8:21077520 C T 0.110093 -5.5329e-05
8:21077856 G A 0.131933 4.7215e-05
8:21080079 A C 0.082530 -3.0067e-05
8:21082094 A C 0.038413 4.0681e-05
8:21084293 C T 0.029394 3.5920e-06
8:21089037 T C 0.031844 7.0598e-05
8:21092292 G A 0.174161 4.1382e-05
8:21093447 T C 1.918457 8.0905e-05
8:21099260 C A 0.476817 2.1491e-04
8:21104408 G A 0.181957 4.4122e-05
8:21106495 A G 0.084065 -9.7756e-06
8:21106801 C T 0.038602 3.5646e-05
8:21107763 G A 0.140859 -1.4641e-05
8:21108786 C T 0.037131 -6.3368e-05
8:21121769 C T 0.021049 -3.4432e-05
8:21124424 C T 0.084938 5.9815e-06
8:21125374 C T 0.492611 6.9668e-05
8:21130702 T C 0.233957 4.1222e-05
8:21131395 A G 0.039741 1.7733e-05
8:21131743 C G 0.041244 -4.0547e-05
8:21134315 T C 0.102504 -6.9886e-05
8:21138590 C G 0.043532 4.3676e-06
8:21138621 T C 0.161752 9.0942e-06
8:21138794 G A 0.215128 8.6837e-05
8:21138916 A G 0.560210 4.4162e-05
8:21138982 C T 1.585615 7.7820e-05
8:21139506 A G 0.021425 2.0026e-05
8:21141890 A G 0.169840 -2.9867e-07
8:21143602 C T 0.191574 3.8303e-05
8:21143774 T G 0.040715 -1.2902e-05
8:21145158 C T 0.644240 3.5192e-05
8:21146851 A G 0.236894 3.2348e-05
8:21147366 G C 0.860738 2.0453e-06
8:21151276 T C 0.141070 4.2357e-06
8:21151277 A G 0.034817 -2.4018e-05
8:21155119 T C 0.024382 1.0931e-05
8:21164751 A G 0.211428 -3.2007e-05
8:21172590 G T 0.112868 7.1551e-05
8:21185121 A G 0.193875 5.9054e-05
8:21186155 C G 0.024006 -9.7273e-06
8:21187460 T C 0.027800 -2.6386e-05
8:21188239 C A 0.193694 7.2075e-05
8:21190268 C T 0.783242 -8.3419e-05
8:21192945 T C 0.044778 -4.1048e-06
8:21197827 A G 1.253318 -1.8283e-05
8:21200729 C T 0.176533 5.4789e-05
8:21201775 G C 0.055911 -4.6766e-06
8:21205965 A G 0.224833 2.0288e-05
8:21208208 C G 1.123829 -6.5514e-05
8:21209419 G A 0.088577 3.8691e-06
8:21209936 T C 0.100495 2.6050e-05
8:21209945 A G 0.912595 -6.4658e-05
8:21210074 T C 1.102423 -7.9350e-06
8:21210571 A G 0.281390 -2.8942e-05
8:21212372 A G 0.264035 -4.1593e-05
8:21213306 T A 1.283948 -4.6408e-05
8:21214731 G T 1.189938 -3.7732e-05
8:21218244 C T 1.273276 -8.3626e-05
8:21219361 T C 1.451715 -5.7856e-05
8:21221575 C G 0.047229 6.9115e-05
8:21223679 G A 0.026670 1.2345e-05
8:21224879 T C 0.174271 4.9739e-05
8:21225474 T G 0.036843 3.7191e-05
8:21232053 T C 0.140019 -8.5644e-07
8:21235418 C T 0.136020 1.4455e-04
8:21239232 T G 0.228998 -2.7038e-05
8:21241742 C G 0.278541 -2.1537e-05
8:21242122 G T 0.024450 -3.9855e-05
8:21243313 G C 0.054496 -1.2642e-04
8:21243435 T G 0.071046 5.4472e-05
8:21244549 G A 0.201347 -1.2703e-05
8:21249793 A G 0.185423 4.5359e-05
8:21257698 G A 1.207838 7.9999e-06
8:21258756 C T 0.508908 3.2178e-05
8:21268945 A C 0.032704 -2.3214e-05
8:21271878 G A 0.258219 7.1057e-06
8:21272296 C T 1.057700 -1.5062e-05
8:21274619 G C 0.032172 9.5147e-06
8:21275605 C T 0.798935 -2.7194e-05
8:21281087 G A 0.032298 -9.8289e-05
8:21287166 A G 0.120223 8.2553e-07
8:21296977 C A 0.474428 1.1224e-05
8:21299827 G A 0.112134 1.4778e-06
8:21300666 T C 0.027355 3.5442e-05
8:21302186 T G 0.042438 -7.8772e-05
8:21313592 C T 0.025927 2.8985e-05
8:21318387 T C 0.124049 9.3626e-05
8:21322739 G A 0.567958 -3.2335e-05
8:21326896 C T 0.040819 2.9052e-07
8:21328277 G C 0.113731 4.6846e-05
8:21330256 G A 0.079099 -9.6555e-08
8:21331752 G A 0.026339 -1.6645e-05
8:21333078 A G 0.085935 4.2857e-06
8:21339685 G T 0.319145 1.4538e-05
8:21341924 A G 0.323095 -2.7882e-05
8:21345446 C A 0.029858 6.9706e-06
8:21346546 C T 0.243905 -7.3658e-05
8:21347755 T C 0.279057 -3.3285e-05
8:21352038 T C 0.318415 1.1749e-05
8:21352198 G A 1.245077 1.0144e-05
8:21354760 A G 0.066590 1.1275e-05
8:21358195 T G 0.126422 3.9841e-05
8:21360055 A G 0.274110 -2.3311e-05
8:21365155 T G 0.191736 8.5914e-07
8:21373261 T C 0.312793 -1.0184e-05
8:21379876 C A 0.574196 -2.5296e-06
8:21383476 C T 0.071653 -1.6764e-05
8:21394103 G T 0.287927 -8.8172e-06
8:21395310 A G 1.478502 -5.6896e-05
8:21395628 G C 0.442536 6.0864e-06
8:21402658 G A 1.057937 -2.5866e-05
8:21403019 A G 0.085246 3.1340e-05
8:21404961 T C 1.415151 5.7500e-07
8:21405291 T G 0.482325 -2.8840e-05
8:21406013 A G 0.083783 1.1511e-04
8:21408145 T C 0.022860 3.1189e-05
8:21415626 A G 0.039082 -1.0708e-05
8:21418702 T G 0.766968 -1.1145e-05
8:21421616 T C 0.098492 1.1916e-05
8:21438411 C T 1.773255 -1.1526e-04
8:21443927 A T 0.058050 3.5836e-06
8:21446652 T C 0.068846 3.2409e-05
8:21453740 C T 0.039186 1.0053e-04
8:21457627 A G 0.057317 -6.4291e-06
8:21461489 A G 0.040737 -1.3842e-04
8:21461632 T C 0.020111 -1.1295e-06
8:21462345 A C 0.141427 -8.8910e-05
8:21464687 A G 0.655691 2.6429e-05
8:21466981 A G 1.109729 -1.0000e-04
8:21468823 C T 0.116899 -1.4888e-04
8:21475953 G A 0.153871 -1.4663e-05
8:21481008 T C 0.045947 -1.2653e-05
8:21482388 C T 0.148100 -1.1401e-04
8:21483268 G A 0.031643 1.3509e-05
8:21485142 A G 0.050137 -4.7477e-05
8:21485754 G A 0.132086 2.8509e-05
8:21487597 A G 1.243321 -2.5703e-05
8:21490989 G T 0.043026 5.3127e-05
8:21492975 G A 1.921693 9.9199e-06
8:21495970 G A 0.056911 6.1223e-05
8:21497397 G C 0.860313 -3.5123e-05
8:21498698 A G 1.057567 6.1485e-06
8:21499107 T G 0.032548 1.8990e-06
8:21500728 G T 0.899275 -4.4489e-06
8:21500936 G A 1.960272 9.3005e-05
8:21501239 C A 0.107230 -5.2546e-05
8:21503174 G T 0.030354 -1.8559e-04
8:21504820 T C 0.038602 1.2027e-05
8:21509310 C T 0.045785 1.0621e-04
8:21510560 C T 0.077028 1.1070e-04
8:21518036 C T 0.058258 1.1160e-04
8:21531146 G C 0.029984 -5.7961e-05
8:21535435 C T 0.751677 -3.7725e-05
8:21539674 G T 0.031354 -5.4373e-05
8:21539872 G A 0.748584 -3.5318e-05
8:21549018 C G 0.871238 -5.5195e-05
8:21550800 T A 0.803908 -5.8074e-05
8:21552929 T C 0.149097 2.0789e-05
8:21553557 T C 0.082630 -7.2672e-06
8:21557285 T C 0.664431 9.7512e-06
8:21557631 T C 0.102452 -6.1186e-06
8:21558132 C T 0.090975 2.9953e-05
8:21562119 C T 0.063347 -3.6920e-05
8:21562862 T C 0.036213 2.6714e-06
8:21562992 G A 0.893280 1.9002e-05
8:21568597 C T 1.455681 -4.8420e-05
8:21575023 G T 0.080949 -4.7895e-05
8:21575145 A G 0.308067 8.3746e-05
8:21576149 T C 0.068479 -2.2331e-05
8:21576480 C T 0.060361 3.5929e-05
8:21576522 T C 0.114293 6.3186e-05
8:21578925 C T 1.084967 -3.4626e-04
8:21578955 T C 0.051945 1.9061e-05
8:21580010 A G 1.606965 -6.5998e-05
8:21585318 T C 0.244230 2.1115e-05
8:21586216 A G 0.027505 2.1818e-05
8:21586374 A C 1.577017 -3.1376e-05
8:21588867 A G 0.382064 2.2856e-05
8:21590706 T C 0.238933 2.4893e-05
8:21591351 G C 0.035937 -3.3207e-05
8:21591717 G A 0.028955 -1.9163e-05
8:21596429 G A 0.293088 6.4506e-06
8:21596775 C A 0.196959 -3.3454e-05
8:21600469 C T 0.911316 -3.3587e-05
8:21604736 C A 0.421312 -1.5671e-05
8:21604758 A G 0.169133 -2.8566e-06
8:21609234 A G 0.055470 3.1309e-05
8:21614984 C T 0.030867 -3.6614e-05
8:21617466 G A 0.428641 -6.7354e-05
8:21618263 T C 0.827677 -8.6904e-05
8:21618414 T A 0.112326 -1.3401e-04
8:21618820 T C 0.023837 3.6981e-05
8:21662306 C T 0.324017 -4.5406e-05
8:21662445 A C 0.639692 -2.3936e-05
8:21665306 T C 0.110628 -7.8933e-06
8:21668241 G A 0.747422 -1.5972e-05
8:21673762 G A 0.321972 6.8929e-05
8:21674875 T C 0.033451 5.9094e-07
8:21679263 T C 0.028897 -8.7464e-06
8:21689839 G A 0.249141 -1.9798e-05
8:21691614 A G 0.597225 1.7321e-05
8:21693163 A G 0.039046 4.4957e-05
8:21693998 A G 0.234035 -4.3298e-04
8:21700767 G C 1.462432 1.9175e-05
8:21701508 T G 0.058823 4.8169e-06
8:21707954 A G 0.134118 -3.6109e-05
8:21711651 C A 0.566708 -1.2061e-04
8:21713047 A G 0.856901 4.6860e-05
8:21720974 T C 0.109781 -2.3981e-05
8:21729843 G C 0.084883 -2.7108e-06
8:21731417 G A 0.677486 -2.8339e-05
8:21735788 G T 0.118665 1.3300e-04
8:21746706 T G 0.034892 5.1386e-05
8:21747917 C T 0.445970 -4.8371e-05
8:21748797 C T 0.030903 1.6653e-07
8:21752742 G A 1.775436 -8.0746e-05
8:21762115 A G 0.073636 -1.6475e-05
8:21763393 G A 1.147909 2.0726e-06
8:21765524 G A 0.203895 -1.5055e-05
8:21768765 A G 0.242383 3.8651e-06
8:21769432 G A 0.087207 -6.7267e-05
8:21770763 C T 1.093659 -5.4649e-05
8:21774886 A G 0.058673 -5.7045e-07
8:21790538 A G 0.033817 -9.6827e-05
8:21803008 G A 1.118243 -1.1162e-04
8:21809173 C T 0.061277 3.6113e-05
8:21825479 C G 0.067375 6.2428e-05
8:21830538 A C 0.188023 3.3361e-05
8:21837672 C T 0.052507 1.0400e-04
8:21839093 G T 0.227164 2.4597e-05
8:21847855 C G 0.194197 8.7777e-05
8:21859907 A G 0.046765 3.0121e-06
8:21863930 G T 0.062159 2.6159e-05
8:21866662 C T 0.359438 -2.4964e-05
8:21868307 C G 0.179341 3.0612e-05
8:21883515 C A 0.145342 -1.4475e-05
8:21885435 G A 0.148483 -4.9930e-05
8:21891185 G A 0.024970 -4.4218e-05
8:21895730 G A 0.375459 3.5309e-05
8:21896031 A G 0.093137 -1.9262e-05
8:21896097 G A 0.791684 5.0412e-06
8:21898466 T C 0.090926 -7.0446e-06
8:21901083 C T 0.915828 6.9251e-06
8:21901218 T C 0.117717 -3.4956e-05
8:21902286 A G 0.031185 -7.9716e-05
8:21904126 A G 0.067564 2.4245e-04
8:21904212 C T 1.451578 -3.0425e-05
8:21904745 A G 0.065665 2.0858e-05
8:21904985 C T 0.100242 -2.8118e-05
8:21908516 T C 0.029118 9.0674e-06
8:21909244 T C 1.104487 -1.3365e-05
8:21916204 A G 0.031149 7.4308e-05
8:21918974 G A 0.133894 -4.5469e-05
8:21925513 T C 0.090690 5.1891e-06
8:21928332 T C 1.633684 1.3681e-05
8:21929924 G A 0.027216 1.4767e-05
8:21932731 C A 0.235833 -3.7567e-05
8:21939435 T C 1.649845 1.0099e-05
8:21939746 C T 0.069969 2.8310e-05
8:21949372 G C 0.600208 -1.7674e-04
8:21950477 G T 0.027115 1.8890e-05
8:21957535 A G 0.037349 -4.3563e-05
8:21959638 G A 0.592223 -1.5750e-04
8:21959726 A G 0.025700 2.3520e-05
8:21960096 T C 0.257959 -4.1086e-05
8:21963217 A G 0.881014 -1.2459e-04
8:21967309 C A 0.812581 3.7190e-05
8:21967407 C T 0.029345 4.5926e-05
8:21967858 C A 1.068787 4.2644e-05
8:21973970 A C 0.808462 3.1676e-05
8:21974987 C T 0.193911 -6.9160e-06
8:21976710 C T 0.029913 3.5508e-05
8:21982716 T C 0.037310 8.8070e-05
8:21983265 A G 0.036969 1.0165e-04
8:21983807 C G 0.714981 4.0531e-05
8:21984596 T C 0.025443 -9.0537e-05
8:21986850 T C 0.039105 -1.2613e-04
8:21988515 C A 1.223457 3.7470e-05
8:21990313 A C 0.162346 -1.0997e-04
8:21991641 T C 0.090563 -4.8138e-07
8:21992804 A C 0.346270 1.0128e-04
8:21994801 G T 0.360029 5.4690e-06
8:21996453 T C 0.038238 6.6479e-05
8:22009738 C T 0.371424 5.1428e-05
8:22014852 G C 0.038079 -6.9633e-05
8:22016031 C A 0.503053 -8.4122e-05
8:22016132 T C 0.351911 -4.9087e-06
8:22017670 A G 0.039189 -8.3514e-05
8:22019071 A G 0.137967 -5.4646e-05
8:22019893 A G 0.515117 -4.1549e-06
8:22020259 A G 0.128629 -5.5147e-05
8:22020294 A C 1.828326 2.6475e-05
8:22021037 A C 0.528087 3.7534e-05
8:22021289 T C 0.357510 -5.5623e-05
8:22021517 A G 0.646207 5.1603e-05
8:22024523 A G 1.052938 1.8209e-05
8:22025622 A G 0.062468 -1.7935e-05
8:22025644 A G 1.544627 -1.6791e-05
8:22027451 T C 0.278580 -3.2650e-05
8:22028538 A G 0.025502 1.6980e-05
8:22029647 C A 0.031409 8.6400e-05
8:22039013 T G 0.028251 -1.1040e-04
8:22042197 C T 0.151015 2.7481e-04
8:22048312 A C 0.059806 5.9168e-06
8:22049892 G A 0.234989 7.6320e-06
8:22050584 T C 0.110752 -4.6858e-05
8:22053123 C T 0.726769 3.1288e-05
8:22053778 A G 0.021899 5.3148e-06
8:22054197 C T 0.220737 3.5802e-06
8:22057108 C T 0.197098 -1.5589e-04
8:22059323 T C 0.032763 -1.5068e-05
8:22059363 A G 0.118243 6.4240e-05
8:22063438 T C 0.281877 -2.6769e-07
8:22065179 G A 0.562544 3.5315e-05
8:22066807 A G 0.098255 -1.8819e-04
8:22067769 C A 1.421945 1.2916e-05
8:22069386 C T 0.497256 2.0841e-06
8:22069591 T C 0.039196 3.8980e-05
8:22071371 A G 0.249663 -9.2292e-05
8:22071421 A G 0.063367 1.3625e-05
8:22072174 T G 0.067515 1.4497e-05
8:22072652 G A 0.136150 -1.5346e-04
8:22077615 T C 0.030994 5.7427e-05
8:22080236 C T 0.093805 -2.0278e-04
8:22084619 T C 0.032412 2.5277e-05
8:22084653 T C 0.729820 1.7801e-05
8:22087056 T C 0.112274 -2.4110e-04
8:22088632 G A 0.795716 5.2437e-05
8:22090263 G T 0.601620 2.7779e-05
8:22104691 T G 0.655019 4.0366e-05
8:22109018 T C 0.112559 -1.1828e-04
8:22112591 T C 0.051569 2.4514e-05
8:22113430 G A 1.347704 1.1374e-05
8:22114133 C G 0.031007 6.0762e-05
8:22121448 T C 0.194716 2.1114e-05
8:22132466 A G 0.208095 1.4654e-05
8:22142011 C A 0.028787 1.6101e-04
8:22142761 A G 0.084652 5.6646e-05
8:22151533 A G 0.033840 -2.9153e-05
8:22153381 A G 0.889570 3.1431e-05
8:22172702 T C 0.670326 3.0502e-05
8:22187498 G C 1.175874 5.3827e-05
8:22191836 G A 1.405826 -1.1560e-05
8:22202014 G A 0.030994 1.9588e-04
8:22203397 T C 0.120583 -1.6041e-04
8:22203434 G A 1.050540 -1.2632e-05
8:22204421 A G 0.031818 8.9675e-06
8:22207611 C A 0.075691 -1.4436e-05
8:22226769 G T 0.111975 -9.9966e-06
8:22227141 T C 0.044548 7.5075e-05
8:22227271 T C 0.491748 1.5044e-05
8:22228828 T C 0.090131 -2.3994e-05
8:22231767 A G 0.199815 -3.8693e-05
8:22232774 A G 0.502202 1.2710e-05
8:22238030 G T 0.912180 -3.5386e-05
8:22248665 T C 0.276243 -7.5057e-05
8:22252886 G T 0.078336 -1.0547e-05
8:22254639 T C 0.538785 -3.5254e-06
8:22257521 A G 0.053977 2.0339e-05
8:22262321 C T 0.923105 -5.5028e-05
8:22262379 T C 0.381593 -9.4777e-05
8:22266262 G A 0.114867 3.9558e-05
8:22266280 C T 0.613635 -1.8122e-06
8:22266813 T C 0.071695 -1.5891e-05
8:22269454 G T 0.060731 -2.0443e-05
8:22270124 A G 0.089563 9.2936e-06
8:22271995 G T 0.586167 1.8309e-05
8:22273687 C T 0.103699 -6.4048e-06
8:22285913 G T 0.033383 -1.0850e-05
8:22288889 C A 0.607206 -9.7904e-06
8:22292730 T C 0.364154 6.7298e-05
8:22295771 A G 0.103926 -1.7173e-05
8:22307326 T C 0.885461 1.0093e-05
8:22313986 A G 0.901037 -4.6865e-06
8:22318032 T C 0.038452 -2.3733e-05
8:22326349 T C 0.049709 3.4045e-05
8:22343400 G T 0.246651 4.1080e-05
8:22355072 A C 0.124329 -1.6631e-04
8:22365185 A C 0.067249 8.5383e-07
8:22367960 A C 0.034175 2.0516e-05
8:22374551 T C 0.893539 7.8006e-06
8:22377989 T C 0.026057 5.8930e-05
8:22395465 A G 0.053117 2.6963e-05
8:22397548 T C 1.914114 7.0831e-05
8:22397645 A G 0.020068 2.1899e-06
8:22398155 G A 0.022513 3.7490e-05
8:22405723 C A 0.917795 -3.2510e-06
8:22406043 T C 0.045217 2.3402e-05
8:22408428 T C 0.193252 -1.0443e-04
8:22408615 G C 0.057755 -8.8793e-06
8:22410157 T C 0.735582 -3.1104e-05
8:22410843 A G 0.044551 4.3508e-06
8:22411248 T C 0.044103 -2.2460e-05
8:22414741 C T 0.925870 2.4791e-05
8:22417683 C T 0.279729 -5.2769e-05
8:22418441 T C 0.147808 9.9358e-06
8:22419191 C T 1.433999 -1.3485e-05
8:22419917 G A 0.041257 8.7730e-05
8:22421355 G A 1.526727 9.9477e-05
8:22439518 C T 0.211438 2.1315e-05
8:22440658 G A 0.172966 2.8425e-04
8:22440898 A G 0.451773 3.3263e-05
8:22443220 C T 1.229092 -5.0390e-06
8:22444129 G C 1.327120 8.7839e-05
8:22445038 T C 0.213321 -1.1919e-05
8:22445158 G T 0.048423 9.6247e-05
8:22447858 A G 0.022934 1.6763e-05
8:22449181 T C 0.112173 -2.0891e-05
8:22453223 A C 0.666402 2.1839e-06
8:22453927 G A 0.075259 -1.8035e-04
8:22460101 T C 0.056070 -2.0700e-05
8:22460893 A G 0.046869 5.9114e-05
8:22464064 C T 0.650923 -2.7033e-06
8:22472188 G A 0.140638 -2.7118e-04
8:22480519 A G 0.691121 -3.6953e-06
8:22481449 G A 0.849670 1.5131e-05
8:22484986 T C 0.189416 -1.9453e-05
8:22487422 C T 1.437492 1.6283e-04
8:22491317 C G 0.044314 9.1602e-05
8:22491349 A G 0.209026 8.5927e-06
8:22492300 T C 0.066557 -2.3500e-05
8:22492828 A G 0.192350 1.0266e-04
8:22501586 A G 1.946491 2.8123e-05
8:22505093 G A 0.647995 1.3212e-04
8:22511337 T G 0.059579 7.9819e-05
8:22525980 C T 1.294396 -9.3045e-07
8:22526609 A G 0.137208 2.3571e-05
8:22529695 G A 1.276061 4.0077e-06
8:22531463 T C 1.175164 -2.1360e-05
8:22532279 A G 0.062448 -1.5123e-05
8:22542336 T C 0.079764 -1.0331e-05
8:22549137 A G 0.401899 -3.8243e-05
8:22558691 A C 1.216751 -2.5823e-05
8:22561079 T C 0.347526 2.1677e-04
8:22562754 C G 1.002279 -2.1966e-05
8:22563196 G A 0.517035 2.1116e-05
8:22570905 G T 0.032464 9.4385e-05
8:22571018 G A 0.640656 1.1592e-04
8:22572749 A G 0.036570 6.0444e-05
8:22577263 T C 0.178163 -3.9535e-06
8:22578041 G A 0.602382 7.5092e-05
8:22583819 C T 0.535442 -6.8865e-06
8:22584718 C T 0.946666 6.0183e-06
8:22584914 C G 0.073679 6.7131e-06
8:22586487 T C 0.363388 2.3574e-05
8:22595828 A G 0.268093 3.1896e-05
8:22596020 G T 0.132595 1.4113e-05
8:22596518 C T 1.561820 -4.9608e-05
8:22597314 G A 0.504653 -4.1832e-05
8:22597858 C T 0.144160 5.5969e-05
8:22600993 A G 0.359035 -1.6604e-05
8:22601427 G T 1.283831 2.8922e-05
8:22606147 T G 0.429682 1.2282e-04
8:22606613 T C 1.884390 -2.2429e-06
8:22610888 T C 0.218670 -1.5141e-04
8:22613172 G A 0.379256 5.7677e-07
8:22615333 T G 0.030620 -3.4197e-05
8:22617365 A G 0.828550 -1.1186e-03
8:22617783 A G 0.059043 1.0336e-04
8:22619551 C A 1.617946 2.4609e-05
8:22620917 C T 0.037235 3.8661e-05
8:22626274 T C 0.047226 7.8885e-05
8:22633686 A T 0.965767 -1.6895e-06
8:22633995 A G 0.056544 -2.3634e-05
8:22635335 A G 0.463844 -8.5113e-06
8:22636822 G A 0.367338 -4.7221e-06
8:22637250 A G 0.077979 -1.5676e-04
8:22641472 T C 0.169516 5.1597e-05
8:22643707 G A 0.346159 -6.6082e-05
8:22647850 C T 0.848913 9.4650e-05
8:22651267 T C 1.183129 2.4861e-05
8:22651405 A G 0.049877 -4.8457e-05
8:22653928 C A 0.384537 -8.3974e-05
8:22662664 G A 0.377653 3.0354e-05
8:22665956 G C 0.424765 -1.5391e-04
8:22675196 C T 0.054649 -9.0089e-05
8:22675823 A G 0.055015 -9.7915e-05
8:22676565 T C 0.058151 2.8890e-05
8:22682382 T C 0.023389 -6.3930e-05
8:22688431 C T 1.243938 -2.5026e-04
8:22694295 T C 0.062065 -1.1896e-04
8:22697090 G A 0.261559 -2.9258e-05
8:22698106 T C 0.803765 9.0188e-05
8:22703410 A G 0.054292 -7.0824e-06
8:22703557 C A 0.597793 -8.4339e-05
8:22705081 T C 0.334991 1.2663e-05
8:22707417 C T 0.931550 -7.6241e-05
8:22709194 G A 1.861682 -5.5902e-05
8:22717761 C T 0.032802 -2.4013e-05
8:22721233 T C 1.274996 4.5581e-06
8:22721404 C T 0.022172 -6.3499e-05
8:22726241 T C 0.036388 3.4006e-05
8:22727179 C T 0.707564 -9.9932e-06
8:22736215 T G 0.038968 1.0066e-04
8:22736969 C T 0.417134 5.6179e-06
8:22737034 T C 0.117821 1.0009e-05
8:22737971 T C 0.732852 1.8492e-05
8:22739779 A G 0.040023 -4.8712e-05
8:22740378 C T 0.289680 -1.3793e-05
8:22740710 T C 0.045895 -3.1476e-05
8:22740896 C G 0.026492 -2.8892e-05
8:22741461 C T 0.361184 -6.8890e-06
8:22743717 A G 0.046135 -2.6108e-05
8:22747117 A G 0.030672 2.1966e-05
8:22747667 G A 1.725591 -1.2140e-05
8:22759495 T C 0.024376 -1.6592e-05
8:22762324 G A 0.336315 1.1387e-05
8:22763920 C T 0.067677 4.9901e-05
8:22766238 T C 0.393142 -1.1330e-05
8:22766549 T C 1.057489 -3.0560e-05
8:22766671 G C 0.025203 2.3035e-05
8:22769054 C T 0.512105 -4.1914e-05
8:22770409 T G 0.493439 -1.0594e-05
8:22772384 G A 0.406053 1.2024e-05
8:22774289 A G 0.074659 8.1764e-05
8:22774668 C A 0.837034 3.2886e-05
8:22774874 G C 0.644402 -1.1843e-05
8:22775716 G T 0.444954 -1.3195e-05
8:22776796 C T 0.397225 5.3951e-05
8:22780554 A G 0.204846 3.9423e-05
8:22785361 A C 0.926902 -4.2865e-06
8:22786329 T C 0.092101 -1.1446e-04
8:22795258 A G 0.692618 -1.2415e-05
8:22797099 T G 0.321196 -1.0796e-05
8:22797627 C T 0.026891 1.7267e-05
8:22801949 A G 1.340794 1.1385e-05
8:22802877 A G 0.229566 -1.7298e-05
8:22803564 C T 0.357666 -5.2000e-06
8:22806848 C T 1.130216 1.9604e-06
8:22811741 A G 0.052091 2.5882e-05
8:22814640 G A 0.552287 3.6026e-06
8:22817386 C T 1.519512 -2.2492e-06
8:22818539 C T 1.730677 5.1721e-06
8:22819138 T C 0.373119 -2.1856e-05
8:22820753 C G 0.034905 -2.0853e-05
8:22831150 G T 0.490034 -5.9212e-05
8:22837613 G A 1.732683 2.6408e-05
8:22838225 T C 0.563028 -7.1862e-06
8:22846335 A G 0.590373 -7.6519e-07
8:22849517 C T 0.026495 6.5091e-05
8:22849779 C T 0.301689 -5.4339e-07
8:22860966 G T 0.119191 1.1087e-05
8:22862763 C T 1.650549 1.0950e-06
8:22878326 C G 0.126299 -5.7476e-05
8:22883734 C A 0.063588 -2.2454e-05
8:22886020 G A 1.792794 3.1910e-05
8:22889783 T C 0.361658 2.3039e-06
8:22891517 A G 1.788913 4.2632e-05
8:22892450 C T 0.117178 2.4515e-05
8:22894765 C T 0.671780 1.0975e-04
8:22895988 A G 0.034671 2.7133e-05
8:22896124 C A 0.031435 5.0850e-05
8:22898435 T C 0.354657 6.0875e-05
8:22899358 C T 0.104500 -7.3915e-06
8:22899638 T C 0.093429 -4.7125e-05
8:22900168 G A 0.023652 1.9873e-05
8:22900701 A G 0.138324 -4.4781e-05
8:22901202 C T 0.613061 -1.4572e-05
8:22907612 T G 0.024220 1.1241e-05
8:22907925 A G 0.474276 -1.2649e-05
8:22921931 T C 1.241669 -2.2768e-05
8:22922685 A G 0.400078 -4.1544e-05
8:22924993 C A 0.322177 3.6996e-05
8:22926313 A G 1.189523 -4.9507e-05
8:22929350 T C 0.841867 6.1234e-05
8:22937856 A G 1.615658 3.8283e-05
8:22938661 C G 0.075603 -2.5609e-05
8:22940265 T C 0.179357 -1.1102e-04
8:22944957 A G 0.071734 -4.1962e-05
8:22945950 G A 0.081498 2.0051e-04
8:22946424 G A 0.406216 -2.4957e-05
8:22954932 C T 0.205015 -8.0275e-05
8:22955335 T C 0.053646 1.0417e-06
8:22956834 C T 0.661812 1.6951e-06
8:22957606 A G 1.576494 1.3738e-05
8:22960553 A C 0.034788 2.3032e-05
8:22962553 T C 0.201146 -5.0655e-06
8:22963602 G T 0.435259 -1.5162e-05
8:22964037 C T 0.103871 -1.8401e-05
8:22966310 A G 0.196511 1.9990e-05
8:22966586 G A 0.151194 -1.2089e-04
8:22974278 T C 0.028163 -2.5222e-05
8:22974450 C T 1.646223 1.0568e-05
8:22974915 A G 0.049712 5.8419e-05
8:22975237 A G 0.096282 -3.4752e-06
8:22977231 A G 0.836596 3.4242e-05
8:22983046 T G 0.026505 4.0490e-05
8:22984598 G C 0.136805 -8.2008e-05
8:22987993 T C 0.443973 3.1400e-05
8:22992059 A G 0.063863 -1.6195e-05
8:22993108 C T 0.141641 5.0902e-06
8:22995123 T C 0.035460 1.6874e-05
8:22996779 C A 0.333761 -7.6593e-05
8:22998542 G A 0.495240 -1.2308e-04
8:23000183 C T 1.205553 -1.6303e-05
8:23001988 G A 1.197721 -1.4925e-05
8:23002090 T C 0.101501 1.3610e-05
8:23002107 T C 0.047093 7.8128e-05
8:23007178 A G 0.539009 -1.1464e-05
8:23009898 C T 0.617394 4.0264e-06
8:23018528 A C 0.075730 -1.8664e-05
8:23019290 G A 0.251176 -1.0702e-04
8:23020210 A G 0.226865 5.5624e-05
8:23021346 A G 0.237699 -8.6271e-05
8:23024091 G A 1.385303 1.5734e-05
8:23028714 T C 0.048050 -1.9710e-05
8:23034081 T G 0.547370 -9.5023e-04
8:23035731 C T 0.739616 4.7874e-08
8:23038171 G A 0.074941 -1.0173e-06
8:23038343 T C 0.082741 -4.7073e-05
8:23049292 T C 1.693137 -9.2335e-05
8:23051485 T C 0.529207 -5.2457e-05
8:23055729 G A 0.470780 4.0875e-05
8:23058220 G T 0.411535 8.3783e-05
8:23059324 G C 0.940006 3.7701e-05
8:23059593 T C 0.628115 -6.2360e-05
8:23060256 C T 0.942540 2.8653e-05
8:23061711 T C 0.160038 1.0668e-04
8:23061792 C T 0.479927 4.1271e-06
8:23076990 G A 0.508447 -5.2674e-06
8:23082264 G C 0.025567 -7.3978e-06
8:23082971 T G 1.009111 2.0938e-05
8:23083546 C T 1.086791 3.1589e-05
8:23089163 T C 0.025635 -4.4034e-05
8:23096167 C T 0.411850 -6.1639e-05
8:23100978 C T 1.651828 -2.7236e-05
8:23101743 G C 0.778708 1.5022e-06
8:23105020 G A 0.210169 -1.5597e-05
8:23107568 A G 0.054185 -2.5798e-05
8:23110784 C A 1.701310 -6.5107e-05
8:23116103 A G 0.469092 5.1024e-05
8:23116392 A G 0.231880 -4.2388e-06
8:23117355 T C 0.040806 -3.3145e-05
8:23117397 A G 0.094098 5.4528e-05
8:23119811 G A 0.211247 8.0783e-06
8:23121059 T C 0.172937 -3.9890e-06
8:23127769 A C 0.064263 1.2415e-05
8:23134901 T G 0.541132 5.5436e-05
8:23136675 G T 0.179198 -4.4846e-05
8:23136793 T C 1.347260 -1.3919e-05
8:23141023 G C 0.065025 6.0505e-05
8:23141566 T C 0.028826 -1.7208e-04
8:23147078 G A 0.085610 -1.1213e-05
8:23148978 T G 0.550499 3.8357e-05
8:23149214 T C 0.106772 -3.2822e-05
8:23150634 T C 0.076807 -2.4675e-05
8:23150851 T C 0.063409 5.8863e-05
8:23150878 G T 1.133803 -1.8379e-06
8:23152310 A G 0.023616 -1.2722e-04
8:23152334 G A 1.465554 -1.7080e-05
8:23154486 C T 1.152583 -5.3724e-06
8:23154881 T C 0.044561 -8.5319e-05
8:23155706 A G 0.066152 5.9560e-06
8:23157844 G A 0.073484 -1.5934e-05
8:23158775 A G 0.706172 -5.0592e-05
8:23160187 A G 0.947773 -5.8444e-05
8:23161933 T C 0.903874 1.7280e-05
8:23165543 C T 0.133501 -2.5255e-05
8:23167300 A G 0.113001 2.5658e-05
8:23167353 G T 1.527759 -7.7948e-06
8:23174825 A G 1.494906 6.2247e-06
8:23175668 A G 0.114640 3.4386e-05
8:23177210 T C 0.045032 2.1229e-05
8:23179226 A G 1.516347 -9.7593e-06
8:23180302 G C 0.089476 -1.7817e-04
8:23185296 T C 1.423515 -1.7743e-05
8:23185977 A G 0.052510 2.3485e-05
8:23188649 A G 0.399406 1.3760e-04
8:23190538 A G 0.075473 9.3239e-06
8:23190899 A G 0.031701 4.7767e-05
8:23191455 C G 1.119483 -9.0813e-05
8:23191483 A C 0.025236 -2.0118e-04
8:23194119 A G 0.045116 -2.7211e-05
8:23194591 C T 0.337016 4.7182e-05
8:23194680 G A 0.032980 -5.2963e-05
8:23197978 T C 0.354092 3.0002e-04
8:23203073 C T 1.061961 4.3449e-04
8:23207524 A G 0.326390 3.1141e-05
8:23212194 G A 0.239332 4.1403e-05
8:23216225 A G 0.031984 1.8459e-05
8:23220838 T C 0.053532 6.1654e-05
8:23225559 A G 0.385128 -2.2956e-05
8:23225745 T C 0.135007 2.8442e-05
8:23227699 G A 1.050127 -1.0245e-04
8:23230626 C T 0.620383 -4.2748e-04
8:23230815 T C 0.051747 1.1095e-04
8:23237983 G A 1.380571 -1.1541e-04
8:23238657 G A 0.148730 -1.6388e-04
8:23240777 T C 0.031954 1.3836e-05
8:23240920 C T 0.327380 -4.8907e-06
8:23249203 A G 0.185511 2.6030e-05
8:23249947 A G 0.327539 -7.1142e-05
8:23259999 A G 0.090336 8.5586e-05
8:23265889 A G 0.337308 -3.5590e-06
8:23268409 G A 0.042613 -1.7197e-05
8:23274627 A G 0.182963 8.8700e-05
8:23292658 G A 0.044308 -2.2601e-05
8:23294761 C T 0.120495 1.3601e-05
8:23297133 C G 0.030169 4.7587e-05
8:23307580 T G 0.625229 1.6262e-05
8:23307854 A G 0.483195 -1.0023e-05
8:23309475 G A 1.111686 4.1446e-06
8:23310478 C T 0.570331 -1.0540e-05
8:23312933 G C 0.062094 -1.0506e-04
8:23319369 G A 0.067310 -1.7613e-05
8:23325786 T C 0.078862 -6.5987e-05
8:23335830 T G 0.034324 -2.5038e-05
8:23335848 T C 0.032230 -3.8432e-05
8:23337192 A G 0.044120 -2.2040e-05
8:23339389 T C 0.476843 2.4748e-05
8:23345526 C T 1.011470 -7.9462e-06
8:23348501 A G 0.081887 6.3695e-05
8:23349637 C A 0.259173 -4.0086e-05
8:23351759 G T 1.365598 1.4398e-05
8:23364378 A G 0.398085 1.1122e-04
8:23365884 T C 0.208095 9.4589e-05
8:23377604 C A 0.240880 -2.0737e-06
8:23378634 T C 0.097528 1.9142e-04
8:23380743 A C 0.617439 3.5145e-05
8:23391947 T G 0.069453 1.0115e-04
8:23396732 A G 0.146964 2.2124e-04
8:23398542 G C 0.150405 1.5562e-05
8:23400877 T C 0.478291 4.9571e-04
8:23402108 T C 0.036654 1.3732e-05
8:23409752 T C 0.202428 -2.9253e-05
8:23410424 G A 0.033649 1.1245e-05
8:23411275 C T 0.064737 1.1427e-04
8:23411521 A G 0.100995 7.7983e-05
8:23412446 T C 0.025275 4.1572e-05
8:23412939 G A 0.854990 -1.7888e-06
8:23414822 G T 1.263928 6.8233e-06
8:23417091 A G 0.323936 8.9997e-05
8:23423669 G A 0.564823 -2.2710e-05
8:23423697 A G 0.140178 -1.2844e-05
8:23426810 C T 1.925059 1.3370e-04
8:23432213 C T 0.135328 -2.9725e-05
8:23439223 T C 0.194492 1.6160e-04
8:23439308 G A 0.550337 -6.2832e-05
8:23443526 C T 1.250238 2.3034e-05
8:23452085 A G 0.094253 1.6768e-05
8:23452968 C T 0.564021 4.8806e-05
8:23460408 C T 0.103611 1.1108e-04
8:23460884 G T 0.224642 -3.1746e-06
8:23465916 G A 1.395849 1.3473e-05
8:23466061 A G 0.026904 2.5585e-05
8:23469198 G A 0.662766 -2.9580e-05
8:23470583 A G 0.837414 -1.9624e-05
8:23475653 T C 0.029777 -2.9135e-04
8:23481176 A G 0.729366 1.7541e-05
8:23481203 C T 0.357156 1.4106e-04
8:23481910 A C 1.816651 -3.4348e-06
8:23482464 T C 1.083318 6.5848e-05
8:23483011 C T 0.029734 1.3800e-04
8:23483389 T C 0.220156 -4.0865e-04
8:23486883 C G 0.220604 -5.4493e-04
8:23492936 C T 0.284461 1.1864e-05
8:23502660 C T 1.206216 1.1362e-05
8:23508974 G C 0.066528 5.5467e-05
8:23514823 A G 0.629617 3.5624e-05
8:23515472 G A 0.041942 1.5503e-05
8:23526463 C T 1.161359 -2.9841e-06
8:23534018 T G 0.471290 8.6147e-05
8:23544309 A G 0.293062 -2.6002e-04
8:23547119 G T 0.144527 3.2973e-05
8:23547510 A G 0.414794 3.4175e-05
8:23549460 C A 0.066441 8.7305e-05
8:23549767 C T 0.338960 -5.0082e-05
8:23551671 G A 0.338477 -6.9467e-05
8:23552102 G A 0.399932 -3.3522e-05
8:23552997 C T 0.680647 4.7833e-06
8:23555402 C A 0.957000 2.3349e-05
8:23558634 T C 0.045304 2.3353e-05
8:23560648 A G 0.911024 -1.8760e-05
8:23563908 G A 0.407897 2.3605e-05
8:23566909 C T 1.203856 5.8881e-06
8:23569089 G C 0.128632 -3.6165e-05
8:23572843 T A 0.160460 5.6392e-05
8:23576356 C A 0.100609 4.1727e-05
8:23580010 C T 1.285156 -3.4046e-05
8:23583754 C A 0.471598 -9.5595e-06
8:23584226 T G 0.468933 -1.3636e-05
8:23598040 T C 0.656252 1.5667e-05
8:23602148 G A 0.047430 7.9389e-06
8:23602882 C T 0.246758 3.2349e-05
8:23603702 C T 0.194547 -1.2758e-04
8:23604431 G C 0.886876 2.6743e-05
8:23608377 A G 0.063828 -1.2582e-06
8:23609009 T G 0.478320 -3.3577e-06
8:23610274 G A 0.273390 3.6987e-05
8:23612384 G A 0.347896 -4.2209e-05
8:23612956 G A 0.363080 2.7383e-05
8:23617380 A C 0.515075 -7.6194e-06
8:23619700 A G 0.187757 2.4092e-04
8:23619932 T G 0.284980 -8.0218e-05
8:23620027 A G 0.053870 9.9820e-05
8:23620498 T C 0.729681 1.0105e-04
8:23622018 C T 0.393781 -4.3634e-05
8:23624725 A G 1.382564 3.7433e-05
8:23626952 A C 0.725620 2.9771e-05
8:23629281 A G 0.093978 2.4967e-05
8:23632742 C A 0.544452 -4.5857e-05
8:23634859 T C 0.202145 -1.0734e-05
8:23640444 G T 1.904838 1.9184e-04
8:23642424 C T 0.128055 2.2708e-05
8:23649209 G A 0.054279 -5.7556e-06
8:23649541 T G 0.034347 1.2504e-05
8:23655756 C T 0.596047 -1.1487e-04
8:23656108 G A 0.038579 -2.0772e-04
8:23661030 T C 0.052227 3.7821e-05
8:23680851 G A 0.075869 -3.7592e-05
8:23687336 T C 0.379919 1.5498e-04
8:23690111 T C 0.046291 3.4600e-05
8:23692067 T C 0.213145 1.3468e-04
8:23697117 G A 0.085818 9.6017e-06
8:23703279 G T 0.304445 6.2789e-06
8:23723633 G C 0.066535 -1.6752e-05
8:23731875 T C 0.138574 2.3304e-06
8:23734266 G A 0.156861 -4.9262e-05
8:23734849 G A 1.331492 3.9154e-05
8:23751119 A G 0.023860 1.4607e-05
8:23751151 T C 0.828731 4.1662e-05
8:23757657 T C 0.788432 3.6846e-05
8:23758053 A G 0.156799 -5.0771e-05
8:23763843 T C 0.030312 7.3623e-05
8:23769661 G A 0.043798 -1.3210e-05
8:23775776 A T 0.055226 -3.2954e-05
8:23781419 C T 0.169211 -5.5784e-05
8:23781765 A C 0.047855 3.0483e-05
8:23783340 G A 0.159639 1.0777e-04
8:23788594 A G 0.056392 7.6625e-05
8:23794191 C T 0.113686 3.8844e-05
8:23794327 G A 0.278609 -3.1368e-05
8:23796319 G A 0.043798 1.2455e-04
8:23797763 G A 0.953677 2.5797e-06
8:23809682 A G 0.257304 -4.0632e-05
8:23809826 A G 0.026109 -3.8988e-05
8:23814580 T C 0.091929 2.8178e-05
8:23818687 C G 0.288327 -2.3966e-05
8:23819930 G A 0.160165 -3.7951e-05
8:23827745 T C 0.064178 4.2584e-06
8:23828663 G A 0.049615 -5.3383e-07
8:23852510 G A 0.126084 5.3236e-05
8:23853907 T C 0.187932 -7.7099e-06
8:23860801 A G 0.032701 1.4090e-04
8:23862793 C A 0.032844 1.3286e-04
8:23866208 T C 0.034314 -1.2920e-05
8:23869943 G A 0.027109 -3.7176e-05
8:23875208 A C 0.054727 4.6891e-05
8:23877060 G C 0.045324 3.0477e-05
8:23878352 G A 1.533183 1.3768e-04
8:23880997 T C 0.030358 -5.4962e-05
8:23883275 C T 0.134939 2.4714e-05
8:23900921 G A 0.042854 -5.3177e-05
8:23915931 G A 0.033460 1.6441e-05
8:23917054 T C 0.029355 -3.0769e-05
8:23917170 A G 1.897291 9.5480e-05
8:23938165 A G 0.128908 -1.0748e-04
8:23943146 C T 0.036654 -2.7619e-05
8:23947205 G A 0.211178 2.2692e-04
8:23948989 G A 0.035291 -3.4849e-05
8:23949295 G A 0.070322 -1.3938e-05
8:23952462 T G 0.268962 -9.7776e-06
8:23955318 C T 0.069758 1.1119e-04
8:23956248 T C 0.048303 -7.4950e-06
8:23962408 T G 0.211477 -6.0975e-05
8:23969330 T G 0.029725 -2.6639e-05
8:23976163 T C 0.526828 2.0444e-05
8:23979688 G A 0.201269 -2.5695e-05
8:23980974 A G 0.029897 -3.8455e-05
8:23987232 T C 0.161684 2.0717e-05
8:23991432 T C 0.118632 7.9947e-05
8:24037308 T C 0.160700 9.6936e-06
8:24044301 T C 0.152070 7.9233e-05
8:24051125 T G 0.052779 -1.1521e-05
8:24052743 G A 0.036119 1.0721e-04
8:24055826 A G 1.959503 5.7774e-05
8:24063699 C A 0.026518 -8.4824e-05
8:24076391 C G 0.129006 -9.0500e-05
8:24088374 T C 0.406212 8.7650e-05
8:24090433 T C 0.039014 9.0185e-05
8:24090904 A G 0.148516 -3.1566e-05
8:24092500 T C 0.497639 1.0251e-04
8:24098809 A G 0.080245 5.4309e-05
8:24104597 G T 1.022685 4.4576e-06
8:24108980 G A 0.275938 5.1945e-05
8:24116304 T C 0.472166 3.0015e-05
8:24125735 C T 0.050351 -8.3198e-06
8:24133535 A G 0.373911 -3.4710e-06
8:24133723 G A 0.133254 -1.5243e-04
8:24154893 C T 0.114231 -1.9878e-05
8:24154958 G T 0.104614 -4.1688e-05
8:24171562 G A 0.311858 4.9377e-05
8:24173882 C T 0.043201 2.0014e-05
8:24179911 C A 0.033905 -8.6850e-06
8:24182800 C T 0.039764 -2.5185e-04
8:24194469 A G 0.243681 9.0294e-05
8:24199218 A C 0.061987 -3.0009e-05
8:24201548 A G 0.139259 5.7664e-06
8:24204036 T G 0.048625 8.1143e-06
8:24209347 T C 0.124737 2.3818e-05
8:24212040 C T 0.336899 -1.4106e-05
8:24221268 C G 0.031390 5.8950e-05
8:24222667 T G 0.956137 -1.2304e-04
8:24223031 C T 0.897106 1.8390e-04
8:24225795 T C 0.144017 -6.0739e-05
8:24228319 T C 0.045966 2.8642e-05
8:24232700 A G 0.101719 3.7980e-06
8:24241298 C G 0.092731 2.5783e-05
8:24247216 G A 0.026015 -5.9475e-05
8:24248756 C T 0.050585 2.5738e-05
8:24261526 G A 0.879469 1.5959e-04
8:24261547 T C 0.025843 1.7596e-06
8:24264989 C T 0.063292 -2.1367e-05
8:24270425 T C 0.058307 2.1889e-05
8:24277733 G T 0.472559 -4.4916e-05
8:24278610 C T 1.745712 -3.6106e-05
8:24288037 A G 0.058180 6.8039e-05
8:24289076 A C 0.066019 -4.7738e-05
8:24292266 G A 0.701073 -1.9834e-05
8:24294220 A G 0.434554 1.3786e-05
8:24296839 C T 0.086554 -2.0932e-05
8:24301121 G A 0.370957 -1.8498e-05
8:24326893 G A 0.080946 -5.9574e-05
8:24338249 T C 1.406693 3.8874e-05
8:24349260 C T 0.105656 3.4370e-05
8:24350715 A G 0.174329 5.5445e-05
8:24356818 C A 0.634934 2.1647e-05
8:24359068 A G 0.632156 2.6184e-05
8:24368940 G A 0.520018 -1.1753e-05
8:24369126 A G 0.028699 3.1441e-08
8:24369552 A C 0.146510 1.2796e-05
8:24370757 A C 0.370506 -2.4910e-05
8:24372322 T C 0.020396 1.0926e-05
8:24372964 G A 0.089443 -3.2298e-05
8:24382840 T C 1.676704 -4.7022e-05
8:24390118 T C 1.221464 3.4781e-05
8:24393287 T C 0.047911 -1.1627e-05
8:24396123 C G 0.175345 4.4810e-05
8:24396584 C T 0.189380 9.8454e-05
8:24400852 A G 0.038868 1.2794e-04
8:24410561 C T 0.467713 1.1551e-05
8:24410614 T C 1.331920 -2.7232e-05
8:24412042 C A 0.583486 -4.1375e-06
8:24425282 A G 1.816336 -4.7139e-04
8:24430141 C T 0.586300 -6.6810e-06
8:24431082 C A 0.388666 -2.8187e-05
8:24433812 G A 1.951437 -1.2263e-04
8:24437011 G T 0.514036 -2.3057e-05
8:24444204 T C 0.093770 -1.3189e-04
8:24455871 T G 0.926308 -2.6392e-05
8:24456913 C T 1.379487 -5.0337e-05
8:24457456 A G 0.034343 -6.4420e-06
8:24457899 T C 0.144842 3.6437e-05
8:24458045 A C 0.094870 8.8694e-06
8:24468982 T C 0.118038 1.1814e-05
8:24469242 T C 0.049439 -4.9572e-05
8:24470988 C T 0.044210 2.8172e-05
8:24475985 C T 0.046765 4.2437e-05
8:24484534 C T 0.070738 -1.0408e-05
8:24491677 A G 0.565241 2.6633e-05
8:24493088 C G 0.032931 1.0456e-04
8:24495350 G A 0.030082 -1.8263e-05
8:24498050 T C 0.051734 1.1318e-04
8:24500824 C T 0.102154 -1.2682e-07
8:24520468 T C 0.069813 -5.9303e-06
8:24525897 G A 1.672309 -8.3786e-05
8:24526033 A G 0.070176 -1.0552e-05
8:24526786 C T 0.071715 -2.2207e-05
8:24526985 T G 0.187559 -5.7201e-05
8:24527516 T C 0.048157 9.9564e-05
8:24538725 A G 0.057427 6.2976e-05
8:24544348 C T 0.050218 6.9758e-05
8:24550361 C T 1.669920 -3.8462e-05
8:24556681 A G 0.042435 1.5856e-05
8:24561473 T C 0.294039 1.7651e-05
8:24566182 A T 0.032688 1.0719e-04
8:24568563 C T 0.242088 -3.1069e-05
8:24571283 C T 0.075684 1.0066e-04
8:24571801 G T 0.051257 -4.1073e-05
8:24580751 T G 0.076090 2.8272e-06
8:24589592 G T 1.297824 -4.7048e-05
8:24593989 T C 0.031500 -4.3617e-05
8:24596638 A G 1.053445 -1.5586e-05
8:24617319 C T 0.035888 -5.0358e-06
8:24622898 G A 0.084425 -5.1907e-05
8:24627557 G A 0.034204 -3.8875e-06
8:24630014 A G 1.328129 5.0018e-05
8:24632311 T C 0.034593 -3.3879e-06
8:24644724 T C 1.575920 5.0055e-05
8:24644824 T C 0.328710 6.1774e-05
8:24646650 G A 0.049829 -5.2002e-05
8:24655308 C T 0.056703 -1.8470e-05
8:24656115 T C 0.049728 2.9065e-05
8:24659402 G C 0.772518 4.9387e-06
8:24673775 A G 0.036671 1.5608e-04
8:24673972 T C 0.094341 7.3790e-05
8:24677132 C A 1.090037 -1.3512e-04
8:24677227 C T 0.235216 -4.3953e-05
8:24691440 A G 1.538256 -2.2289e-05
8:24691936 T C 1.507642 -3.0836e-05
8:24693608 A G 0.160240 3.5463e-05
8:24693715 C T 0.130603 -1.7565e-04
8:24704176 C T 0.401389 1.0839e-05
8:24710253 G A 0.044340 -4.3191e-05
8:24713452 A G 0.057372 -1.1366e-05
8:24714804 T C 0.081121 1.3164e-05
8:24716594 G A 0.330057 5.7578e-06
8:24726623 A G 0.935017 -3.3974e-05
8:24741478 A G 0.071874 -1.6382e-05
8:24745196 C T 1.071416 -4.1877e-05
8:24749224 G A 1.340973 -7.6555e-06
8:24754122 C T 0.081605 2.0413e-05
8:24758014 T C 0.226515 7.0597e-05
8:24761612 C T 0.074013 5.3217e-07
8:24763124 A C 0.024635 -1.0390e-04
8:24769181 T G 0.144907 1.0914e-05
8:24769595 C T 0.202950 -1.7554e-05
8:24774683 A C 1.867171 -4.7180e-06
8:24774791 A G 0.027109 -3.7227e-05
8:24775457 C G 0.032717 -4.6379e-05
8:24779581 T C 0.035190 -4.1045e-05
8:24781579 C G 1.378727 5.0620e-05
8:24782481 A G 0.025132 6.7448e-05
8:24787333 T C 0.039657 6.0811e-05
8:24790149 T G 0.080699 -7.9961e-05
8:24790573 A G 1.760201 3.2463e-05
8:24791208 T C 1.750450 1.9105e-05
8:24795851 G A 0.800214 6.4959e-05
8:24800190 A G 0.223821 -6.1398e-06
8:24809223 A G 0.076678 -5.1601e-05
8:24816130 T C 1.337428 2.7050e-05
8:24817177 T C 0.150908 2.5228e-06
8:24818513 T C 0.106143 -2.1908e-05
8:24819621 A C 0.058849 -8.1233e-05
8:24840791 A G 0.024168 6.1784e-05
8:24842086 A C 0.044697 -3.4839e-06
8:24847841 G C 0.213739 -3.5748e-05
8:24855478 T C 0.276379 2.1950e-05
8:24856097 A G 0.021331 1.2857e-04
8:24858793 A C 0.967481 8.2494e-06
8:24859836 T C 0.132553 8.2262e-06
8:24862053 G A 0.433568 6.7149e-05
8:24863018 C G 0.158435 1.8648e-04
8:24865117 C T 1.130210 1.5930e-05
8:24868802 C T 0.733615 3.6461e-05
8:24868831 G A 0.028868 -8.1014e-05
8:24886509 T C 1.934153 4.3507e-05
8:24891507 G A 0.083390 -1.1946e-05
8:24896685 A G 0.125312 8.0880e-05
8:24899072 T C 0.536734 -6.4256e-05
8:24899131 C T 0.057242 -9.1943e-05
8:24904303 T C 0.038105 -1.2053e-04
8:24907391 A C 0.147127 -5.4771e-06
8:24907430 C T 0.052987 -4.1564e-05
8:24908525 G A 0.052951 4.8720e-05
8:24913391 A G 0.511008 -6.8894e-05
8:24914066 A T 0.269180 -6.3805e-05
8:24920811 A G 0.688687 2.1716e-05
8:24926632 G A 0.416712 7.6979e-05
8:24926991 G C 0.054772 6.5097e-06
8:24930722 T C 0.048621 -2.4325e-05
8:24936863 A G 0.584404 -3.4309e-05
8:24943688 C G 0.420260 -2.4572e-04
8:24945396 A G 0.068050 6.0678e-05
8:24958928 C T 0.256096 5.3310e-06
8:24963822 T C 0.034889 3.3204e-06
8:24965021 C T 0.056074 4.2788e-05
8:24967124 G A 0.209507 -4.3961e-05
8:24992162 A G 0.160441 8.9479e-05
8:24994096 T C 0.035025 -5.7893e-05
8:24994826 C T 0.089145 4.4952e-05
8:25006215 A C 0.081933 -3.7230e-05
8:25009616 C T 0.287291 -1.4674e-05
8:25009932 A G 0.068128 8.0282e-05
8:25016384 T G 0.718110 -7.2675e-05
8:25023970 C T 0.513293 4.8914e-07
8:25026308 G C 0.188997 3.8161e-05
8:25028481 T C 0.041046 6.2709e-05
8:25037492 A G 1.132229 -7.3769e-06
8:25045295 T G 0.073854 -3.0118e-05
8:25046118 G A 0.090449 -3.2314e-05
8:25053356 A C 0.147065 1.1035e-04
8:25054726 A G 1.523257 -1.6336e-05
8:25056603 T C 0.086253 -1.4813e-05
8:25057541 C T 0.103588 2.2805e-04
8:25057588 C T 0.024022 -3.6543e-05
8:25061006 G T 0.039394 3.7193e-05
8:25071742 T G 0.045421 -9.7578e-06
8:25072161 C T 0.069053 2.1795e-05
8:25072350 T C 0.054480 6.1062e-05
8:25073138 G A 0.083176 -2.7532e-05
8:25077601 A G 0.349993 6.9279e-05
8:25084428 G A 0.046038 3.1036e-05
8:25085198 T C 0.031536 1.4069e-05
8:25093770 T C 0.028095 3.7464e-05
8:25095982 A G 0.041932 1.1817e-05
8:25096429 T C 0.069430 -2.5858e-05
8:25101569 T C 0.023593 7.4362e-05
8:25105394 T C 0.027459 1.0843e-04
8:25108452 A G 0.052941 7.0411e-07
8:25112955 G A 0.272231 1.1618e-04
8:25114799 C T 0.082208 -8.1516e-05
8:25123490 C G 0.077703 -9.9316e-06
8:25123594 A C 0.044022 5.1288e-06
8:25141663 G A 0.077009 2.2927e-05
8:25142552 A G 1.663007 -1.6389e-04
8:25143222 T G 1.680154 -1.4379e-04
8:25150847 G C 0.061163 -4.0694e-06
8:25151045 T C 0.945283 -3.6614e-05
8:25160084 T C 1.675334 -1.2822e-04
8:25165622 A G 0.028884 -4.5372e-05
8:25170477 G C 1.853902 7.5299e-05
8:25171500 A G 0.040351 -2.9349e-05
8:25174495 T C 1.671530 2.1122e-05
8:25177267 G A 0.081105 2.2663e-05
8:25177417 T C 0.027732 3.1216e-06
8:25183308 A T 1.751693 -1.0460e-05
8:25187290 T G 0.133475 7.3169e-05
8:25193261 T C 0.038040 -2.1962e-05
8:25210590 A C 0.045626 -7.2778e-05
8:25213299 A C 1.582392 4.9917e-05
8:25217898 G A 0.045619 -2.8397e-06
8:25218711 G A 0.672338 -4.6594e-05
8:25222165 G A 0.673636 -4.0819e-05
8:25222878 A G 0.042321 -5.0303e-05
8:25224513 T G 0.144981 2.7236e-05
8:25225804 T C 0.822191 7.3789e-05
8:25229085 G A 0.966195 -2.9894e-05
8:25235055 C T 0.284487 -6.0448e-06
8:25239349 C T 0.111621 -9.0064e-06
8:25240437 G A 0.799487 -2.4495e-05
8:25242721 C G 0.151538 -2.5042e-05
8:25244245 G A 0.021107 1.1407e-05
8:25247181 A G 0.495532 -2.0279e-04
8:25263859 G A 0.086441 1.8339e-05
8:25265651 A C 0.043175 4.5751e-05
8:25270116 G A 0.189730 1.2185e-05
8:25280425 C T 0.067151 1.1142e-04
8:25280800 G C 0.497392 -8.2106e-04
8:25281329 G A 0.128444 2.3150e-05
8:25294779 C T 1.282825 9.4360e-06
8:25298739 G C 0.161862 -6.8672e-05
8:25309028 T C 0.060498 -3.0062e-04
8:25309112 C T 0.106110 -7.5631e-05
8:25310042 C A 0.452812 -1.7429e-05
8:25310275 A G 0.418222 4.0943e-07
8:25320594 C T 0.488960 -1.8244e-04
8:25321076 G A 0.798075 1.8568e-04
8:25321391 T C 0.032214 -1.9916e-05
8:25323241 T C 0.409257 5.8174e-07
8:25326897 C T 0.034373 1.4244e-05
8:25347400 T C 0.106107 -6.7286e-05
8:25353632 A G 0.029114 2.3025e-05
8:25354805 T C 0.114562 -3.7906e-05
8:25362314 C T 1.332664 1.8210e-06
8:25364331 A G 0.703069 1.5037e-04
8:25364834 T A 0.399091 -3.9226e-06
8:25368458 G A 0.024064 -2.6268e-05
8:25393036 G A 0.042701 -1.0432e-05
8:25394126 A G 0.085561 -5.6903e-05
8:25395597 C T 1.286496 -1.7678e-05
8:25398570 C A 0.640325 4.9461e-06
8:25403844 T C 0.090381 -2.3127e-04
8:25405899 A G 0.048014 8.2024e-05
8:25419601 T G 0.149136 2.8230e-05
8:25430123 G A 0.052893 3.1173e-05
8:25430504 G A 0.059368 4.1034e-05
8:25434354 C T 0.042299 2.9601e-05
8:25435079 A C 0.048965 4.3591e-06
8:25442955 C T 0.030565 -3.1960e-05
8:25444716 G A 1.550635 7.4725e-05
8:25445285 A C 0.086373 1.7302e-05
8:25447141 A G 0.135046 6.2577e-06
8:25448017 C A 0.047485 -4.9873e-05
8:25454556 T G 1.543949 5.2032e-05
8:25455377 G T 0.028313 7.3713e-05
8:25455949 G C 0.164089 2.9325e-05
8:25457470 G C 0.143164 1.4503e-05
8:25457991 C T 1.350392 7.8387e-05
8:25458833 A C 0.066794 -2.4583e-06
8:25460254 C T 0.577640 2.5238e-06
8:25460395 C G 0.301933 5.1507e-06
8:25460879 T C 0.469255 6.6144e-05
8:25463460 A G 0.115448 1.2887e-05
8:25463906 T C 0.044538 7.0210e-05
8:25464092 C A 0.459696 1.0028e-05
8:25464690 T G 1.018218 1.0151e-05
8:25465146 T A 1.087898 6.7316e-06
8:25465568 A G 0.586426 6.1816e-06
8:25474711 T C 0.322550 -2.0868e-05
8:25479344 A G 0.308791 -2.3790e-05
8:25480429 T C 0.232295 -5.0709e-05
8:25485084 A G 0.159104 -1.1190e-04
8:25488459 C T 0.118155 -2.4082e-04
8:25488542 T G 0.411662 -2.5283e-05
8:25488629 C T 1.845395 1.1043e-05
8:25490274 A G 0.423967 -1.3508e-04
8:25494282 G C 0.035969 -9.2252e-05
8:25494803 A G 0.112822 9.3615e-06
8:25496476 G A 1.186871 1.4903e-04
8:25497980 G T 0.172771 5.0785e-06
8:25498197 T C 0.366004 1.2108e-04
8:25510851 G A 1.551083 -1.7497e-04
8:25519212 C T 0.352115 -6.7683e-05
8:25523474 T C 0.027040 7.1219e-06
8:25524178 G A 1.599299 -5.3213e-05
8:25526272 A G 0.446956 -4.0896e-05
8:25528904 C T 0.386858 8.8575e-06
8:25534668 C T 0.747941 1.6204e-05
8:25535307 G A 0.205196 3.9766e-05
8:25536261 T C 0.189325 -4.5107e-05
8:25537587 C T 0.074944 8.9117e-06
8:25539313 G A 0.192775 5.9861e-06
8:25539830 T C 0.152914 1.1081e-04
8:25546915 T C 0.347808 -1.3898e-04
8:25549616 A G 0.049063 -2.3488e-05
8:25549681 G A 1.780714 -2.3100e-05
8:25551422 A G 0.035379 7.3338e-05
8:25551709 A G 0.104676 9.2421e-05
8:25553383 C T 0.533731 3.4528e-05
8:25555959 T G 0.067148 3.9481e-05
8:25558615 G A 0.603093 1.6868e-05
8:25561007 G A 0.336208 1.7560e-05
8:25561613 A G 1.969295 9.9019e-07
8:25564721 A G 1.509440 -9.4898e-05
8:25565504 A G 0.198215 -2.0078e-04
8:25565968 G C 1.154929 2.5426e-05
8:25570854 A G 0.031828 -1.7449e-05
8:25586332 T G 0.053633 1.5392e-05
8:25586780 C T 1.722969 2.5565e-06
8:25600615 G A 0.610812 1.1031e-05
8:25602217 T C 1.329308 3.6762e-06
8:25604850 G A 0.051507 1.1243e-04
8:25607381 C T 0.069287 9.4111e-05
8:25612925 C T 0.764612 -2.7338e-05
8:25639271 C G 0.526847 -4.7455e-06
8:25641511 T C 0.047034 -2.9545e-05
8:25645138 T C 1.724520 3.4204e-05
8:25646098 T C 0.999575 -2.7036e-04
8:25651493 A G 1.233707 -4.3098e-05
8:25652796 A G 0.612749 2.0249e-04
8:25655206 A G 0.085788 -1.6222e-04
8:25666775 T G 0.022623 1.1553e-05
8:25679200 G C 0.222795 2.2258e-04
8:25689123 T C 0.363242 1.7969e-05
8:25695266 T G 0.049852 -3.3814e-05
8:25699664 T C 0.580464 2.5077e-05
8:25712809 C T 0.066567 -5.5002e-06
8:25719127 T C 0.223642 -8.7152e-05
8:25727902 C A 0.884844 5.5128e-06
8:25743428 G A 0.684669 2.7554e-05
8:25743600 C T 0.069160 -6.3241e-06
8:25749405 A C 0.661948 1.6933e-05
8:25749981 G A 0.039189 -1.5203e-05
8:25754617 A G 0.034239 8.0998e-06
8:25756681 T C 1.038534 -1.3207e-05
8:25762724 A G 0.023201 4.2251e-07
8:25765048 G A 0.062607 4.3355e-05
8:25765806 G A 0.094513 4.6291e-05
8:25767432 C T 0.188383 -1.7805e-04
8:25767802 C T 1.118463 -4.5607e-05
8:25770145 G T 1.292819 -6.3416e-06
8:25775628 T C 0.110930 -7.5664e-05
8:25782813 A C 0.106285 -2.9812e-04
8:25783712 A G 0.123666 2.0517e-05
8:25788630 C T 0.090573 -1.2540e-04
8:25789840 G T 1.336240 -3.8434e-05
8:25792575 A G 0.048563 3.7176e-06
8:25792919 A G 0.022759 -9.2975e-05
8:25799079 T G 1.752154 1.7206e-05
8:25799153 A C 0.099314 -3.7050e-05
8:25801335 A G 1.754985 3.4980e-05
8:25806471 T C 0.126925 -2.0073e-05
8:25806831 G T 0.259654 3.7566e-05
8:25808664 C T 0.236956 -2.0948e-05
8:25814533 T C 0.574560 -4.4902e-05
8:25816376 C T 0.982411 -1.8409e-05
8:25823076 G A 0.197764 5.1241e-05
8:25825649 A C 0.824606 -5.5310e-06
8:25833952 G A 0.308778 -3.3771e-05
8:25835926 C G 1.418910 1.1312e-05
8:25836281 C T 0.641130 1.6838e-05
8:25844226 G A 0.764852 -5.6801e-05
8:25844797 A G 0.040926 -5.1024e-05
8:25847107 G A 0.477804 5.9947e-06
8:25847613 C T 0.767507 -4.8525e-05
8:25855746 G T 0.026667 9.3275e-05
8:25857816 G C 1.254964 -7.1448e-05
8:25862499 A G 0.603009 2.7572e-05
8:25868690 A G 0.030176 6.2316e-06
8:25869630 C T 1.941937 7.4053e-05
8:25869935 A C 0.402541 2.3097e-05
8:25870252 G A 0.774138 1.0832e-05
8:25875310 T C 0.640160 -1.2338e-04
8:25877050 T C 0.039595 6.9997e-05
8:25894943 T C 0.581924 4.6179e-06
8:25899093 T G 0.066742 -2.1804e-05
8:25900675 T C 0.500583 -3.2856e-04
8:25906637 A G 0.093984 3.6886e-06
8:25906987 A G 0.049582 -3.8494e-05
8:25908220 A G 0.182937 4.8943e-05
8:25908380 T C 0.030095 6.6339e-05
8:25915663 G A 0.171519 7.3761e-05
8:25915979 C T 0.106470 3.3871e-05
8:25917074 G A 1.939993 4.8902e-05
8:25921494 A G 0.275003 -1.8471e-04
8:25922531 C T 0.073695 1.4093e-05
8:25922641 G C 0.960597 -2.8190e-05
8:25922975 T C 0.049001 2.5690e-05
8:25924981 G T 1.513997 4.1079e-04
8:25926560 G T 0.312426 9.9113e-05
8:25931276 C A 0.076476 -9.0271e-05
8:25931694 T C 0.045619 5.0735e-05
8:25935389 C T 0.323920 4.0109e-05
8:25939458 G T 0.272549 7.5610e-06
8:25939801 A C 0.038602 8.7252e-05
8:25939886 T C 0.452416 -3.5077e-05
8:25940605 T C 0.194992 4.2936e-05
8:25941380 C T 1.577672 9.9494e-06
8:25942294 G T 0.403194 1.5209e-06
8:25946004 G A 0.396056 -9.2032e-05
8:25953206 C T 0.889359 -2.8678e-05
8:25955626 T G 0.172009 5.1400e-05
8:25959743 A G 0.158587 -1.1439e-04
8:25973651 C T 1.965751 -1.7910e-04
8:25975886 T C 0.058456 -8.8825e-05
8:25976373 C G 0.361629 7.0449e-05
8:25976530 C G 0.034551 6.5914e-05
8:25995533 G T 0.354920 -2.4725e-04
8:25997414 A G 0.057206 1.8077e-06
8:25998982 A G 0.193856 4.4950e-05
8:26000975 T G 0.178224 6.6723e-05
8:26001404 A C 0.183619 -3.0559e-05
8:26004351 G A 0.054675 -2.4101e-04
8:26019688 A G 0.042786 -7.1208e-07
8:26024036 T C 0.530210 -1.0678e-03
8:26025787 A G 0.207819 1.8552e-04
8:26031355 G T 1.215654 1.3482e-04
8:26037078 C T 0.198117 6.0933e-05
8:26041027 C T 0.170804 -4.4423e-05
8:26041449 A G 0.045499 -3.6938e-05
8:26045062 T C 0.063286 9.3265e-05
8:26049905 G A 0.062150 5.5551e-05
8:26050530 C T 0.273192 -8.4938e-05
8:26051494 C T 0.056496 2.3012e-05
8:26056937 C T 0.078576 1.6554e-04
8:26059673 T C 0.671832 1.6021e-05
8:26060748 A G 0.442708 -2.1592e-05
8:26063945 G A 0.062753 6.9609e-05
8:26064120 C T 0.082140 -1.8389e-05
8:26071168 G A 1.755605 -5.7195e-05
8:26073256 G A 0.064019 9.7917e-05
8:26075653 C T 0.261478 1.0757e-04
8:26076585 A G 0.670014 -1.3382e-05
8:26077766 A G 0.687113 1.1530e-04
8:26081066 C G 0.226492 -2.3353e-05
8:26081550 A G 0.518350 2.3263e-05
8:26084393 T C 0.217300 -2.5485e-05
8:26084763 G C 1.876700 6.3341e-04
8:26088094 T C 0.070115 -2.4800e-05
8:26088192 G A 0.143936 -5.4364e-05
8:26090808 G A 0.938814 4.5071e-05
8:26092507 A G 0.330521 2.6724e-05
8:26098539 T C 1.133400 -1.4564e-05
8:26109979 A G 0.032279 4.9641e-05
8:26115803 G A 0.072494 2.2568e-04
8:26116743 T C 0.116620 1.3532e-05
8:26118439 C T 1.047031 -8.1712e-05
8:26119351 T C 1.854039 -9.7984e-05
8:26126461 T G 0.805278 2.4874e-05
8:26128713 C T 0.184713 2.7504e-05
8:26129021 G T 0.029822 3.5065e-05
8:26137132 A C 0.094348 1.1020e-04
8:26137275 T G 0.390373 -9.9402e-05
8:26137597 C A 0.229053 1.9104e-05
8:26142995 A G 0.743949 1.1663e-06
8:26162883 G A 0.147493 -1.9962e-05
8:26168107 C T 0.637826 -7.6401e-06
8:26168491 A G 0.232935 -1.0634e-04
8:26169303 G A 0.033308 5.1920e-05
8:26180049 G A 0.036060 -3.6049e-06
8:26180571 T A 1.966796 -4.6317e-05
8:26193394 T C 0.105915 2.6135e-06
8:26204089 A G 1.437897 -5.8265e-04
8:26211342 C T 0.059501 -5.4316e-06
8:26220923 G T 0.098875 5.5935e-06
8:26221480 G C 0.039760 -2.3416e-05
8:26221945 G T 0.292257 -1.0407e-04
8:26223857 T C 0.096172 2.2748e-07
8:26225914 G A 0.045132 3.6565e-05
8:26268227 G A 0.077716 2.2178e-04
8:26273311 G A 0.084542 -1.1717e-04
8:26276807 T C 0.036356 8.0439e-05
8:26276943 T C 0.052623 -4.8484e-05
8:26280815 A G 1.242432 6.4170e-05
8:26282887 C T 0.109632 1.3884e-04
8:26284926 G A 0.253841 2.4573e-05
8:26288369 A C 1.505958 7.2427e-06
8:26288627 A G 0.028670 -1.3042e-05
8:26289485 G A 0.062867 -3.9228e-04
8:26291436 G A 1.910369 2.8985e-04
8:26292144 C T 0.169120 1.1944e-05
8:26295234 T G 1.438624 6.6093e-05
8:26298209 C T 0.656739 -1.2944e-05
8:26300064 C T 0.108275 -1.5275e-04
8:26305414 G C 0.127201 7.3744e-05
8:26305781 C T 1.964472 8.8581e-05
8:26306591 A C 0.020179 -7.8451e-05
8:26307445 T C 0.173855 1.9967e-04
8:26309288 A G 0.453461 3.3317e-05
8:26309671 A G 0.034700 5.5181e-05
8:26310714 C T 0.624061 1.6314e-06
8:26313736 C A 0.458232 3.2425e-06
8:26314211 G T 1.383684 2.1531e-05
8:26317214 T C 0.926110 1.6762e-05
8:26317726 A C 0.404726 2.7934e-05
8:26317938 A G 0.521190 -2.3069e-06
8:26320538 G A 0.295659 -1.7704e-05
8:26322344 G A 0.086379 -4.8097e-05
8:26326840 A C 0.210584 5.3840e-05
8:26333627 G A 0.226537 2.7054e-05
8:26337515 C T 1.558204 1.9348e-06
8:26355200 G A 0.080683 7.6368e-05
8:26358377 C T 0.222328 1.8981e-07
8:26360366 G A 0.844830 4.9713e-05
8:26361087 C T 0.180052 -6.7035e-05
8:26365716 T C 0.207764 4.7858e-05
8:26375271 T G 0.133472 -4.0090e-05
8:26375461 A G 0.033889 -1.7920e-05
8:26376787 C T 1.370087 1.2957e-04
8:26399171 C T 1.813948 1.6595e-04
8:26407614 A G 0.893062 -1.5766e-05
8:26420707 T C 0.028248 5.4780e-05
8:26421484 A C 0.263675 2.1304e-04
8:26442925 T C 0.898840 5.1891e-05
8:26444021 T C 0.488473 1.2639e-03
8:26446047 T C 0.073036 6.4826e-05
8:26448707 T C 0.024220 -2.2829e-05
8:26471104 G A 0.257229 -1.8479e-05
8:26480617 C T 0.198296 1.1822e-04
8:26481509 A G 0.053918 4.7524e-05
8:26485062 T C 0.152216 1.3501e-04
8:26486925 C T 0.348944 -1.0282e-04
8:26492397 T C 0.067190 -5.0172e-06
8:26492529 T C 0.194177 2.0218e-05
8:26492972 T G 0.221893 -2.5151e-05
8:26494011 A C 1.515033 -1.1871e-05
8:26496488 G C 0.119544 -6.0306e-05
8:26497089 G C 0.049293 1.5585e-04
8:26508472 T C 0.044389 -1.6669e-05
8:26510792 C T 1.398195 -8.7035e-06
8:26514293 A G 0.161207 1.2795e-05
8:26520634 T C 0.078593 1.6296e-05
8:26523051 G A 0.180500 2.3163e-05
8:26530072 T C 1.623629 1.2461e-05
8:26531038 A T 0.047037 4.6919e-05
8:26539540 G A 1.624843 8.4747e-06
8:26543587 C T 0.276236 -1.8662e-04
8:26545900 C T 0.066979 2.9233e-06
8:26554137 T C 0.042620 1.1599e-05
8:26555331 T C 0.365563 -2.4647e-05
8:26563326 T C 0.283328 -1.0511e-04
8:26563796 G A 0.032795 -5.6411e-06
8:26572245 T C 0.117435 -5.1640e-05
8:26578017 G A 1.667181 -8.6364e-06
8:26581229 G T 0.201000 1.7906e-05
8:26583050 A C 0.396368 1.3505e-06
8:26583589 A G 1.843379 3.0658e-05
8:26585149 A G 0.896895 2.3793e-04
8:26586772 A G 0.120252 -5.9965e-06
8:26586931 T C 0.747747 3.9550e-05
8:26591302 G A 1.419617 -1.3512e-05
8:26592353 A G 0.226252 9.0820e-05
8:26593874 G C 0.191084 -2.5153e-05
8:26593933 G A 0.157695 5.4147e-05
8:26599515 A G 0.064996 7.9048e-05
8:26601068 C A 1.793356 5.6837e-06
8:26605493 A G 0.137503 -1.4907e-05
8:26609115 G A 0.121849 -1.5529e-05
8:26612569 C T 0.041111 -2.2280e-04
8:26614749 A G 0.126581 -7.1872e-05
8:26616318 A G 0.029841 1.1806e-04
8:26623401 C G 0.427777 3.6629e-05
8:26624963 T C 0.078713 1.9495e-07
8:26628028 G A 0.891108 2.9780e-05
8:26633525 C T 0.021750 6.4107e-05
8:26636918 C T 0.061452 1.7502e-05
8:26638725 T C 0.319969 3.3997e-05
8:26645769 A G 0.509960 -1.4922e-06
8:26649389 A G 0.037910 3.6430e-05
8:26654235 T A 0.098470 3.5213e-05
8:26662818 T G 0.058323 8.3797e-06
8:26665587 T C 1.786066 -4.8060e-06
8:26667045 T C 0.669599 5.9168e-05
8:26671162 G A 0.124286 -7.2880e-05
8:26673803 A G 0.355131 7.6428e-05
8:26675738 G A 0.048589 9.8601e-05
8:26677516 A C 0.478820 4.5261e-05
8:26678206 T C 0.557033 -7.0912e-05
8:26680842 C T 0.061247 -2.1738e-05
8:26681200 T C 0.129311 -1.5530e-04
8:26682525 T C 0.118476 1.9548e-05
8:26684563 A G 0.160304 9.6426e-05
8:26687775 G A 0.028826 1.6833e-05
8:26689375 A G 0.072273 -3.3185e-05
8:26690556 T C 0.550814 5.1116e-06
8:26692155 T G 0.161346 3.1970e-05
8:26695870 A G 0.022840 -4.4672e-05
8:26696238 T C 0.033915 -4.2959e-05
8:26697365 C T 0.470787 1.7879e-05
8:26698471 C T 1.769461 -1.0970e-05
8:26699358 C T 0.042766 1.3747e-04
8:26700170 C T 0.091595 8.7721e-05
8:26701444 A G 1.318463 -1.0028e-05
8:26702895 G A 0.110878 -7.0644e-05
8:26711214 G A 0.414171 -5.8217e-05
8:26714046 C T 0.052425 -7.0181e-05
8:26716205 T C 1.516967 -2.3866e-05
8:26718133 A G 0.022243 -9.7722e-05
8:26721888 C A 0.053526 -6.9648e-05
8:26722027 C A 0.020624 4.7041e-06
8:26723049 C T 0.989013 -9.2322e-05
8:26741279 G A 0.034950 -1.5075e-05
8:26742649 A G 0.071926 -6.5950e-05
8:26742950 C T 0.317259 -4.0786e-05
8:26743990 T C 0.044246 1.2963e-04
8:26744131 T G 0.153670 -2.9916e-05
8:26745249 G A 0.103072 5.0393e-05
8:26749304 C T 0.173820 -6.6566e-05
8:26766358 G A 0.212610 1.2777e-05
8:26769868 T C 0.473130 -1.3805e-04
8:26770937 T G 0.023227 -5.5847e-05
8:26807579 G A 0.370363 -1.1169e-04
8:26810767 G C 0.143456 -4.2665e-05
8:26812374 C T 0.051562 -3.5546e-06
8:26812434 A G 0.815846 -1.0108e-04
8:26813125 C T 0.115938 -3.7310e-05
8:26814912 T C 0.065944 -1.8843e-05
8:26816023 G A 0.063282 3.8241e-05
8:26821033 A C 0.040838 -3.3828e-05
8:26825851 C T 0.709009 -7.8652e-05
8:26832535 G A 0.064759 5.0045e-05
8:26835097 A G 0.022243 1.0023e-04
8:26844259 C T 0.022237 -2.1962e-06
8:26851033 C T 0.065980 -5.9359e-05
8:26857325 T C 0.086331 4.7268e-05
8:26861300 G A 0.046434 -8.6750e-05
8:26864901 A G 0.024450 -4.2381e-05
8:26866087 C A 1.526020 -3.4271e-05
8:26874095 A C 0.052851 -3.5061e-06
8:26874803 T C 0.021821 -3.3537e-05
8:26874980 C T 0.024749 -7.0500e-05
8:26878332 T C 0.021688 -2.8703e-05
8:26878612 A C 0.395381 6.0034e-05
8:26888221 T C 1.649813 -5.3863e-06
8:26895652 C T 0.581522 -2.4820e-05
8:26897045 A G 0.314692 -1.0904e-05
8:26899376 T C 0.034694 3.8003e-05
8:26904048 A G 0.170444 5.1436e-06
8:26904221 G A 0.090625 -1.1210e-05
8:26908652 T C 0.020594 -2.7626e-05
8:26924506 A G 0.987890 -3.1868e-05
8:26938804 G A 0.992707 -3.5175e-05
8:26950790 C T 0.162200 8.3422e-05
8:26958299 C T 0.096844 3.3506e-05
8:26958655 A C 0.049361 -6.1416e-05
8:26962579 C T 0.045557 -3.8585e-05
8:26965992 C T 0.021240 -2.9374e-05
8:26968532 A G 0.478486 2.7367e-05
8:26969792 T C 0.025096 -1.0502e-04
8:26978492 A G 0.062445 -4.9768e-05
8:26989084 T C 0.068765 2.7166e-05
8:26993475 T G 1.214609 2.2923e-05
8:26994607 A G 0.037949 -1.6047e-05
8:26996374 C T 0.851948 -1.7581e-05
8:27001659 A G 0.137438 -1.5009e-05
8:27001953 C G 0.053139 4.0050e-05
8:27002403 C T 0.310161 6.7364e-05
8:27007250 A G 0.062228 1.0922e-04
8:27011451 T C 0.058534 1.5463e-05
8:27012491 A G 0.213953 1.5449e-05
8:27014668 A C 0.032227 7.4336e-05
8:27028656 T C 0.198916 -4.3832e-05
8:27032600 G A 0.276113 9.4352e-06
8:27036631 A G 0.955491 5.7920e-05
8:27041867 G T 0.066642 2.3584e-05
8:27057879 T G 0.126808 -2.1860e-05
8:27058646 T C 0.058414 -8.1712e-05
8:27063208 A G 0.197050 -2.8701e-05
8:27064088 G A 0.022883 -7.6396e-06
8:27064132 C T 0.042633 3.9555e-06
8:27068152 T C 0.132881 1.8599e-05
8:27070001 G C 0.021052 -1.9698e-06
8:27072519 A G 0.032844 2.4708e-05
8:27073268 C A 0.547422 -1.1097e-05
8:27076598 A T 0.484971 1.6259e-05
8:27079755 G A 0.028650 -7.5306e-05
8:27083120 A G 0.027469 -6.9157e-06
8:27085676 T C 0.062124 6.7094e-05
8:27095531 A C 1.963011 1.0283e-04
8:27097329 A C 0.020315 3.3086e-05
8:27100014 A G 0.218478 3.5889e-05
8:27101206 C A 1.467859 -1.3800e-05
8:27102763 T C 0.028858 -6.8795e-05
8:27106224 A G 1.966877 1.0223e-04
8:27106344 G A 0.181947 -1.8468e-05
8:27120575 T C 1.801685 1.6401e-05
8:27130817 C T 0.464152 3.1928e-05
8:27153998 C G 0.027151 -2.4974e-05
8:27155952 A C 0.102238 -2.4551e-05
8:27156502 C T 0.151155 1.0740e-06
8:27164449 A G 0.961681 -6.0900e-05
8:27171486 C T 1.906905 -2.5188e-05
8:27174053 C T 0.952382 -5.7353e-05
8:27182686 T G 0.033762 -3.7235e-05
8:27190945 A G 0.287716 -2.7673e-04
8:27192236 A G 1.681968 -1.3686e-04
8:27198957 A G 0.050910 -2.0672e-04
8:27199252 G A 1.738139 -5.4056e-05
8:27204598 G A 0.949847 1.5990e-04
8:27207766 A G 0.064730 7.4105e-05
8:27212272 A G 0.045811 5.7024e-05
8:27236505 A C 0.035762 -5.1862e-06
8:27249077 C T 0.032305 1.1936e-04
8:27258086 A G 0.866187 1.5188e-05
8:27261138 G C 0.191999 5.1577e-05
8:27264952 A G 0.496960 -1.2110e-05
8:27268168 C T 0.189146 1.5932e-04
8:27273630 C A 1.687593 -2.4802e-05
8:27273667 T G 0.831162 -4.0186e-05
8:27281236 T C 0.085766 -9.5596e-05
8:27285178 A G 0.038933 -3.1795e-05
8:27291504 T G 0.029361 7.6468e-05
8:27293308 T G 0.024083 -1.7036e-05
8:27293865 T C 0.812353 -1.9622e-05
8:27302433 A G 0.925818 -3.7085e-05
8:27308585 C A 0.897820 4.7766e-06
8:27308961 T C 0.499606 7.1695e-05
8:27312135 A G 0.835369 -1.9170e-05
8:27313888 T G 1.719590 -3.7404e-05
8:27319805 G A 0.144429 -2.6382e-05
8:27321189 A G 0.034616 -2.4440e-05
8:27323328 T C 0.041617 -2.5798e-05
8:27323822 A C 0.034928 1.2648e-04
8:27324429 C T 0.037781 2.5605e-04
8:27324822 C T 0.958230 1.3844e-04
8:27325191 T G 0.272234 6.9664e-05
8:27328127 C G 0.061426 1.0657e-05
8:27328511 A G 0.269845 8.4183e-05
8:27330813 T C 1.625878 9.2283e-05
8:27334098 T C 0.207202 3.7230e-05
8:27334969 G A 0.507736 1.9129e-05
8:27339354 C T 0.104270 -6.1839e-05
8:27344360 G T 0.047076 7.1895e-05
8:27345426 C T 0.247485 -7.0831e-05
8:27350400 T C 0.042597 -2.9228e-05
8:27358495 T C 0.035096 -4.3041e-05
8:27373480 T C 0.021510 9.7034e-05
8:27373865 A G 0.215421 -4.8426e-06
8:27380163 G A 0.041065 2.2210e-05
8:27380763 A G 0.035616 5.7514e-05
8:27381996 G C 0.632636 4.5488e-05
8:27389631 A G 0.053944 -2.6577e-05
8:27394257 T C 0.129642 1.0864e-05
8:27396208 A G 0.096542 -6.9782e-05
8:27399704 G A 0.541187 -8.4005e-05
8:27400068 A G 0.084091 -3.2603e-05
8:27405207 T C 0.113657 -1.5013e-05
8:27415476 T C 1.262133 9.4211e-05
8:27416526 A C 0.029163 1.0657e-05
8:27418429 T C 0.362512 -1.7639e-05
8:27421689 G A 0.032714 -9.5255e-05
8:27422250 A C 0.150736 -1.7205e-05
8:27422491 G A 0.093348 -4.2020e-05
8:27426057 G A 0.074922 5.3039e-05
8:27435177 T C 0.029630 -1.3161e-05
8:27440974 A G 0.139593 -7.4918e-05
8:27444277 G A 0.143722 1.4582e-04
8:27449192 C T 0.533751 1.9990e-05
8:27452847 A G 0.350048 5.1956e-06
8:27454575 T C 0.083701 4.3030e-05
8:27454877 G A 0.088310 -2.1983e-05
8:27456253 C T 1.161882 -9.1436e-06
8:27461095 G C 0.064229 -6.4281e-05
8:27462481 G A 1.192781 -1.8060e-05
8:27464519 C T 1.190808 -2.0428e-05
8:27466315 C T 1.198968 -2.7152e-05
8:27467183 G A 0.543699 6.7669e-06
8:27468862 G C 0.553112 -1.6870e-05
8:27474202 G A 0.757945 -2.5030e-05
8:27476815 A G 1.105539 1.6415e-05
8:27479111 A C 0.125312 -1.1814e-04
8:27487790 T G 0.716032 -6.4719e-05
8:27489248 G A 0.061319 7.9518e-05
8:27498157 A G 0.096039 -5.7378e-05
8:27508226 C T 0.477457 -1.3215e-05
8:27513683 G T 0.834278 -2.6806e-05
8:27525305 T C 0.044194 6.1839e-05
8:27528446 C T 0.133469 -8.5484e-05
8:27530376 C G 1.491267 -3.5776e-05
8:27538524 T C 0.080530 -3.2897e-06
8:27546851 A T 1.487528 -3.1600e-05
8:27550360 T G 0.936270 2.3444e-05
8:27551917 T C 0.880465 1.9595e-05
8:27555559 G T 0.067846 -1.2848e-05
8:27559742 T C 0.044817 -6.3688e-05
8:27568987 T C 0.603142 -3.1628e-05
8:27571360 C T 0.405346 4.2739e-05
8:27576545 G C 0.167478 1.5335e-05
8:27577392 C T 1.587458 5.3225e-05
8:27580496 T C 0.075155 1.0672e-05
8:27592002 C T 0.127308 9.1937e-05
8:27594605 T G 0.032480 -1.7871e-04
8:27594779 C T 0.208595 3.8669e-05
8:27604320 C T 0.068119 2.8201e-06
8:27613012 C T 0.880407 1.6585e-05
8:27634064 T C 0.180315 -4.4639e-05
8:27640600 G A 0.676366 2.9882e-05
8:27641026 T C 0.043230 2.2848e-05
8:27679981 C T 0.181473 -4.8091e-05
8:27711743 G A 0.026836 -1.1377e-04
8:27712576 T C 0.154196 5.6266e-06
8:27715284 G A 1.324325 2.1068e-05
8:27716464 G T 0.046512 -5.8928e-05
8:27724976 C A 0.068398 7.0279e-05
8:27726862 G C 0.022532 2.2898e-05
8:27727540 C T 0.119982 -1.1541e-04
8:27728850 C T 0.059261 1.7913e-05
8:27740518 C A 1.877327 4.4234e-05
8:27740661 A G 1.003496 1.4681e-05
8:27740725 C T 1.612733 3.3911e-05
8:27741722 A G 0.071621 3.8152e-05
8:27744050 G A 0.586436 6.7861e-06
8:27746065 G A 0.259154 4.3109e-07
8:27751555 G A 0.043451 -8.8472e-08
8:27753396 T C 0.162323 6.4976e-06
8:27755161 C T 1.845320 -3.1297e-06
8:27756254 T C 1.448764 -2.1728e-05
8:27758730 T G 0.442837 3.4089e-05
8:27759126 C T 1.285944 3.1197e-05
8:27759673 G T 0.076541 -4.6586e-06
8:27767231 G C 0.195505 1.4556e-05
8:27772154 G T 1.278424 -3.5240e-06
8:27773105 A G 1.170759 -3.0127e-05
8:27774938 G C 0.179954 3.3658e-05
8:27775117 T C 1.562635 -1.1335e-05
8:27779093 A G 0.070017 4.0221e-06
8:27779296 A G 0.022366 1.2229e-07
8:27780088 A G 0.031231 -5.2994e-05
8:27780351 A G 1.256161 7.4215e-06
8:27781495 T C 0.059771 2.5775e-05
8:27784238 A G 0.045363 -1.6883e-05
8:27787641 A G 0.068261 -9.8306e-06
8:27793623 A G 0.748048 -1.6602e-05
8:27795811 A C 0.161116 1.1238e-04
8:27796556 A G 0.136688 -5.4233e-05
8:27801614 A C 0.068245 -1.7974e-05
8:27804381 C T 0.071945 -5.9517e-05
8:27811098 G A 0.543449 1.5617e-05
8:27814483 T C 0.366546 -4.4828e-05
8:27823868 A G 0.429247 5.0409e-05
8:27824287 A C 1.072020 3.1768e-05
8:27826560 T G 0.081280 -6.5452e-05
8:27829260 C T 0.025791 1.2457e-05
8:27841938 C T 0.314367 -7.8796e-06
8:27842907 A G 0.589873 -1.8516e-05
8:27843803 A C 1.085217 5.9546e-07
8:27850161 G A 0.710992 4.8855e-06
8:27853359 C T 0.559207 3.8130e-05
8:27859315 A G 0.033275 2.9811e-05
8:27861504 A G 0.905789 1.0458e-05
8:27862455 A G 0.090894 2.9357e-06
8:27869687 A G 0.045729 -1.2904e-05
8:27873148 C T 0.176488 -2.8968e-05
8:27877962 A G 1.016664 1.8804e-06
8:27878009 C T 1.546945 -5.3960e-06
8:27879470 G A 1.969490 3.3711e-05
8:27881241 A G 0.056697 -1.6094e-05
8:27884253 T G 0.088732 6.3656e-06
8:27885843 G A 1.714345 1.2165e-04
8:27886021 T C 0.866067 1.1842e-04
8:27887469 T C 0.183044 6.0702e-05
8:27891876 C A 0.127224 4.8351e-06
8:27895386 A G 0.260838 1.7824e-05
8:27898580 C T 0.228504 5.8327e-05
8:27900803 C T 0.911492 5.5700e-05
8:27903069 T C 0.573339 1.7912e-05
8:27903951 T C 0.090699 5.0711e-06
8:27905599 C T 0.338301 5.4582e-05
8:27911027 A G 0.428501 2.3247e-06
8:27918470 T C 0.039926 -3.5798e-05
8:27923388 T C 0.568565 2.3344e-05
8:27924313 A G 0.109934 3.4400e-05
8:27925185 A G 0.048083 3.9907e-05
8:27925204 C T 1.098554 -3.7722e-05
8:27926117 T C 0.529567 -4.4672e-05
8:27929979 C T 0.463273 -1.0469e-05
8:27931875 G A 0.320570 -9.9357e-05
8:27934199 A G 1.474435 -1.0221e-04
8:27937917 G A 0.091284 -1.2585e-04
8:27951025 A G 0.636696 2.4381e-05
8:27951701 T C 0.202957 1.1770e-05
8:27962507 A G 0.055512 -3.1696e-05
8:27982612 A G 0.047537 3.8857e-05
8:27986390 C A 0.029835 3.7965e-05
8:27991993 G C 0.065785 5.8343e-06
8:27996519 T C 0.293500 -3.8122e-05
8:27999981 G A 0.102011 3.0012e-05
8:28011393 G A 0.082767 -8.3915e-06
8:28011792 G A 0.603671 6.4603e-05
8:28022671 T C 0.021341 -7.8685e-05
8:28045214 T G 0.107626 2.6559e-05
8:28048668 C A 1.081709 -3.2776e-05
8:28053252 T C 0.685698 5.5004e-05
8:28056797 G T 1.197472 -1.2687e-05
8:28058812 C T 1.879388 2.5807e-06
8:28059607 G A 1.807115 4.1463e-05
8:28060572 G T 0.915231 2.1777e-05
8:28063541 T C 0.095626 -1.0580e-05
8:28073879 T C 0.028725 -2.4066e-05
8:28085808 C T 0.730275 4.5652e-05
8:28087057 G A 0.087752 9.7606e-05
8:28089596 C T 0.612876 -4.5692e-05
8:28090342 T C 0.077405 -3.8340e-05
8:28097738 A G 0.135065 -7.9171e-05
8:28104721 C T 0.026320 -5.4231e-05
8:28108064 T C 0.024382 -5.2378e-05
8:28111985 C G 0.134261 8.8595e-06
8:28115377 C T 0.021435 4.6532e-06
8:28116380 A G 0.054597 1.6650e-06
8:28127385 A G 0.078018 2.2296e-05
8:28129467 T G 0.835453 6.3939e-05
8:28131467 A G 1.818614 6.3908e-05
8:28135623 A C 0.045083 4.9031e-05
8:28136307 T G 0.040617 4.3089e-05
8:28143259 A C 0.713718 2.2862e-06
8:28145910 T C 0.269901 -1.7520e-05
8:28147852 C T 0.664376 1.3067e-05
8:28147945 G A 0.886600 1.1170e-05
8:28150750 T G 0.042513 9.0921e-06
8:28151095 T C 0.769259 -5.6882e-05
8:28154151 A G 0.039640 -1.0542e-04
8:28156777 G A 0.311849 1.3628e-05
8:28158490 A G 0.094163 2.8226e-05
8:28161872 C A 0.049235 8.5274e-05
8:28166098 G T 0.853597 -2.7202e-05
8:28167580 A C 0.590493 -2.6351e-05
8:28167851 C T 1.788513 2.3332e-05
8:28169230 G A 1.684737 4.3774e-05
8:28175090 A G 0.047833 -6.4270e-05
8:28179021 T C 0.102345 -3.7965e-05
8:28181512 C G 0.024885 -4.5498e-05
8:28181755 T C 0.089404 1.2167e-04
8:28190036 A G 0.042776 -2.2099e-05
8:28191107 C T 0.907301 4.7848e-05
8:28191706 A G 1.888077 6.8189e-05
8:28193846 T G 0.657216 -1.2802e-05
8:28194097 A G 0.194531 1.6288e-05
8:28207475 A G 0.113647 5.6101e-05
8:28209837 T C 0.137428 -1.4388e-05
8:28210353 G A 0.021785 -4.9993e-06
8:28210613 C G 1.865162 -2.2444e-05
8:28233423 A G 0.085175 5.0638e-05
8:28236161 C G 0.101504 1.5966e-05
8:28237827 C T 0.076032 -3.3974e-05
8:28244724 G A 0.747906 8.7755e-06
8:28250816 A G 0.073877 5.8685e-06
8:28260491 G A 0.139850 4.4618e-07
8:28263021 T C 0.106821 2.7606e-05
8:28267160 T G 0.051569 -6.2687e-05
8:28274550 A G 0.039400 6.3753e-06
8:28286174 G T 0.906272 2.1012e-05
8:28286885 T C 0.233649 -5.4778e-06
8:28296171 G A 1.106010 1.4152e-06
8:28297567 A G 1.107610 -8.7813e-06
8:28298393 A G 1.091303 -3.6561e-05
8:28300460 C T 0.384956 -1.1228e-05
8:28302713 C G 0.677249 6.5941e-06
8:28303154 T C 0.749636 -8.4851e-07
8:28303764 T C 0.957185 -2.8326e-05
8:28308594 A G 0.725442 -1.1644e-06
8:28311207 G A 0.075668 -2.8986e-05
8:28313280 A G 0.075545 -2.2796e-05
8:28316283 T C 0.072965 -4.1491e-05
8:28319438 G A 0.608871 -1.3631e-05
8:28323922 A G 0.048297 -4.6412e-05
8:28324278 C A 0.064821 -6.0756e-05
8:28325271 T C 0.048696 -1.1089e-05
8:28330416 C T 0.041477 1.8208e-05
8:28332362 C T 0.777416 6.1142e-05
8:28333166 A G 0.617881 4.4752e-05
8:28336594 T C 0.529321 -1.6454e-04
8:28347508 G A 1.791600 7.9769e-06
8:28350671 A T 1.724458 -2.7422e-05
8:28352242 C T 0.549298 1.5297e-05
8:28355213 T G 0.099203 -8.6876e-05
8:28356545 T G 0.075373 -2.1926e-05
8:28362843 A G 0.041779 -2.7735e-05
8:28363378 G A 1.148457 -1.9644e-05
8:28368221 A G 0.650504 6.2799e-05
8:28377795 A C 0.020682 2.6028e-05
8:28379320 G A 0.083215 6.7755e-05
8:28379584 G A 0.068206 5.1118e-05
8:28387305 T G 0.055804 1.6477e-04
8:28389211 T G 0.091767 -4.0229e-05
8:28416305 T C 0.050647 1.9135e-05
8:28422488 A G 1.106565 -2.5495e-05
8:28422672 G A 0.057395 -6.9553e-06
8:28430670 C T 0.035096 -7.0347e-06
8:28435793 T C 0.048579 -3.1436e-05
8:28436977 G A 0.022172 -1.2018e-04
8:28441331 A G 1.261299 -6.1048e-06
8:28445552 G A 0.125448 4.2646e-05
8:28446734 C T 0.612662 -3.5717e-06
8:28451602 T C 0.081439 5.0103e-05
8:28454347 C T 0.057739 5.3978e-05
8:28454447 A G 0.173651 5.3359e-05
8:28457546 T C 0.133209 3.9735e-05
8:28458914 A C 0.144027 3.2802e-05
8:28459588 C T 0.191136 -2.6092e-05
8:28464593 C T 0.083864 6.1392e-05
8:28465696 G A 0.029890 1.1336e-05
8:28468094 T G 0.595271 -6.1228e-05
8:28478892 G A 1.760386 -2.4831e-05
8:28487010 G A 0.058125 3.3308e-05
8:28487159 T C 0.026537 3.5483e-05
8:28489068 A G 0.873065 -1.5231e-05
8:28495336 A G 0.093809 -8.5509e-05
8:28495914 G T 0.586965 -5.8627e-05
8:28504571 A G 0.027839 -1.1762e-05
8:28512622 C A 0.787481 -1.0206e-05
8:28516434 T C 0.827203 -3.4319e-05
8:28520848 T C 0.147055 2.8795e-05
8:28521471 C T 0.204531 -5.1234e-06
8:28523675 G A 0.128999 -4.6722e-05
8:28528915 A G 1.204499 4.7966e-05
8:28533032 G A 0.446697 6.9130e-05
8:28534122 T C 1.960915 1.7240e-04
8:28535638 A G 0.580181 -5.3914e-05
8:28541640 C T 0.536766 -9.9722e-05
8:28546683 A G 1.300245 -7.7008e-06
8:28554647 T C 0.129431 -2.1909e-05
8:28566677 G A 0.328344 7.0976e-05
8:28574803 A G 0.509314 -1.0340e-04
8:28579457 A G 0.042448 -2.4515e-05
8:28582622 G A 0.032902 2.2222e-06
8:28585154 G A 0.044162 -1.3496e-05
8:28587792 C G 0.205349 -9.4194e-05
8:28589571 C T 0.040991 -5.3694e-05
8:28592568 G A 0.629897 -2.5316e-05
8:28597378 G C 0.068226 -3.6266e-05
8:28609136 A G 0.628955 2.2934e-07
8:28610693 C A 0.114575 -7.1538e-06
8:28611332 T C 0.073864 -1.3465e-05
8:28612960 C T 0.091287 -3.9937e-05
8:28613527 C G 0.939626 -1.0835e-04
8:28613775 A G 0.212931 6.6549e-06
8:28614053 C T 0.111819 -2.8620e-05
8:28615106 C G 0.376793 6.8791e-05
8:28618898 C T 0.409536 -7.6942e-05
8:28619354 T C 0.019971 4.7399e-05
8:28621169 C T 0.484406 -1.2749e-05
8:28621637 A G 1.212363 3.4751e-05
8:28633163 A G 0.051260 -1.5731e-05
8:28633685 G C 1.101342 -1.0892e-05
8:28641035 C T 0.044399 -1.1336e-04
8:28642586 C T 0.059930 -3.3106e-05
8:28642657 A G 0.266944 1.1368e-05
8:28657761 A G 1.325552 -1.6174e-05
8:28658377 T C 0.097308 -9.9267e-05
8:28672455 C T 1.618069 -8.5360e-05
8:28681764 G A 0.135176 1.1637e-04
8:28682707 C T 0.079576 -3.3419e-06
8:28683562 G A 0.327321 -5.4169e-05
8:28691876 G C 0.062831 -2.0068e-05
8:28693829 A G 0.986387 -7.3651e-06
8:28695708 A G 0.051169 -7.2441e-05
8:28701733 T G 0.028618 1.3711e-04
8:28703556 T C 0.045596 4.9336e-05
8:28708832 C A 1.094227 -3.9842e-05
8:28715632 G A 0.077645 3.4625e-05
8:28715920 G A 0.066213 -2.2839e-05
8:28732888 C T 0.251299 -3.4793e-05
8:28734086 C T 0.098376 -2.3321e-06
8:28734574 C A 0.149691 -1.8268e-05
8:28754327 T C 0.037274 -6.4342e-05
8:28755988 T C 1.339856 -1.8554e-04
8:28759439 G A 0.020526 -9.0966e-06
8:28767027 A G 0.063601 -5.4639e-05
8:28769247 T G 1.911875 -1.7954e-05
8:28783032 G T 0.044233 3.7381e-05
8:28790638 A G 0.083981 8.9785e-06
8:28798784 T C 0.057138 -5.4120e-05
8:28814192 C G 1.951112 1.3261e-05
8:28826203 G A 0.040166 -1.9128e-05
8:28833576 T G 0.082377 3.3446e-05
8:28836980 C T 0.146195 -1.8099e-05
8:28861217 A G 0.023850 6.3495e-05
8:28881789 G A 0.037307 -9.4910e-06
8:28899997 A G 0.664318 2.4406e-04
8:28901692 A G 0.056531 9.5991e-05
8:28909523 T C 0.504601 5.2119e-05
8:28910397 A G 1.749288 3.9372e-05
8:28912406 T C 0.046304 -1.6149e-04
8:28917082 G A 0.051607 1.9255e-05
8:28918478 C G 0.171437 1.0051e-04
8:28918941 T C 0.040130 -4.8372e-05
8:28918967 A G 0.095548 -8.1997e-05
8:28926559 A G 0.048329 -6.5239e-06
8:28929739 A G 0.032256 1.3432e-05
8:28950309 T C 0.079836 3.5682e-05
8:28952574 A G 0.245940 3.2710e-04
8:28974994 G A 0.109969 -4.3298e-05
8:28975148 T G 1.819660 -2.3941e-05
8:28991869 A G 0.292306 5.1651e-05
8:29004822 C T 0.302585 -5.1466e-05
8:29006677 A G 1.723267 -4.4465e-05
8:29022325 G A 0.039556 4.2519e-05
8:29024943 A G 0.034418 4.0403e-05
8:29025431 A G 1.527594 1.1899e-05
8:29048845 C T 0.037596 -3.7941e-05
8:29053045 T C 0.135014 3.3971e-05
8:29058161 G T 0.281608 3.3449e-06
8:29070988 G A 1.778662 -3.3232e-05
8:29074403 G C 0.155822 -3.5825e-05
8:29074842 A G 0.260897 -2.3372e-05
8:29088747 T C 0.052617 4.5084e-05
8:29093803 C T 0.037923 9.7781e-05
8:29095410 T C 0.378208 -2.5447e-05
8:29096246 T C 0.096094 8.0887e-05
8:29096616 C G 0.238332 5.2173e-05
8:29096644 C T 0.270472 3.6786e-05
8:29107388 A G 1.863419 1.8767e-05
8:29109441 C G 0.066161 3.7005e-06
8:29110154 G A 0.313248 -3.9115e-05
8:29112073 A G 0.032042 -1.2026e-05
8:29112351 C T 0.058654 1.2379e-04
8:29136860 G A 0.305938 1.5489e-05
8:29149658 A C 0.334455 1.7451e-06
8:29153379 G C 0.038689 6.1366e-05
8:29153777 T C 1.529869 5.1007e-05
8:29154076 G A 0.250205 -8.4937e-05
8:29157593 C A 0.211363 8.1435e-06
8:29174418 A C 0.085130 -1.2215e-05
8:29175153 T C 0.561836 1.2818e-05
8:29188321 A G 0.027777 -1.5286e-04
8:29188937 A G 0.094893 -1.6438e-05
8:29198256 T C 0.347516 -7.1085e-06
8:29203191 T C 0.092812 -5.7306e-05
8:29203675 A C 0.105393 -7.9916e-05
8:29207872 A G 0.459540 1.1606e-06
8:29216438 G A 0.713355 -3.2071e-05
8:29231270 G A 0.330836 -8.4456e-05
8:29232549 T G 0.100037 -1.3502e-04
8:29235351 C T 0.045652 1.2025e-05
8:29247589 A G 1.364543 5.0902e-06
8:29251912 A G 0.021665 8.4028e-06
8:29254171 T C 0.032175 -9.3437e-07
8:29255195 G T 0.042075 -1.7065e-05
8:29255584 A G 0.171213 2.6309e-04
8:29255963 G T 1.397851 -1.4501e-05
8:29257223 A C 1.448199 -4.2367e-05
8:29260364 A T 0.401146 1.6977e-05
8:29261065 T G 0.218364 2.1902e-06
8:29263632 G T 0.036203 -2.6764e-05
8:29263686 T C 0.021922 3.6246e-05
8:29263778 T C 0.041481 -2.3621e-05
8:29265549 G A 0.044720 2.1245e-05
8:29268059 A G 0.174034 -5.6860e-05
8:29268561 A G 0.145702 3.5056e-05
8:29269024 C T 0.041507 2.2833e-05
8:29272247 T C 0.995927 2.2296e-05
8:29275779 C T 0.141576 1.0114e-04
8:29276435 G A 1.721537 5.3667e-05
8:29277652 T C 0.660199 -5.8424e-05
8:29281357 A G 1.761794 8.9666e-06
8:29284141 G C 0.110154 -5.0620e-06
8:29286994 C T 0.137610 -4.0002e-05
8:29291973 A G 1.237424 7.1557e-06
8:29293773 T C 0.074036 -7.3221e-06
8:29294354 G A 0.119262 -2.9669e-06
8:29296960 G A 1.872211 1.2169e-05
8:29297981 A G 0.081907 -7.8075e-05
8:29299583 C A 0.053276 -6.4963e-05
8:29301426 A G 0.059248 4.8263e-05
8:29302163 C A 0.246856 -3.5757e-05
8:29313504 C A 1.731628 5.4398e-05
8:29320181 G T 1.872293 1.2274e-05
8:29323625 C T 1.828452 -6.6026e-06
8:29325741 C T 0.103900 2.4253e-05
8:29327278 T C 0.077165 6.5082e-06
8:29334781 G T 0.532154 -7.9086e-05
8:29339985 G A 0.237920 -7.0847e-06
8:29340948 T C 0.374164 -3.7896e-05
8:29351566 G C 0.298142 3.4352e-05
8:29352220 T C 0.568416 -5.6422e-05
8:29353768 G A 0.300037 2.5143e-05
8:29354370 C T 0.038965 -4.2068e-05
8:29360305 C A 1.133163 2.0844e-05
8:29362644 T C 0.054990 -6.3208e-05
8:29366917 C A 0.703160 2.4318e-06
8:29383660 T C 0.191516 -3.1222e-05
8:29384592 C T 0.038092 -1.0548e-04
8:29388239 C A 0.045934 -3.0010e-05
8:29389615 A C 0.605148 -1.5382e-05
8:29392146 C T 0.173154 -1.3051e-05
8:29396698 C T 0.081303 9.1519e-06
8:29397405 G A 1.607592 3.4052e-05
8:29401902 C T 0.078297 -9.7713e-07
8:29407662 G A 0.703280 6.9996e-05
8:29408518 C T 0.031124 -8.1887e-05
8:29410072 G A 0.324815 -1.3724e-04
8:29411109 T G 0.214496 -1.5403e-05
8:29412849 C T 1.436813 -5.2175e-05
8:29413436 A G 0.522741 1.9317e-05
8:29418347 C T 0.085727 -2.9503e-05
8:29419713 A C 0.228572 -9.8287e-05
8:29422987 C T 1.462448 -1.6875e-05
8:29428875 T C 0.104146 -1.7576e-05
8:29434404 A G 0.046512 7.4626e-05
8:29435377 A G 0.065791 2.6729e-05
8:29441006 A G 0.207725 -4.3783e-05
8:29441907 A G 0.099031 1.0516e-06
8:29447357 T C 1.670420 1.5671e-05
8:29449945 G A 0.140892 -3.1235e-05
8:29452817 T G 0.027566 -7.6625e-06
8:29455781 A G 0.143242 -6.2015e-05
8:29459037 C T 0.482312 -1.0690e-04
8:29460731 A G 1.060150 2.4879e-04
8:29461001 T C 0.048365 -2.4362e-04
8:29462661 T C 0.040841 -1.7642e-05
8:29464487 T A 0.135332 1.4409e-05
8:29470356 A G 0.030114 -1.7304e-05
8:29471733 A C 0.038349 -4.6698e-05
8:29474366 C T 0.055785 4.4801e-05
8:29476634 G C 0.027758 8.8626e-05
8:29479313 T C 0.049754 -1.1891e-05
8:29486719 C A 0.474604 -3.3399e-06
8:29487568 C T 0.242474 -6.5850e-05
8:29493461 G C 0.054944 -7.1507e-05
8:29495175 T C 0.132144 -6.6887e-06
8:29501970 A G 0.060731 1.0251e-05
8:29512106 T C 0.032104 -8.8223e-05
8:29513926 A C 1.883367 -3.0317e-06
8:29513975 C A 0.022801 -3.1414e-05
8:29518996 T C 0.048855 -4.7340e-05
8:29519861 T C 1.291348 4.2227e-07
8:29519862 C T 0.046304 1.7318e-05
8:29532356 A G 0.944553 -9.0356e-06
8:29532787 T C 0.176462 8.1417e-05
8:29534269 T C 1.487850 -1.2562e-05
8:29535429 G A 1.974047 -3.0998e-05
8:29539870 G T 1.788513 3.0238e-06
8:29540768 C A 0.241653 -2.3103e-05
8:29545470 T C 0.390665 -4.7595e-05
8:29546294 G T 0.039825 3.3202e-04
8:29548667 G T 0.924215 -1.2685e-04
8:29550244 A T 0.060491 -5.6357e-05
8:29551269 A G 0.032237 -2.3028e-05
8:29552892 A G 0.056720 -8.6091e-06
8:29554594 G A 0.389328 2.9416e-05
8:29569473 G A 0.411334 1.8605e-06
8:29579387 C T 0.812113 -3.5034e-04
8:29582090 T C 0.024191 -1.3498e-04
8:29587347 A G 0.229747 2.5694e-05
8:29594532 C G 0.090800 2.1006e-05
8:29594988 A G 0.025742 7.5780e-05
8:29598009 G A 0.532359 -8.3818e-05
8:29598297 A G 0.246924 -1.9569e-04
8:29598973 C A 0.033863 9.7924e-06
8:29605088 C A 0.071861 -4.0535e-05
8:29610045 A G 0.049832 7.7492e-07
8:29616242 C T 0.216070 3.5243e-06
8:29619096 T C 1.625982 2.6994e-05
8:29624560 G A 0.022535 -6.5885e-05
8:29625440 G A 0.554167 -2.0332e-06
8:29625662 A G 0.030481 5.8683e-05
8:29627628 A G 0.034061 4.3777e-05
8:29631546 A G 0.043652 2.7254e-07
8:29631839 C T 0.345773 1.4381e-04
8:29633846 C A 0.119171 1.7311e-05
8:29635209 T C 0.149467 -4.1666e-05
8:29635910 A C 0.543699 -2.0460e-05
8:29636195 A G 0.045301 3.5495e-06
8:29636480 T G 0.961038 -1.4206e-06
8:29637075 A G 0.126808 -4.2923e-05
8:29644976 G A 0.023343 2.9283e-04
8:29647814 T C 0.032302 3.8426e-06
8:29648966 G A 0.996147 -1.9438e-05
8:29651779 A C 0.888453 -1.9231e-05
8:29663545 T C 0.094146 -1.2826e-05
8:29663675 T G 0.140298 4.3351e-05
8:29664401 T C 1.836989 -6.7398e-05
8:29665786 A G 0.920148 2.1416e-06
8:29667704 T C 0.023885 -1.4833e-05
8:29670112 T C 0.027832 5.2797e-05
8:29670568 A G 0.943280 -2.1843e-05
8:29671268 T G 0.266622 -1.1254e-05
8:29671418 A G 0.044623 1.2508e-05
8:29675822 A G 0.714575 -1.8583e-05
8:29681007 C T 0.073520 -1.0736e-03
8:29693561 T C 0.030380 -6.5793e-05
8:29697204 A C 0.113309 -2.7230e-06
8:29697805 T C 0.348902 8.2182e-08
8:29701233 G C 0.349918 -2.8229e-05
8:29702382 C T 0.034989 6.3177e-05
8:29702442 G A 0.341615 -6.3476e-05
8:29703905 T C 0.024807 -6.5264e-05
8:29714137 A G 0.052971 -1.1544e-05
8:29714974 A G 0.284935 -1.9621e-06
8:29717375 G C 0.327555 -5.4706e-05
8:29722381 T C 0.039319 1.8654e-05
8:29726906 C T 0.785044 -2.4977e-05
8:29737732 C T 0.057430 -4.6139e-05
8:29738400 C G 0.093646 3.3895e-05
8:29738956 C G 1.233957 7.7162e-06
8:29740955 G T 1.615167 -3.7398e-05
8:29743224 G A 0.080485 3.4979e-06
8:29743305 T G 1.756721 3.2590e-05
8:29743361 C T 0.424340 3.1431e-05
8:29743994 C G 1.684026 1.2365e-05
8:29745363 C T 0.035745 -3.9248e-05
8:29749136 A G 0.029040 5.6604e-06
8:29752101 C T 0.116260 2.3151e-05
8:29754459 T C 0.137990 1.2061e-05
8:29754597 A G 1.522715 2.8843e-06
8:29763531 G A 1.953375 -4.2528e-05
8:29768952 A G 0.169292 1.4655e-05
8:29777309 T C 0.051893 -2.3560e-05
8:29778174 A G 0.162995 2.6018e-05
8:29782071 G A 0.033529 2.7721e-05
8:29787764 T C 0.043652 7.3386e-06
8:29789609 T C 0.071955 -8.3726e-06
8:29790495 G T 0.052078 1.1117e-04
8:29791935 T C 0.099755 -4.8461e-06
8:29806463 G A 0.324475 1.1567e-05
8:29832859 G A 0.297421 6.3180e-05
8:29840089 A G 0.158867 -5.6616e-05
8:29850729 G A 1.099372 2.2696e-05
8:29850958 C G 1.954767 -6.6997e-05
8:29851571 T C 0.087746 2.0458e-05
8:29852712 C T 0.706642 -1.6479e-05
8:29858757 G A 0.029121 -9.0736e-06
8:29863396 G A 0.215343 4.8445e-05
8:29863404 C T 0.460017 -2.1181e-05
8:29866059 A G 0.067362 -1.6115e-05
8:29866072 A G 0.273328 -3.3156e-05
8:29866841 A G 0.128529 -4.9931e-06
8:29869365 A G 0.132014 -8.4125e-06
8:29872140 G A 0.792882 -2.1119e-05
8:29873603 G A 0.505442 -1.0008e-06
8:29876554 T C 0.286613 -3.5362e-05
8:29883905 C T 0.369831 -1.7637e-05
8:29884798 T C 0.494386 9.9893e-06
8:29887151 C T 0.066174 1.1883e-04
8:29890871 G A 0.417232 -1.0850e-05
8:29893900 C T 0.091890 1.0314e-04
8:29894450 C T 1.910492 2.3729e-05
8:29895765 A G 0.049968 -1.4598e-06
8:29896980 C A 0.069005 -1.2043e-05
8:29908354 A C 0.032341 2.4425e-05
8:29915974 T C 1.649478 2.3234e-05
8:29916937 A G 0.063068 -5.5735e-05
8:29920247 C T 0.046739 1.7236e-05
8:29922417 C T 0.054266 6.4756e-06
8:29954631 C T 0.051163 -7.1696e-05
8:29957151 C A 0.053916 -2.5202e-05
8:29960434 G A 0.104841 1.9407e-05
8:29960607 C T 0.073847 -7.0210e-05
8:29961951 T C 0.165219 -9.3844e-05
8:29966671 G A 0.070456 4.5453e-05
8:29972353 A C 1.895769 -1.2214e-04
8:29981249 A G 0.163430 -1.7360e-04
8:29985474 C T 0.065188 -2.6507e-05
8:29986454 G A 1.744131 1.1097e-05
8:29996256 C T 1.917181 -1.5256e-05
8:30004493 A G 1.845862 -8.5923e-05
8:30011499 A G 0.093627 -1.7944e-05
8:30013111 A G 0.052516 -3.5643e-05
8:30018355 T C 0.027229 2.5003e-05
8:30024144 C G 0.084058 7.0182e-05
8:30039023 G A 0.163988 9.2687e-05
8:30047004 G A 0.534020 5.5746e-05
8:30058471 T C 0.098158 1.8408e-06
8:30074133 T C 0.061669 5.2449e-05
8:30079138 G A 0.059401 -1.4271e-05
8:30085593 A G 0.050072 1.0976e-05
8:30089070 T C 1.838388 -1.1694e-04
8:30110866 T C 1.611831 -2.7872e-05
8:30116504 C T 0.069914 5.5920e-05
8:30120062 A G 0.044314 1.3905e-05
8:30127555 A C 0.091582 2.4343e-05
8:30128040 A G 0.125338 5.0765e-05
8:30130932 T C 0.246998 1.7816e-05
8:30131119 G A 0.062241 -2.9961e-07
8:30136827 A G 0.057249 -2.4044e-05
8:30144700 T G 0.039433 1.3181e-05
8:30149396 C T 0.054003 5.2343e-05
8:30157733 A G 0.159159 1.0236e-04
8:30161365 A G 0.088382 1.2653e-05
8:30162683 T C 1.522634 1.0055e-04
8:30162834 G A 0.393755 -2.3016e-04
8:30163085 A G 0.431039 -1.9449e-04
8:30164426 G A 0.087265 6.8381e-05
8:30165011 C T 0.042091 -1.3017e-05
8:30169122 C T 0.733809 -5.5342e-05
8:30171254 A G 0.428962 2.6624e-06
8:30176519 A G 1.325198 -1.2826e-05
8:30177422 A G 0.206271 -2.9045e-04
8:30179242 G C 1.372658 -7.6435e-06
8:30182929 G A 0.419919 2.4630e-04
8:30183549 C T 0.265003 -5.0925e-05
8:30183753 G T 0.544806 2.6980e-04
8:30189777 C T 0.102881 5.4636e-06
8:30208968 G A 0.744605 -1.1269e-05
8:30210274 C T 1.321229 3.2997e-06
8:30213209 T C 0.209611 8.2946e-05
8:30214056 A C 0.099096 4.7049e-05
8:30216603 T C 0.360045 5.5918e-05
8:30217218 G A 0.257937 8.9902e-05
8:30225495 C T 0.026086 3.4878e-06
8:30231281 T C 0.102838 -9.7564e-05
8:30234067 A G 0.022685 2.2989e-06
8:30241618 T C 0.142219 3.0000e-05
8:30247184 A C 0.090881 3.5511e-05
8:30247993 C T 0.037206 1.6906e-05
8:30253034 T C 0.076395 2.8821e-05
8:30262786 C T 0.654879 1.1727e-04
8:30265541 G A 0.059985 1.5436e-04
8:30266161 A G 0.624882 1.9967e-04
8:30275699 T C 0.091988 -1.6415e-04
8:30280833 A G 1.484237 -5.9491e-06
8:30294300 A G 0.067418 -5.1784e-05
8:30306775 T C 0.041020 3.4689e-05
8:30311321 T A 0.405339 -9.6977e-05
8:30314534 G A 1.467871 1.0358e-04
8:30322711 T C 0.148672 -1.8419e-05
8:30327090 T C 0.049628 1.2186e-04
8:30342504 A G 0.069485 2.9479e-05
8:30344278 A G 0.036732 9.7506e-06
8:30350230 C A 0.518181 -5.0834e-05
8:30353412 A G 0.471088 6.1995e-05
8:30366502 G A 0.227193 8.6903e-05
8:30395392 A G 0.072150 6.1701e-05
8:30410008 C T 0.030481 1.9042e-05
8:30411131 T C 0.071069 -8.0081e-05
8:30413888 T C 0.146702 -5.5855e-06
8:30428355 T C 0.038774 6.2244e-05
8:30429227 T G 0.135809 3.3024e-06
8:30433164 C G 0.056547 2.0518e-05
8:30438443 A G 0.259550 -5.5216e-07
8:30462417 C T 0.030718 -4.8406e-05
8:30465256 C A 0.473938 1.2333e-05
8:30483556 G A 0.047592 1.7907e-04
8:30484054 C T 0.847833 8.1776e-05
8:30487831 T C 0.034535 1.6970e-05
8:30494772 C T 0.064947 1.7533e-05
8:30498859 C T 1.563962 7.2600e-05
8:30509537 T C 0.032049 -3.3237e-05
8:30513682 C A 0.034428 -2.2231e-05
8:30530851 A C 0.149597 -2.9889e-05
8:30534563 G A 0.866483 8.2883e-05
8:30534633 A G 0.427664 -6.5809e-05
8:30539623 G T 1.557195 1.2784e-04
8:30544723 C T 0.023217 1.4835e-05
8:30556393 T C 0.022668 1.1069e-05
8:30565894 A G 0.077330 -7.6807e-05
8:30565945 T C 1.262490 3.4602e-05
8:30575838 C T 0.244408 -9.7201e-05
8:30577196 T C 1.889440 1.1339e-04
8:30594942 G A 0.346234 -3.4918e-04
8:30631471 T C 0.050556 2.9527e-04
8:30636625 A G 0.291835 -7.3211e-05
8:30640659 T C 0.175128 1.3489e-04
8:30647243 C A 0.157640 -9.2696e-06
8:30665968 T C 0.492734 -4.1248e-05
8:30668725 C T 0.200724 5.5264e-06
8:30686614 G C 0.077872 1.7547e-05
8:30687895 T C 0.102663 8.5264e-05
8:30689558 T G 0.230205 8.1579e-06
8:30700565 T C 0.053558 -9.3199e-06
8:30700598 C T 0.192217 -9.6886e-06
8:30701995 C A 0.183797 -3.1162e-05
8:30702602 C T 0.247041 -1.5555e-05
8:30702785 C T 0.102598 7.4170e-05
8:30713057 C T 0.253484 -1.0854e-04
8:30719303 T C 0.356711 -2.2911e-05
8:30721737 G A 0.143485 -1.5465e-04
8:30726911 T C 1.286587 1.8369e-05
8:30729639 A C 0.070089 -2.6494e-05
8:30743561 C A 0.164842 8.5551e-05
8:30764154 A G 0.080060 -6.3918e-06
8:30767835 C T 0.143887 -1.1004e-04
8:30771170 A G 0.023623 -9.5018e-05
8:30772163 C T 0.051984 -7.5497e-05
8:30775804 G A 0.107671 -1.4587e-05
8:30782297 G A 0.033616 4.6561e-05
8:30786324 A G 0.083344 -5.6798e-05
8:30787432 C T 0.546260 -2.2493e-05
8:30795118 C G 0.073747 -6.0335e-05
8:30797840 G A 0.407975 8.4008e-06
8:30802695 C A 0.294958 1.9054e-05
8:30811845 C T 0.459099 5.4228e-06
8:30818535 A G 0.101449 1.4938e-05
8:30820269 G A 0.035664 -2.5929e-05
8:30820798 C G 0.034801 5.5317e-05
8:30822094 A G 1.121872 -2.0321e-04
8:30825652 A C 0.065658 -3.8317e-05
8:30828160 A G 0.024070 1.0299e-04
8:30833659 C T 0.163115 8.2696e-05
8:30833822 T G 0.215742 -2.8289e-06
8:30841469 A C 0.064315 4.6415e-05
8:30847760 T C 1.211912 -1.9556e-04
8:30861607 C T 0.955754 -1.8430e-04
8:30869315 C T 1.010435 -1.9839e-03
8:30870317 A G 1.928441 -5.4420e-05
8:30887962 A G 0.093705 7.9201e-06
8:30891353 A G 0.074529 -1.4173e-05
8:30898532 C T 0.185160 1.6806e-04
8:30904936 G A 1.615612 -1.2465e-04
8:30907950 T C 0.091800 1.7966e-05
8:30921935 A G 0.124718 1.9324e-05
8:30936356 T G 1.412860 -2.2827e-04
8:30938704 A G 0.150006 1.0518e-04
8:30957126 G T 0.102877 1.2077e-05
8:30958561 T C 0.071536 3.7604e-05
8:30961683 A G 0.058787 1.0454e-05
8:30962693 C A 0.735189 1.2871e-05
8:30965963 T C 1.646116 -1.1151e-04
8:30971534 G A 0.086788 -5.1168e-06
8:30973957 T G 0.935062 -1.4743e-04
8:30981343 G A 0.041630 -4.7247e-05
8:30984461 G A 0.048849 -5.8576e-05
8:30999280 T G 0.912770 -9.2739e-05
8:30999428 C T 0.132589 -5.4596e-06
8:31014835 A G 0.041692 -6.4877e-06
8:31016282 G A 1.220734 4.2127e-05
8:31023686 A G 0.373924 5.2476e-05
8:31024638 T C 0.581421 7.9033e-06
8:31024654 C T 0.508048 1.1986e-05
8:31026051 A G 1.870955 -1.8608e-05
8:31030275 C A 0.270215 -3.6121e-05
8:31034275 T C 0.092033 -7.4455e-06
8:31034654 C T 0.070605 -3.8724e-05
8:31038312 T G 1.065379 -2.1457e-05
8:31047997 T C 1.773521 5.4143e-05
8:31054084 G C 0.058073 -2.8482e-05
8:31056172 G C 0.052033 -3.8601e-05
8:31058898 A G 0.028985 -4.1009e-05
8:31062127 C T 0.520301 1.1778e-05
8:31064309 A G 0.116730 -8.6742e-05
8:31066640 G T 0.161823 -8.3423e-06
8:31070598 C A 0.406040 4.1002e-06
8:31072165 C A 1.062017 -2.4982e-05
8:31079161 C A 0.487583 8.6922e-06
8:31080602 G T 0.060205 -4.5307e-05
8:31086662 C G 0.111573 1.2742e-04
8:31107532 T C 1.337393 -1.9432e-04
8:31108804 A G 0.081527 1.9467e-04
8:31115763 G A 0.240887 6.3550e-06
8:31121769 T C 0.512248 2.0094e-04
8:31123341 T C 0.372408 -1.5042e-04
8:31129444 C T 0.166650 4.1003e-05
8:31131426 A G 0.077401 1.7949e-04
8:31133658 T C 1.099865 -8.3204e-06
8:31133772 T C 0.039734 9.9708e-08
8:31133902 T C 0.048339 -3.6045e-07
8:31134781 T G 1.249826 3.2364e-05
8:31151130 G A 1.297483 1.1581e-05
8:31154435 C T 1.125598 -1.8705e-06
8:31157514 T G 0.078333 9.2133e-05
8:31159012 A G 1.062679 -4.1588e-06
8:31165272 G A 0.082945 -2.5411e-05
8:31166794 T C 0.036086 -1.0313e-05
8:31175781 A G 1.932359 -7.5289e-05
8:31176025 G A 0.066729 -7.5465e-05
8:31176113 G A 0.027453 1.1138e-04
8:31177175 C T 1.030556 -5.3166e-06
8:31188813 T C 0.058183 3.5742e-07
8:31196996 A G 0.068446 1.3089e-05
8:31198967 T G 1.952362 -3.9699e-05
8:31204210 A G 0.045999 -3.0771e-05
8:31210708 T C 0.082131 1.4603e-04
8:31216015 T C 0.029592 3.6128e-05
8:31218482 A G 0.612272 7.3632e-06
8:31223226 T C 0.079310 2.2242e-05
8:31229451 G C 0.043055 -1.3661e-04
8:31234108 T C 0.062598 6.4835e-06
8:31238992 C T 0.404745 3.0889e-05
8:31244162 G A 0.078164 7.4636e-05
8:31245118 A G 0.327866 1.8551e-05
8:31257226 T C 0.680822 1.0003e-04
8:31258061 A G 0.046255 4.4321e-05
8:31259582 T C 1.696795 5.4419e-05
8:31260005 G A 0.064866 -6.5816e-04
8:31267653 A C 0.191081 -1.8240e-04
8:31272592 A G 1.332492 1.8793e-05
8:31273853 C T 0.552323 4.4441e-05
8:31275861 A G 0.063263 5.1281e-05
8:31278876 C T 0.790613 1.1966e-05
8:31279189 G A 1.922599 1.6156e-05
8:31280580 C T 0.069498 -5.5868e-05
8:31288696 T C 0.042497 -1.2651e-04
8:31295275 G A 0.044911 -1.1067e-04
8:31311111 T C 0.037943 -1.5506e-05
8:31314521 T G 0.101284 -1.8831e-05
8:31315317 C T 0.388481 2.7682e-06
8:31317198 A G 0.029144 -1.0846e-04
8:31333448 C T 0.040387 4.8422e-05
8:31333916 C T 0.254866 2.0023e-05
8:31334564 T C 0.297061 4.7212e-05
8:31340938 G A 0.076603 2.8635e-05
8:31341152 T C 0.182155 -5.0028e-05
8:31361168 A G 0.021484 8.4973e-06
8:31362197 C T 0.996861 -1.1336e-05
8:31362526 G T 0.045152 -1.1022e-04
8:31392768 C A 0.099492 8.4320e-05
8:31392947 T C 0.100232 -9.6599e-05
8:31394229 A G 1.076700 -1.7674e-05
8:31396797 T C 0.188361 2.8065e-05
8:31400135 T G 0.053386 4.3880e-05
8:31400219 A G 0.718564 -8.6966e-06
8:31403217 T C 1.328665 3.3104e-05
8:31419297 C G 0.034084 -4.3999e-05
8:31439800 T G 0.076421 1.1927e-04
8:31442056 A G 1.006881 1.6174e-06
8:31442158 C T 0.288846 1.5080e-05
8:31445603 A C 0.030065 -7.9524e-05
8:31446565 A G 0.230844 5.6180e-07
8:31453914 A C 1.320255 -3.5690e-06
8:31454479 A G 0.062873 -7.3367e-05
8:31455615 C A 0.157416 3.9739e-05
8:31473675 C T 0.095847 -9.5453e-06
8:31473740 A G 0.221909 -9.8382e-05
8:31480654 T C 0.035596 -2.8140e-05
8:31491146 T C 1.895156 2.4259e-05
8:31495374 A G 0.449816 3.0319e-04
8:31495581 T C 0.807663 -3.1801e-05
8:31496014 A G 0.079820 5.3425e-04
8:31502726 T G 0.524806 1.0106e-04
8:31507815 T C 0.032961 -7.5753e-06
8:31510623 A G 0.063010 -8.2723e-06
8:31516716 A G 0.061380 -4.9383e-05
8:31518692 G T 0.130895 -3.7439e-05
8:31528260 C A 0.023317 1.2717e-04
8:31534499 T C 0.065860 -5.0300e-06
8:31545078 T C 0.067765 2.6680e-07
8:31557888 G T 0.505370 6.3885e-05
8:31559124 T C 0.038446 -4.2446e-05
8:31559891 C A 0.268050 -4.0397e-05
8:31575139 G T 0.044113 5.8891e-06
8:31588630 A G 0.096022 1.8822e-04
8:31590912 G C 0.031104 -2.2616e-07
8:31612816 G A 0.509979 6.9766e-05
8:31617362 C T 0.060222 4.7549e-04
8:31633447 T G 0.482647 1.0531e-05
8:31635834 C G 0.499171 7.7320e-05
8:31639292 G A 0.036683 2.3667e-06
8:31651880 A G 0.105562 1.5430e-05
8:31655184 A G 0.497980 -9.3379e-05
8:31657854 T C 0.356935 -2.7360e-05
8:31664435 C T 0.110963 5.8819e-06
8:31668404 G A 0.211740 -1.4872e-05
8:31695843 G C 0.050916 -5.7929e-05
8:31705780 G A 0.023194 -8.1443e-05
8:31716962 T C 1.257982 3.4939e-06
8:31736024 G A 0.701563 2.9389e-05
8:31747717 A C 0.138178 -4.4912e-05
8:31747991 A C 0.030812 1.8084e-06
8:31749779 C T 0.041081 7.5155e-05
8:31750161 G T 0.905380 4.8442e-06
8:31755889 A G 1.257057 3.1014e-06
8:31758757 G A 0.196592 -4.7715e-05
8:31761529 G C 0.150158 -2.5578e-05
8:31788334 C T 1.804450 7.9983e-05
8:31794740 A G 0.058339 5.7616e-05
8:31814160 A G 0.021863 -9.2159e-05
8:31815427 G A 0.274386 -5.2910e-05
8:31824555 C T 0.869855 -2.4821e-05
8:31830076 T C 0.031964 1.9107e-05
8:31834535 C T 1.637644 1.3636e-05
8:31848989 T C 0.114974 3.0647e-05
8:31849457 C T 0.033090 6.3468e-05
8:31851770 G A 0.112485 -1.7431e-05
8:31859236 C T 0.204908 6.7851e-06
8:31865194 T C 0.022425 -1.7127e-05
8:31866712 A G 0.050442 -5.6591e-06
8:31880140 C A 0.039588 3.9221e-05
8:31896831 G T 1.953514 -2.2968e-05
8:31898849 G A 1.402259 -4.1339e-05
8:31904954 G A 0.049595 2.6179e-05
8:31908469 C T 0.036210 -3.7124e-05
8:31921896 A G 0.059822 -7.0232e-06
8:31928961 C T 0.034301 -1.7704e-05
8:31932616 A G 0.066032 1.8988e-05
8:31947675 C T 1.398968 -2.2708e-05
8:31948145 G A 0.089816 7.9767e-05
8:31950827 A G 0.024726 3.3548e-05
8:31959345 T C 1.884760 -7.8867e-05
8:31963560 G A 0.095798 -1.8636e-06
8:31966441 T G 0.035483 1.1504e-04
8:31967133 A G 0.047359 1.5220e-04
8:31967649 C T 1.260072 -3.7871e-05
8:31968260 A G 1.399825 1.7415e-05
8:31982192 T C 0.020455 3.2785e-05
8:31988225 A G 0.100096 -2.9607e-05
8:31993804 T G 0.052182 5.1732e-05
8:31995281 C T 0.054542 -4.4095e-06
8:31996755 G A 0.133495 7.8322e-05
8:32001009 G A 0.251835 8.6132e-05
8:32010940 T G 0.051926 8.6835e-05
8:32012591 T C 0.044886 3.8543e-05
8:32020544 A C 0.028335 4.9443e-05
8:32022498 T G 0.035262 -1.3928e-04
8:32026903 A G 0.024963 -1.5569e-04
8:32027816 G A 1.123679 8.0357e-06
8:32047979 A G 0.027625 5.7201e-05
8:32050469 T C 0.125380 -5.8643e-06
8:32052044 G A 0.253772 3.0637e-05
8:32054018 G A 0.068579 2.4311e-05
8:32058188 C T 0.115773 -7.6742e-07
8:32063070 T G 1.538659 8.7968e-06
8:32063860 G A 0.236515 -2.2719e-06
8:32066467 G T 0.155209 -9.6137e-07
8:32068016 T C 0.115825 -3.9612e-06
8:32068317 T G 0.088233 9.8922e-05
8:32077394 C T 0.050494 -4.6488e-05
8:32087606 C T 1.774015 5.7384e-05
8:32090315 G A 1.341255 8.6657e-05
8:32092536 A G 0.226372 4.7358e-05
8:32095180 A G 1.341959 9.3544e-05
8:32099102 T C 0.967448 2.6475e-05
8:32101176 G C 0.063977 -4.9002e-05
8:32103241 G T 1.299557 1.3141e-04
8:32115158 C T 0.144946 -3.7994e-06
8:32118296 T G 0.226703 5.3253e-05
8:32119175 T C 1.200873 3.6174e-05
8:32120353 C A 0.588841 1.3034e-06
8:32122294 C G 0.031948 1.5920e-05
8:32125314 A G 1.896642 -6.1464e-05
8:32125346 A G 0.155384 2.3469e-04
8:32127540 G C 0.409172 -7.3831e-05
8:32131798 T C 0.456846 3.3255e-06
8:32137848 C A 0.032513 -2.8944e-05
8:32142930 C T 0.020568 3.6283e-06
8:32143462 A G 1.284906 2.6987e-05
8:32148607 A G 0.136146 1.4139e-04
8:32148822 G A 0.029575 4.7723e-05
8:32149956 A C 0.317087 -4.5252e-06
8:32150982 T C 0.291131 -1.3365e-05
8:32152304 T C 0.255402 -7.2357e-06
8:32169540 C T 0.770684 -9.8761e-07
8:32170223 C T 1.606638 -1.5994e-05
8:32172010 G A 0.661367 2.6807e-06
8:32177531 G A 1.331888 1.0652e-05
8:32187956 C T 0.114773 -8.8839e-06
8:32191452 T C 0.268644 -3.4105e-05
8:32191896 T C 0.036807 2.0947e-05
8:32201394 A G 0.196670 3.8759e-06
8:32203949 A G 0.095746 -3.6408e-05
8:32205350 A G 0.152898 -2.3241e-05
8:32205624 T C 1.225609 -1.9639e-05
8:32211161 A G 0.067025 -6.7920e-05
8:32214317 G A 0.224677 -3.3052e-06
8:32237748 G A 0.053610 -1.2143e-06
8:32245696 C A 0.751122 2.3462e-05
8:32246222 T G 0.025947 -1.2979e-04
8:32247220 G A 0.897097 -8.3216e-06
8:32253814 A G 0.059154 -4.5507e-05
8:32273529 A G 0.592502 -3.8315e-05
8:32275265 C T 0.561038 8.2020e-06
8:32278686 C A 0.174144 2.6123e-05
8:32283349 A G 0.041624 -2.6472e-05
8:32311309 G A 0.037605 -5.3250e-05
8:32313905 A G 0.643350 1.6096e-05
8:32317297 T C 0.054853 1.1073e-04
8:32331237 C T 0.045479 3.2885e-05
8:32332633 T C 1.255713 1.0004e-04
8:32337796 C T 0.048608 9.8023e-06
8:32348088 A G 0.404034 1.0061e-04
8:32360276 T C 1.086431 7.9534e-05
8:32364970 T C 0.219062 -1.3781e-05
8:32378493 A G 0.038222 -1.2148e-04
8:32383019 C A 0.171551 -5.7716e-06
8:32386784 C A 0.043555 3.5041e-05
8:32394977 T C 0.034093 -1.9034e-04
8:32408820 G A 0.910674 8.5226e-06
8:32411216 T C 0.043581 -2.3728e-05
8:32412359 G A 1.557516 7.1191e-06
8:32420989 T G 0.501410 -3.3585e-05
8:32425102 G A 0.173119 -2.3694e-05
8:32432369 C G 1.096227 -2.1344e-05
8:32437118 C T 0.524484 5.9385e-06
8:32438065 T C 0.325786 5.4526e-06
8:32446232 C A 0.046960 -2.8372e-05
8:32451709 G C 0.025797 2.4585e-05
8:32453358 A G 0.816534 -1.4288e-05
8:32456182 A G 0.195326 1.0150e-04
8:32458978 G A 0.956371 -1.5261e-05
8:32466409 T C 1.004382 -2.9517e-05
8:32486837 T C 0.041215 3.8252e-05
8:32486937 T C 0.025742 2.8590e-05
8:32486939 G A 0.030218 1.2570e-04
8:32493492 A G 0.034489 -2.2120e-04
8:32501987 T C 0.738425 -4.5868e-05
8:32505633 C G 0.023240 4.8534e-06
8:32507623 T C 0.039890 8.8562e-06
8:32509782 T C 0.163459 7.5526e-06
8:32512699 C T 0.028248 -6.9720e-05
8:32512823 A G 1.862331 1.0416e-05
8:32516647 G A 0.099895 7.7063e-05
8:32525918 C T 0.104825 1.6353e-04
8:32538215 A C 0.260968 -2.2631e-05
8:32538793 C A 1.971869 8.4712e-05
8:32540036 C T 0.175144 -1.2995e-04
8:32545916 A G 1.194612 -2.3656e-05
8:32558636 T C 0.040617 7.0361e-06
8:32564241 A C 0.072582 2.1470e-06
8:32573039 A C 0.712780 4.7767e-08
8:32579109 G A 0.426054 -4.2508e-05
8:32579646 C T 0.172249 -9.9582e-05
8:32582251 C T 0.030387 -5.3525e-05
8:32589555 A C 0.200545 7.8953e-05
8:32591639 A G 0.066619 -2.2673e-05
8:32596998 G T 0.305662 6.8039e-05
8:32602392 G T 0.594992 5.9717e-05
8:32603693 G A 0.192726 5.6515e-05
8:32611970 T G 0.097236 1.8506e-05
8:32612884 C A 0.030513 -4.6703e-05
8:32613983 C T 0.356134 9.2455e-05
8:32615098 T C 0.538844 -3.2539e-05
8:32617713 T C 0.079583 7.5614e-05
8:32620467 G A 0.402227 -2.2541e-05
8:32621630 T C 0.045246 -3.5923e-05
8:32623361 C T 0.021516 1.0251e-06
8:32631178 G A 1.793992 -5.2804e-05
8:32631253 C G 0.068093 -4.3573e-05
8:32654137 A G 1.793233 -6.1953e-05
8:32655102 T C 0.025973 -1.3993e-05
8:32671966 A G 0.089469 2.0230e-05
8:32695058 A G 0.039520 7.6492e-05
8:32702903 T G 0.284857 8.1740e-05
8:32713997 C T 0.069070 -4.7768e-05
8:32717709 T C 0.041299 -1.0074e-05
8:32732337 G A 0.100271 -3.1958e-05
8:32733571 A C 0.066684 -4.0766e-05
8:32748779 C T 1.147169 -5.3491e-05
8:32757540 G C 0.022685 9.4904e-06
8:32772068 A G 0.107204 -1.7077e-05
8:32777267 C T 0.032854 7.1962e-05
8:32783363 A C 0.023512 -3.5773e-05
8:32820097 C T 0.097428 -1.3013e-05
8:32822039 C T 0.123696 2.6230e-05
8:32826953 A G 0.040277 9.6913e-07
8:32836413 A G 0.053594 -3.6973e-05
8:32842853 T G 0.785826 -6.1687e-06
8:32859427 T C 0.065262 5.6837e-05
8:32859636 T C 0.109168 1.7913e-05
8:32863768 G T 0.327558 -2.4455e-05
8:32872476 G T 0.036518 1.3745e-04
8:32879424 T C 0.671270 2.6223e-05
8:32906027 T A 0.115873 2.8458e-05
8:32908691 C T 0.305033 2.0350e-05
8:32919586 T G 0.053896 -2.2978e-05
8:32926654 A G 0.261884 -4.8377e-05
8:32943159 T C 0.388893 4.7568e-06
8:32945504 A G 0.267009 -2.8616e-05
8:32952403 A G 0.161090 9.4894e-06
8:32959945 C T 0.887174 1.2035e-05
8:32964195 G A 0.056609 -3.5301e-05
8:32975062 C G 0.253707 1.6898e-05
8:32979314 G A 0.930340 -3.7894e-06
8:32997156 G A 1.019140 -5.0162e-07
8:33007441 G A 0.130200 8.9375e-05
8:33010662 A G 0.403849 -1.4279e-05
8:33020815 T C 0.039488 6.9810e-05
8:33020865 T C 0.048073 1.8060e-05
8:33028475 G A 0.480650 -7.5712e-06
8:33049378 G A 0.768828 5.9641e-05
8:33058411 G A 0.026635 -4.0413e-05
8:33059757 C T 0.780269 4.7293e-05
8:33068332 C T 0.522274 9.5159e-06
8:33070419 A G 0.036641 5.6849e-05
8:33072190 A G 0.165283 -2.5676e-04
8:33087178 C T 0.113829 1.2236e-04
8:33092928 A G 0.524066 1.5575e-06
8:33092965 A G 0.055788 3.9881e-05
8:33097760 G A 0.027005 -3.8956e-05
8:33099421 T C 0.035294 -8.6317e-05
8:33131062 A G 0.528292 -2.4348e-05
8:33136039 G A 0.526039 2.6893e-06
8:33152175 A C 0.062211 2.7624e-05
8:33153586 T C 0.111865 2.3717e-06
8:33156538 C T 0.697405 -2.7125e-05
8:33172592 C T 0.585751 -4.6712e-05
8:33173269 C A 0.131330 -1.2622e-05
8:33178172 T C 0.028910 6.6799e-05
8:33178687 T C 0.075568 -1.2070e-05
8:33184848 C T 0.446843 9.5213e-06
8:33190892 C G 0.045733 -1.3335e-05
8:33200294 T C 0.036167 6.8334e-05
8:33201118 T C 0.026677 -4.2703e-05
8:33203726 C T 0.255509 8.1356e-06
8:33206723 T C 0.071017 -6.0185e-05
8:33211821 T C 0.425937 3.5966e-05
8:33243976 T C 0.053558 3.0695e-05
8:33248923 T C 0.400581 3.8921e-05
8:33258365 G A 0.504221 3.0730e-05
8:33269745 T C 0.610643 7.7355e-05
8:33270850 A G 0.367146 2.2551e-05
8:33276607 A G 1.465259 6.2245e-06
8:33282335 A G 0.070689 4.7683e-06
8:33289267 A G 0.090761 -5.4276e-05
8:33290249 C G 0.429669 1.6861e-06
8:33292416 A G 0.084438 -8.8788e-06
8:33294744 T C 1.207202 1.2723e-05
8:33297428 T C 1.891287 -4.5201e-06
8:33307340 A G 1.210815 1.5192e-05
8:33313329 A G 1.303218 5.3842e-06
8:33318656 A G 0.052919 -1.3875e-05
8:33342107 C T 0.066820 4.0935e-05
8:33346423 C A 0.039806 -3.7914e-05
8:33356074 G A 1.250397 1.3545e-05
8:33356323 A G 0.038514 5.6466e-06
8:33369944 C T 1.238336 7.4949e-06
8:33369994 G A 1.289778 6.0339e-06
8:33370261 A G 0.840585 2.2051e-05
8:33371082 G A 0.270504 -1.1501e-05
8:33374265 A G 0.078106 1.7794e-05
8:33386408 G A 0.048829 -6.5273e-05
8:33393050 C T 1.226252 -4.6563e-06
8:33397032 G A 1.146656 -8.2157e-06
8:33400441 A G 0.055460 5.8175e-05
8:33412036 T C 0.070329 4.4285e-05
8:33412681 A G 0.051478 6.2499e-05
8:33416003 C T 0.066911 1.3679e-05
8:33421255 A C 1.145036 -8.5025e-06
8:33425679 C G 0.030916 1.5968e-04
8:33427447 G A 0.048034 -1.2712e-05
8:33456819 G A 0.149090 -2.4131e-05
8:33457369 A G 0.736257 6.9274e-05
8:33458027 T C 0.182139 -2.5827e-06
8:33474456 T C 0.034668 6.9771e-05
8:33474531 T C 0.027225 3.6875e-05
8:33482411 C T 0.889138 1.8444e-05
8:33494448 G T 0.053409 3.3323e-05
8:33495305 T G 0.052915 5.4849e-06
8:33498109 C T 0.051773 -3.5813e-05
8:33506832 G A 0.021172 4.3294e-05
8:33514145 G A 0.777101 8.5672e-06
8:33524200 G T 0.090722 -1.1950e-04
8:33535465 A C 0.072974 -6.6207e-05
8:33546113 G A 0.098093 -7.6531e-05
8:33551744 T C 0.195836 -4.6163e-05
8:33562315 G A 0.040546 1.0345e-05
8:33564861 C A 0.808049 3.5644e-05
8:33564880 G A 1.972830 -4.0981e-05
8:33565378 A G 0.153245 1.6192e-05
8:33570254 T C 0.101660 -1.6364e-04
8:33571642 G A 0.094815 -4.6937e-05
8:33595740 C T 0.200097 -6.3409e-05
8:33620461 C A 0.057563 -8.5253e-05
8:33628652 T G 0.911371 9.1930e-06
8:33643280 T C 0.057648 -9.0772e-05
8:33644118 A G 0.153355 1.6992e-05
8:33657521 A G 0.036343 -1.2706e-04
8:33660006 G A 0.082098 -1.4752e-05
8:33660787 T C 0.026239 1.4823e-05
8:33665680 G A 0.166721 2.2194e-05
8:33672566 G A 0.053117 -3.2285e-04
8:33697255 C A 0.785310 1.5872e-05
8:33702768 C T 0.201681 -6.5279e-05
8:33706604 G A 0.028621 -7.1042e-06
8:33719871 T C 0.083971 4.9930e-05
8:33727631 A G 0.088947 1.9139e-05
8:33739248 T C 0.036976 -5.7661e-06
8:33746481 T C 0.051702 9.2842e-06
8:33764921 G T 0.170223 3.2085e-06
8:33765126 C A 0.951807 1.4614e-05
8:33770070 T C 1.044710 1.5823e-05
8:33771998 G A 0.043623 1.3615e-04
8:33777718 A G 0.098535 -3.0845e-05
8:33780272 C T 0.162885 -3.0813e-05
8:33787332 A G 0.212042 8.4784e-05
8:33791598 C T 1.205375 2.2562e-05
8:33797248 C G 0.955231 -3.8568e-05
8:33801537 A C 0.225168 -6.3596e-05
8:33803139 A T 0.023444 3.7317e-05
8:33803654 T C 0.031263 5.0515e-05
8:33829693 A G 0.087256 6.0271e-05
8:33838587 C T 0.089803 1.5621e-05
8:33844628 A G 1.558351 1.8347e-05
8:33845100 G A 0.042188 -2.0514e-06
8:33845519 A G 0.197261 -2.3135e-05
8:33847321 C T 0.038193 3.1863e-06
8:33853491 A G 0.149084 -2.0601e-05
8:33856675 T C 0.051322 1.4676e-05
8:33880075 T G 1.904848 -7.2552e-06
8:33881713 T C 0.053341 2.5601e-05
8:33885221 T C 0.061757 7.0580e-05
8:33898651 G A 0.058252 -2.9304e-04
8:33902234 A G 0.048313 1.5129e-04
8:33903662 A C 0.093263 2.3763e-05
8:33919222 A T 0.022636 -3.2408e-05
8:33922665 A G 0.149016 -2.1164e-05
8:33933212 C T 0.074636 -1.1105e-04
8:33933868 A G 0.041598 3.6885e-05
8:33957732 C T 0.197657 -3.7101e-05
8:33958803 C T 0.052815 1.4075e-05
8:33959906 C T 0.436232 -3.3280e-05
8:33964790 A G 0.091050 1.7282e-05
8:33982252 G T 0.144553 2.3386e-05
8:33988130 C T 0.322384 -9.0436e-06
8:33990918 C T 0.025181 2.2724e-05
8:34002718 A G 0.127993 3.2837e-05
8:34004341 T C 0.031847 -1.3366e-04
8:34009518 T C 0.159558 -1.5065e-05
8:34012027 C A 0.326328 9.1103e-06
8:34016359 A G 0.070991 2.9473e-05
8:34020649 G A 0.097493 -8.5231e-05
8:34043510 T C 0.058583 2.1391e-05
8:34051229 A G 0.277986 -5.8199e-05
8:34080470 C T 0.027274 -3.1765e-05
8:34089490 G T 0.886769 -4.2419e-06
8:34094685 G T 1.146753 1.7986e-06
8:34102353 A C 1.206492 -1.5188e-05
8:34102619 C T 0.378714 1.6207e-05
8:34119062 A C 1.825015 1.5666e-05
8:34119148 A G 0.063487 4.2427e-05
8:34120699 A G 0.168487 -6.7190e-07
8:34123534 T C 0.059725 3.3096e-05
8:34126948 T C 0.098213 1.3929e-05
8:34130446 T G 0.052721 -3.5834e-05
8:34135098 A G 0.283062 -2.9628e-05
8:34137983 C G 0.053023 -4.2165e-05
8:34143860 G T 0.106688 -8.7598e-06
8:34147715 T C 0.026226 -4.2592e-05
8:34176474 A G 0.180785 -1.6922e-05
8:34177042 A G 0.296509 -1.0709e-05
8:34178686 A G 0.056723 1.0403e-04
8:34179752 C T 0.316032 -1.7542e-05
8:34196614 G A 0.022444 1.7426e-05
8:34208203 G A 0.038595 -3.7383e-05
8:34228384 C A 0.044571 1.9856e-05
8:34230938 G A 0.067596 9.2011e-05
8:34233291 G A 0.058521 5.7538e-06
8:34236992 T C 1.877859 6.7134e-06
8:34256139 T C 0.280793 -1.4070e-05
8:34263415 C G 0.094916 -1.7235e-05
8:34271518 T C 0.025976 -4.4295e-05
8:34281297 C T 1.623240 -6.9223e-06
8:34289135 T C 0.711797 -1.4643e-05
8:34314501 G A 0.034246 9.6077e-06
8:34325604 G T 0.526825 -5.8564e-05
8:34326694 C T 0.054097 -3.9536e-05
8:34330951 T C 0.073520 3.9315e-05
8:34344293 T C 0.124140 -4.2515e-05
8:34344519 T C 0.045246 -1.7907e-05
8:34346952 A G 0.048897 -1.6606e-05
8:34363539 G A 0.034979 2.1998e-05
8:34363764 A G 0.066749 -4.2094e-05
8:34375281 A G 0.024256 -2.1513e-05
8:34377422 T C 0.154650 -1.2116e-04
8:34390532 A G 0.128503 1.3735e-04
8:34392326 T C 0.027550 3.1891e-05
8:34404076 A G 0.036408 -7.5007e-05
8:34405897 T C 0.530635 -1.2166e-04
8:34415528 G A 0.283088 -1.2846e-05
8:34415598 G C 0.045668 -1.0347e-05
8:34419575 A C 0.450011 -6.9057e-05
8:34420916 T C 0.379182 8.7011e-05
8:34437295 C T 0.533066 9.3811e-05
8:34441387 G T 0.057223 8.4973e-05
8:34460101 C A 0.021097 2.9396e-05
8:34460828 A C 0.152505 -1.5778e-04
8:34468683 A G 0.830812 -1.0537e-04
8:34470686 T G 0.022814 3.8613e-05
8:34488103 C T 0.068385 9.4479e-05
8:34490599 T C 0.301852 3.0219e-06
8:34496458 C A 0.053922 5.5089e-05
8:34499676 G A 0.054964 -1.7334e-05
8:34509409 T G 0.075782 -2.1639e-05
8:34512513 C G 0.296207 -2.4308e-05
8:34522084 T C 0.022603 -2.4294e-05
8:34524003 G A 0.256408 -1.7800e-05
8:34524109 A G 0.408932 -8.7092e-05
8:34524479 C T 0.710547 -2.3460e-04
8:34533476 T G 0.035943 -1.0403e-04
8:34544891 C T 0.032561 4.6031e-06
8:34550799 T C 0.897681 -1.3257e-04
8:34561431 C T 0.025518 -1.4940e-05
8:34561704 A G 0.158678 1.3201e-04
8:34567487 A G 0.113812 1.4887e-05
8:34569799 A G 0.081063 5.8515e-05
8:34571911 A G 0.080985 1.6536e-04
8:34594021 C T 0.029910 8.3080e-05
8:34607800 T C 0.062585 -1.6488e-05
8:34619811 A G 0.032847 -7.7997e-06
8:34647852 G A 0.051059 3.7553e-05
8:34649319 G A 0.097291 7.0261e-06
8:34654218 G T 0.288593 1.9302e-05
8:34678632 C G 0.103445 -8.1829e-06
8:34684669 T C 0.026372 5.0734e-05
8:34692607 G A 0.020448 -6.8634e-06
8:34693108 G T 0.069595 8.3162e-05
8:34699411 A G 0.070663 -3.2590e-05
8:34706724 C T 0.033347 -1.5146e-05
8:34710118 C T 0.203463 -2.9988e-05
8:34715767 A G 0.021211 -2.4217e-05
8:34715857 G T 0.029871 -1.4427e-05
8:34723346 C T 0.051828 -1.8799e-05
8:34726827 C T 0.032604 -4.6318e-06
8:34730035 G A 0.663321 -5.5333e-05
8:34730624 T C 0.193307 4.4806e-05
8:34737190 T C 0.098599 6.6566e-06
8:34764670 T C 0.162255 -1.0388e-05
8:34776368 G A 0.116987 5.2735e-05
8:34778489 T C 0.041789 2.7622e-05
8:34794654 A G 0.961168 -2.5056e-05
8:34796727 C A 0.055194 3.1578e-05
8:34797403 T G 0.606329 1.0440e-05
8:34800411 T C 0.173943 -6.1779e-05
8:34803940 T C 0.164936 -5.2810e-06
8:34812182 C T 0.079109 -8.7326e-06
8:34813876 T C 0.114147 -1.5207e-04
8:34814847 A G 0.091783 1.1509e-05
8:34816334 T C 0.034298 5.2438e-05
8:34825930 G A 0.034444 -3.2718e-05
8:34838361 A G 0.069949 2.0729e-05
8:34842329 G T 0.424723 1.3126e-04
8:34842416 C T 0.597741 -3.0513e-06
8:34842445 C T 0.161931 -1.1089e-05
8:34867436 C T 0.089956 5.7745e-05
8:34872228 A G 0.171376 -6.5393e-05
8:34874887 A G 0.947318 -4.0102e-05
8:34889986 T C 0.541719 -3.6739e-05
8:34892197 G A 0.922310 7.9281e-06
8:34892232 G A 1.442747 2.5784e-05
8:34901580 A G 0.145419 1.1906e-04
8:34904348 A G 0.194995 -6.6966e-07
8:34906448 G A 0.552674 1.2017e-05
8:34920957 T C 0.114374 2.4734e-05
8:34924902 A G 0.096902 -3.3267e-05
8:34925210 G A 1.471001 8.9738e-05
8:34931167 T C 1.418183 -9.1041e-06
8:34949185 G A 0.028124 4.2696e-05
8:34954929 G A 0.061040 1.5014e-05
8:34960117 C T 0.515140 -1.2968e-04
8:34966862 T C 0.089888 -1.1962e-05
8:34975110 T C 0.850027 9.8563e-05
8:34993245 G A 1.370363 5.7817e-06
8:34995313 C T 0.043269 1.6883e-04
8:34995481 T C 0.093474 2.1002e-05
8:35000596 G C 0.079294 -1.3668e-05
8:35001382 A G 0.048839 -1.3176e-05
8:35004513 A G 0.391964 1.5420e-05
8:35008298 T C 0.160726 7.5580e-06
8:35008838 A G 1.326299 4.8759e-05
8:35011694 A G 0.080696 -2.4793e-06
8:35013232 A G 0.359873 -3.6493e-05
8:35013543 C T 0.026842 -2.2871e-06
8:35020325 G C 0.170817 1.0104e-04
8:35023420 C T 0.021133 4.5590e-05
8:35024364 C T 1.920739 1.5190e-06
8:35024521 A G 0.075431 -5.5411e-05
8:35026375 G A 0.241880 2.5019e-05
8:35042190 T G 0.063639 -5.2548e-06
8:35054610 T C 0.495363 2.7068e-05
8:35075019 C T 0.943248 8.8758e-06
8:35075953 A G 1.230156 2.3047e-05
8:35088784 T C 0.230426 -2.1549e-05
8:35098551 C A 0.946643 3.5719e-05
8:35102627 A G 0.832263 -1.9540e-05
8:35122576 T C 0.079488 2.5952e-05
8:35131468 G A 0.026219 -1.6855e-05
8:35136810 T C 0.139204 2.5935e-05
8:35140016 A G 0.030776 9.2815e-06
8:35152803 G A 0.041731 1.9082e-06
8:35159064 T C 1.688843 1.3432e-05
8:35161035 T G 0.070566 -2.3741e-05
8:35164845 G A 0.128360 -4.3380e-05
8:35174099 T C 0.838547 -2.3031e-05
8:35182128 C A 0.138321 3.2018e-05
8:35197093 T C 0.080667 -5.8053e-05
8:35199368 G A 0.041601 9.0409e-06
8:35209123 C G 0.030844 2.5096e-05
8:35223719 A G 0.024174 -5.0805e-05
8:35225249 T C 0.873065 2.8016e-05
8:35225501 C G 0.453824 -5.0874e-06
8:35230731 C T 0.044477 1.9689e-05
8:35231518 G A 0.082806 -3.9632e-05
8:35232889 A G 0.079190 -4.4968e-06
8:35255736 T C 0.131213 -4.0908e-05
8:35259940 G A 0.112069 1.1903e-05
8:35260770 A G 0.419835 5.9515e-05
8:35261125 G C 0.304737 -1.1786e-05
8:35263169 T C 0.026375 -3.2648e-05
8:35268929 G A 0.043214 -3.0984e-05
8:35273389 G A 0.080835 7.2587e-06
8:35280730 G A 0.949331 3.2618e-05
8:35300157 T C 0.098635 -1.2937e-05
8:35309223 T G 0.195777 -5.1883e-05
8:35312167 G T 0.030260 -6.6649e-05
8:35312380 T G 1.094335 -6.6621e-06
8:35326122 G T 1.833477 -1.7488e-05
8:35343089 C G 0.175176 -1.7558e-05
8:35343268 A G 0.039582 6.0101e-05
8:35343481 G T 0.079592 1.3094e-04
8:35348141 G C 0.047531 9.6729e-06
8:35358622 A G 0.081095 -2.5900e-05
8:35358869 A G 0.023129 5.8054e-05
8:35363043 G A 0.066613 3.5087e-05
8:35371060 C A 0.190938 2.4126e-05
8:35375076 C T 0.095324 -4.4015e-05
8:35380121 G T 0.608221 1.4917e-04
8:35397152 A G 0.404284 1.2908e-04
8:35402657 A G 0.154946 7.5238e-05
8:35408949 A G 0.256930 -4.4017e-05
8:35415702 G T 0.202214 1.0523e-05
8:35423882 A G 0.173038 1.0955e-04
8:35431511 T G 0.034879 -8.5666e-05
8:35432266 A G 0.672851 1.0405e-04
8:35441796 T G 0.065318 -6.1606e-05
8:35452296 A G 0.082234 4.1018e-05
8:35463395 T C 0.045411 5.4660e-05
8:35467955 C G 0.089670 1.1191e-05
8:35472189 A G 0.040351 2.0281e-05
8:35474609 T C 0.048956 3.0616e-05
8:35484808 T C 0.221636 3.6505e-05
8:35493675 T G 0.191392 3.1165e-04
8:35506256 C A 0.119450 5.2982e-05
8:35508400 G A 0.295139 9.5909e-05
8:35508582 C T 0.056294 4.3681e-05
8:35514357 G T 0.103656 3.0141e-06
8:35516702 A G 0.034230 4.2111e-05
8:35529041 G C 1.640452 -4.7106e-05
8:35532437 G A 0.071978 6.8882e-06
8:35532764 T C 0.031201 3.8265e-06
8:35534138 T C 0.078203 -2.1808e-06
8:35534899 A G 0.151346 -2.8128e-05
8:35535126 A G 0.930940 3.3428e-06
8:35535378 G A 0.060485 -2.0565e-06
8:35538457 C A 0.048826 4.7546e-05
8:35539070 C T 0.033262 -9.3190e-05
8:35540497 C T 0.215567 5.5845e-05
8:35546676 G A 0.026294 3.2702e-05
8:35554113 A G 0.086249 -5.5101e-05
8:35555270 T G 1.935861 -6.3308e-05
8:35561861 A G 0.170139 3.3883e-05
8:35561981 T C 0.215846 1.0138e-04
8:35567714 G A 0.117237 9.7928e-06
8:35572305 A C 0.021841 -1.8559e-07
8:35580299 T C 0.073899 -2.4954e-04
8:35587151 C T 0.104948 1.1328e-05
8:35601718 C G 0.053298 -8.5864e-06
8:35604169 G A 0.074308 -9.3510e-06
8:35607946 G A 0.065937 5.2545e-05
8:35612633 C T 1.973690 -5.6767e-05
8:35641942 G A 0.235259 8.7630e-05
8:35645991 C T 0.219306 -2.1815e-06
8:35656529 C T 0.058368 3.7641e-05
8:35657163 G A 0.066947 -2.4478e-05
8:35664547 T C 0.070368 4.3193e-05
8:35681983 T C 0.042286 -4.2851e-06
8:35717611 T C 0.089657 -4.7026e-05
8:35719394 C T 0.032399 -5.0575e-05
8:35720239 A C 0.058826 -8.8801e-05
8:35721290 C T 0.050679 1.0860e-04
8:35724055 T C 0.109083 1.0268e-04
8:35732038 T C 0.029455 2.7760e-04
8:35754100 G A 0.491199 -1.4440e-04
8:35762655 T G 0.049537 4.1888e-05
8:35784889 A G 0.104065 3.9424e-05
8:35787270 A G 0.092342 -8.9009e-05
8:35798548 T C 0.452325 -3.2380e-04
8:35801166 A G 0.075081 -2.8531e-05
8:35804854 C T 0.112699 1.6468e-05
8:35822535 A G 0.021954 -6.0496e-05
8:35831522 C T 0.026453 8.8435e-06
8:35837165 T C 0.037498 2.0690e-05
8:35862137 C T 0.025992 2.9436e-05
8:35870889 A G 0.027339 3.3782e-06
8:35879617 G T 0.237930 3.3866e-05
8:35905284 G T 0.287389 2.1958e-04
8:35907190 G T 0.034035 -5.0246e-05
8:35918388 C T 0.057638 5.0296e-05
8:35918504 C T 0.047472 -7.7496e-05
8:35928309 G A 1.018368 1.1933e-05
8:35930473 A G 0.038397 4.9924e-06
8:35934191 A C 0.269793 3.1359e-05
8:35935271 A G 0.047713 -2.8112e-05
8:35957520 C T 0.134676 4.0605e-05
8:35971841 A G 1.020374 7.1531e-06
8:35992711 T C 1.015700 8.2324e-06
8:35996161 A G 0.255386 1.6598e-05
8:35999591 T C 1.174797 -1.1777e-05
8:36013322 C T 0.049507 1.2546e-04
8:36014123 G A 0.075155 2.0490e-05
8:36025847 G A 1.160561 3.5845e-05
8:36041195 G A 0.047959 4.3474e-05
8:36042123 T C 0.039342 -5.1189e-05
8:36043679 T C 0.025512 2.9649e-05
8:36048060 A G 0.039092 4.6062e-05
8:36051749 G A 0.021396 -5.3455e-05
8:36062233 A G 0.192243 1.2938e-05
8:36094968 A G 0.043519 -4.2107e-05
8:36104180 A G 0.028611 6.6907e-06
8:36123663 C T 0.082536 8.1993e-05
8:36124334 G A 0.266879 1.5902e-05
8:36125398 C T 1.616300 4.8791e-05
8:36149724 T G 0.054490 -8.3919e-05
8:36174247 C T 0.034600 1.2393e-05
8:36184305 T C 0.059297 2.6212e-05
8:36201248 C T 0.030520 5.0738e-05
8:36215898 T C 0.363329 -8.3930e-05
8:36232829 A G 0.105919 -4.4820e-05
8:36233125 A G 0.073205 6.8856e-05
8:36242982 A G 0.073042 7.7486e-05
8:36256428 A G 0.591769 2.5817e-05
8:36304744 C T 0.024895 3.3939e-05
8:36305166 T C 0.093439 -4.7208e-05
8:36318814 T C 0.066749 -4.0724e-06
8:36333231 T C 0.048644 1.1167e-05
8:36353723 A G 0.032993 -8.5749e-05
8:36358851 A G 0.047281 1.0014e-04
8:36359224 T C 0.056440 -4.1092e-05
8:36380395 T C 0.179107 2.2199e-05
8:36386099 A G 0.053126 -1.1933e-04
8:36391230 T C 0.104166 -2.9059e-05
8:36405160 C T 0.021383 -7.5220e-05
8:36411205 C A 0.185823 3.7755e-05
8:36416369 C T 0.070517 -3.6293e-05
8:36420485 C T 0.056612 6.2752e-05
8:36437573 T C 0.041507 4.5501e-05
8:36442446 G T 0.561220 8.0255e-06
8:36445852 T C 0.077223 5.0818e-05
8:36455790 A G 0.147205 4.2210e-05
8:36479105 C T 0.717960 3.2034e-05
8:36485918 T C 0.075655 -2.8117e-06
8:36496987 G A 0.104977 -2.7834e-06
8:36505001 T G 0.050247 5.4811e-05
8:36513197 C T 0.196118 4.7796e-05
8:36531654 C T 0.051101 4.0932e-05
8:36533283 A C 0.120833 9.3957e-05
8:36536695 C T 0.140161 1.2685e-05
8:36549018 G A 0.589610 -7.1501e-06
8:36556180 A C 0.024843 -7.0486e-05
8:36556553 T C 0.210769 -4.1498e-06
8:36556762 A G 0.029066 1.0533e-04
8:36560542 G A 0.050527 -5.6378e-05
8:36560990 T C 0.023502 4.1673e-05
8:36602202 T C 1.972005 -1.7552e-05
8:36603585 G A 0.331472 -1.3483e-05
8:36606815 C T 0.062734 2.1569e-06
8:36610231 T C 0.023882 -7.1239e-05
8:36615013 C T 0.038008 5.7342e-05
8:36615223 A G 0.079086 -6.7906e-06
8:36618088 C T 0.477784 2.0304e-05
8:36633318 T C 0.420997 2.7991e-05
8:36633428 C T 0.100751 8.3009e-06
8:36637554 G A 0.029900 -8.5570e-05
8:36657002 T C 0.347906 -3.9478e-05
8:36661448 A G 0.032967 2.9300e-05
8:36664830 T C 0.067294 1.1735e-06
8:36666329 G A 0.041624 -4.8748e-05
8:36668846 G T 0.121807 -6.8221e-06
8:36677470 T C 0.049660 1.6436e-05
8:36678840 A G 0.142021 3.3613e-05
8:36679813 C T 0.461413 -4.8096e-05
8:36693149 T C 0.071971 4.7991e-06
8:36696318 A G 0.065918 -1.5085e-05
8:36697279 T G 0.299271 1.3310e-04
8:36704042 C T 1.905617 2.2619e-04
8:36718619 A C 0.846200 -7.6046e-06
8:36718753 A G 0.511388 -7.0356e-05
8:36724825 C T 0.383054 -4.0226e-05
8:36725814 A C 0.023860 2.3637e-05
8:36730955 G A 0.021399 -1.1998e-04
8:36731742 A G 0.085214 -2.2749e-05
8:36746163 A G 0.060261 1.2891e-05
8:36757793 A G 0.070774 -5.9907e-05
8:36758705 C T 0.040004 5.3285e-06
8:36765627 C T 0.025687 -1.0563e-04
8:36767024 C T 0.838680 -1.0464e-05
8:36776236 C A 0.034665 -6.3878e-06
8:36778298 G A 0.025330 -6.8268e-05
8:36780926 G A 0.056126 -5.4632e-06
8:36782414 C T 0.111073 2.8392e-05
8:36786278 G C 1.968127 1.5373e-05
8:36787153 C T 0.306074 7.4889e-05
8:36788391 T A 0.042734 -3.4327e-05
8:36790339 A G 0.263503 8.5579e-05
8:36792421 A G 1.102868 1.9965e-05
8:36808060 C T 1.773434 4.8829e-05
8:36825999 A G 0.025771 5.6682e-05
8:36828995 G A 0.027862 6.5690e-05
8:36830191 A G 0.813233 -4.9310e-06
8:36847709 C T 0.328324 8.0889e-05
8:36854429 C A 0.030319 2.7544e-05
8:36855332 A G 0.025434 -6.1226e-05
8:36865173 T G 1.233912 -6.5844e-06
8:36879339 T C 0.210919 -1.9131e-05
8:36879512 A G 0.037287 -1.1490e-04
8:36892280 T C 0.078492 4.1838e-05
8:36893253 G T 1.177387 7.7020e-05
8:36895752 G A 0.038745 -9.1934e-06
8:36896680 T C 0.095522 -3.0331e-06
8:36911680 A G 0.036862 5.7373e-05
8:36911940 C T 0.149058 -7.0143e-06
8:36918227 C A 0.104198 1.2169e-04
8:36920641 T C 0.020919 3.4226e-05
8:36922230 T C 0.053766 2.5571e-05
8:36924976 A G 0.031971 -2.3666e-04
8:36935447 G A 0.023502 -9.4582e-05
8:36938201 A G 1.812863 -9.9468e-06
8:36940779 A G 0.049959 -1.3748e-05
8:36941542 T G 0.169438 2.0674e-06
8:36944182 A C 0.080969 -1.4436e-04
8:36947548 C T 0.028972 1.1027e-04
8:36952153 A G 0.163527 1.2749e-05
8:36957369 G A 0.075597 1.6308e-05
8:36964301 G A 0.072186 -4.4456e-05
8:36972909 T C 0.156244 5.6632e-05
8:36975946 A G 1.665795 -6.3769e-05
8:36978690 G A 0.030153 3.5507e-05
8:36985891 T C 0.126023 2.2368e-05
8:36989794 T C 0.113329 -2.8516e-06
8:36995874 C T 1.853484 1.3640e-04
8:37003868 T C 1.526591 1.3054e-04
8:37005014 G A 1.887713 2.2491e-04
8:37005359 T C 0.030195 3.9081e-05
8:37005416 C T 0.420182 3.0418e-04
8:37012838 A G 1.895899 3.2474e-04
8:37016756 T C 0.051033 1.4887e-04
8:37018665 C T 0.291488 1.3556e-06
8:37034824 C T 0.534855 1.9549e-05
8:37037736 A G 1.978383 4.2455e-05
8:37042926 A G 0.821594 -4.6977e-05
8:37043932 C T 0.031474 4.1255e-05
8:37044187 T C 0.143930 -4.4736e-05
8:37046589 A G 1.005320 6.7634e-05
8:37048730 G A 0.111901 -2.0850e-05
8:37050480 A G 0.081218 1.7979e-06
8:37054785 C T 1.823152 -2.4659e-07
8:37058556 T C 0.060627 9.2704e-05
8:37065784 A G 0.901608 8.3655e-05
8:37067007 T C 0.071228 1.6009e-05
8:37068702 T C 0.060381 3.8303e-05
8:37073316 A G 0.174985 5.2136e-06
8:37079215 T C 1.820468 -4.4808e-06
8:37079831 A G 0.033490 -1.1543e-05
8:37080350 A G 0.088999 -3.9560e-06
8:37086391 T G 0.033999 4.6491e-05
8:37100040 T C 0.236252 -2.8899e-05
8:37101929 C T 1.176832 2.2715e-06
8:37103043 A G 0.111978 1.1897e-04
8:37112014 C A 0.618644 -1.4406e-05
8:37112351 T C 0.058680 -4.5936e-05
8:37128540 T G 0.869508 1.4489e-06
8:37128632 G T 0.045531 5.5027e-05
8:37132546 A G 1.335582 2.6474e-05
8:37133656 T C 0.295779 5.4811e-05
8:37136653 T C 0.045820 8.8074e-05
8:37144660 A G 0.089589 -6.3950e-05
8:37147182 C G 0.513131 -5.0827e-05
8:37148624 C A 0.204573 3.2474e-05
8:37151564 C T 0.602869 -7.8950e-05
8:37156507 A C 0.078729 1.3773e-05
8:37159346 C T 0.557007 2.6579e-04
8:37162190 G A 0.129817 -1.0526e-04
8:37163464 C T 0.503101 -9.9430e-05
8:37164749 A G 0.685444 2.7216e-04
8:37171998 A G 0.070014 1.1462e-05
8:37176321 T C 0.064305 4.1569e-05
8:37181851 C T 1.711923 -6.9002e-05
8:37183686 T C 0.667969 -3.2001e-05
8:37184275 T C 0.102267 -2.2040e-04
8:37185868 G C 1.895412 -2.8292e-05
8:37192342 T C 1.184794 -6.2305e-06
8:37198865 T C 0.077366 2.9911e-05
8:37200263 T C 0.569831 4.7919e-06
8:37205186 G A 0.035664 4.4014e-05
8:37207035 T C 0.042282 5.2984e-05
8:37210432 A G 1.823233 -2.0358e-05
8:37211458 T C 0.657823 -1.0467e-04
8:37217380 T C 1.262257 -2.7169e-05
8:37219077 T C 0.836313 -8.6456e-05
8:37225307 T C 0.579055 -1.4318e-06
8:37237302 C A 0.367779 -4.6097e-05
8:37251135 A G 0.071731 1.5545e-04
8:37261465 G A 0.083860 2.0327e-05
8:37264114 A G 0.039017 -1.1929e-05
8:37267911 G A 0.096006 -1.7306e-05
8:37269625 G A 0.082027 -1.4957e-05
8:37270382 C T 0.051143 1.2368e-05
8:37287970 G A 0.098479 -3.4263e-05
8:37305509 A C 0.828157 -5.7074e-05
8:37308772 G A 0.389552 -6.2574e-05
8:37309542 T G 0.141268 -3.2808e-05
8:37310044 G A 0.041205 -1.7598e-05
8:37310134 G A 0.025252 -2.0852e-05
8:37316103 A G 0.032412 -1.4726e-04
8:37317475 C T 0.076970 -4.6985e-05
8:37317538 T C 0.088667 -7.0978e-06
8:37333346 T C 0.033947 -5.7571e-05
8:37336397 A G 1.556461 3.1986e-05
8:37337950 A G 0.257924 -9.3507e-05
8:37341519 A G 0.043552 -2.8654e-05
8:37343775 C T 0.036417 -3.8444e-05
8:37354196 T C 1.557763 3.0857e-05
8:37362371 T C 0.086340 6.6632e-05
8:37363323 C T 0.111453 9.6723e-06
8:37365115 T C 0.034733 -7.5350e-05
8:37372363 G A 0.307912 -1.6067e-05
8:37377511 T C 0.097366 1.3657e-06
8:37377818 C G 0.122365 6.0526e-05
8:37378051 T C 0.047479 -2.9300e-05
8:37380139 C T 0.047323 -3.0471e-04
8:37380229 T G 0.026015 4.2606e-05
8:37381930 C T 0.026398 -1.5705e-05
8:37383823 T C 0.035181 -1.7280e-05
8:37384199 G C 1.813794 3.1201e-05
8:37385495 C A 0.079424 -1.9391e-04
8:37391464 A C 0.039579 2.6465e-05
8:37391850 G A 0.025288 -3.0753e-05
8:37399844 C G 0.255100 4.2194e-05
8:37404478 G A 0.224424 5.4494e-06
8:37405377 G A 0.059819 -1.5501e-04
8:37407556 G A 0.050069 3.9387e-05
8:37407584 T C 0.040147 4.1097e-05
8:37408971 T C 0.227122 -3.9192e-05
8:37411388 A G 0.202613 -4.9967e-05
8:37413937 T C 0.170632 -1.3857e-05
8:37421302 C T 0.082539 -7.7642e-06
8:37424529 C G 0.082481 6.9150e-06
8:37428991 A G 0.124608 -6.1562e-05
8:37430952 C A 0.114380 -2.9548e-05
8:37431193 C T 0.096915 4.9890e-05
8:37444583 G T 0.101978 -1.5050e-05
8:37446122 G T 0.377948 -1.7093e-06
8:37453399 A G 0.055041 3.6689e-05
8:37456438 G A 0.962353 4.8661e-05
8:37461158 A G 0.064986 9.9343e-06
8:37461922 A G 0.094185 -1.2667e-04
8:37468018 T G 0.936513 8.3561e-05
8:37469921 G A 0.176361 8.2004e-05
8:37471189 A G 0.029351 -1.0082e-04
8:37471387 C G 0.889216 -9.1954e-06
8:37471919 G C 0.082617 -1.4686e-05
8:37472540 T C 0.571223 -1.3751e-05
8:37472803 A G 1.670264 -5.0607e-06
8:37477883 T C 0.077437 4.5857e-05
8:37484229 G A 0.151164 2.3227e-05
8:37485544 T C 0.343453 -2.2540e-05
```
