## Supplemental_Data_Files for "Common genetic variation associated with Mendelian disease severity revealed through cryptic phenotype analysis": SupplementalDataFile_10.txt (part 11 of 21)

```
8:37485751 A C 0.093059 2.9767e-05
8:37485993 T C 0.023467 -1.2531e-04
8:37491231 C T 1.550012 -5.0329e-05
8:37499708 A G 0.030380 1.4220e-05
8:37511623 A G 0.038858 1.1072e-05
8:37527109 C A 0.443665 -5.1061e-05
8:37532347 C T 0.150009 -2.9792e-05
8:37532984 G A 0.179159 1.6973e-05
8:37538022 T C 0.164991 -7.9819e-06
8:37555338 T C 0.045914 3.6615e-05
8:37562320 A G 0.137922 -8.9145e-06
8:37562336 C T 0.114163 1.1274e-05
8:37567787 C T 0.035924 -1.1364e-05
8:37582993 A G 0.509064 -4.0061e-05
8:37588959 C T 0.026654 -7.1506e-05
8:37589192 A G 0.372973 5.5183e-06
8:37589772 T C 0.294396 -3.8561e-05
8:37590446 T C 1.594424 -4.3279e-05
8:37593106 T C 0.028137 6.7488e-06
8:37619817 T G 0.068592 -9.1854e-05
8:37621345 A G 0.084938 5.6571e-05
8:37621477 G A 0.094390 -1.9705e-05
8:37632625 A G 0.064367 7.2722e-05
8:37635649 G A 0.338383 2.2249e-06
8:37646650 T G 1.232772 -8.3653e-05
8:37647419 T C 0.035473 3.3212e-05
8:37652759 C T 0.389847 6.6182e-06
8:37656572 A G 0.035242 3.8619e-06
8:37658001 A G 0.062062 -1.7725e-06
8:37660948 A G 0.883328 -2.8670e-05
8:37661071 A G 0.271708 2.1488e-05
8:37665230 A G 0.533131 -2.6653e-05
8:37665906 A G 0.071196 2.4906e-07
8:37670950 A G 0.020942 -2.8832e-05
8:37671610 A G 0.075801 1.4890e-05
8:37672471 G A 0.073558 2.7256e-05
8:37681426 C T 0.392194 1.5205e-06
8:37686749 G A 1.578776 -5.1063e-05
8:37688966 A G 0.025817 -7.4497e-06
8:37691711 A G 0.619864 3.2763e-05
8:37692704 A G 0.047515 3.7613e-05
8:37693302 C T 1.852877 -3.5819e-05
8:37694237 A G 1.393638 2.1065e-06
8:37696874 T C 0.790367 1.0628e-05
8:37702806 T C 0.084977 1.1682e-05
8:37706267 A C 0.828550 -8.0272e-06
8:37710625 A G 0.040163 -1.7340e-05
8:37712037 A G 0.546867 -7.7509e-06
8:37714365 C A 0.067129 2.5526e-04
8:37718468 T C 1.428699 -1.5892e-05
8:37728017 G A 1.441688 -4.1020e-05
8:37730368 A G 1.378451 -7.8391e-05
8:37730456 T G 0.704328 -2.8888e-05
8:37733834 G A 0.108019 -1.0080e-05
8:37734755 A G 0.023149 -6.1155e-05
8:37748496 C T 0.085425 -1.8555e-04
8:37755638 C G 0.066794 7.8889e-05
8:37758538 T C 0.283435 -6.5808e-05
8:37758650 G T 0.956565 1.9044e-05
8:37767527 T C 0.499229 9.2358e-06
8:37771696 A G 0.265210 1.1480e-03
8:37781586 A G 0.043431 1.8232e-05
8:37782883 T C 0.042779 -7.1174e-05
8:37791109 A G 0.515396 -1.1298e-05
8:37797075 G A 0.767156 -3.2615e-06
8:37811922 A G 0.585238 -4.9156e-05
8:37815049 A G 0.044652 -1.2186e-04
8:37823798 G A 0.158993 -1.3412e-04
8:37841232 G A 0.059319 6.9328e-05
8:37843830 G A 0.130940 -1.6424e-05
8:37851389 G C 0.047709 3.0633e-05
8:37858028 A G 0.027047 -1.7786e-04
8:37865603 T C 0.145553 -1.8630e-04
8:37868972 C G 0.145809 -2.0845e-04
8:37883213 A G 0.034334 -2.2272e-05
8:37884310 C T 1.549834 1.6747e-04
8:37886728 T C 0.057252 6.0675e-05
8:37887774 A C 0.048001 -6.3659e-05
8:37892061 G A 0.203716 8.9626e-05
8:37914738 A G 0.030588 -3.8538e-05
8:37940947 G T 0.020588 1.3678e-05
8:37941880 T C 0.055077 1.4122e-04
8:37945542 A G 0.202853 2.5346e-05
8:37954086 T C 0.070832 4.8024e-05
8:37963239 T C 0.020270 2.4357e-05
8:37977732 G T 0.347883 1.2060e-05
8:37986868 G A 0.064513 4.6993e-05
8:38001335 A G 0.074250 -3.2982e-05
8:38006991 T C 0.057372 3.2230e-05
8:38013848 C T 0.482118 -1.5134e-05
8:38028726 C T 1.949804 -5.9888e-05
8:38029391 C T 0.033548 1.6183e-05
8:38031345 G A 0.505344 5.4945e-04
8:38053165 A G 0.102043 -3.7391e-05
8:38070128 G A 0.309544 2.7858e-05
8:38095662 T C 0.489005 3.4426e-04
8:38108546 C T 0.034450 1.8133e-05
8:38112025 C A 0.035807 -3.4509e-05
8:38122161 C G 0.043467 -1.7144e-04
8:38127094 T A 0.094429 -5.0224e-05
8:38139729 A C 0.171687 -4.6251e-05
8:38143845 G A 0.049469 -6.3974e-06
8:38148760 A G 0.052101 3.3482e-05
8:38158266 C T 0.030568 6.1425e-05
8:38194208 C T 0.062452 2.1787e-05
8:38202468 C T 0.053266 2.7012e-05
8:38205881 A C 0.233522 -1.5717e-05
8:38207119 T C 0.072939 2.1272e-04
8:38213552 T C 0.046700 1.4532e-05
8:38221468 G T 0.471429 3.6541e-04
8:38225429 C G 0.036489 7.0953e-05
8:38233670 T C 0.024901 2.6471e-06
8:38249201 A G 0.262828 4.1818e-04
8:38258621 T C 0.042380 6.6355e-05
8:38263163 G A 0.054165 -6.5407e-06
8:38271547 A G 0.043470 9.8145e-05
8:38272582 A C 0.461312 1.7808e-04
8:38286225 A G 0.452734 -1.3469e-05
8:38292147 C A 0.478576 1.0140e-04
8:38295253 T G 0.048823 -2.8939e-07
8:38295542 A G 0.191632 -1.1535e-04
8:38299419 A G 0.869183 4.6969e-06
8:38302965 T C 0.400977 -1.1374e-04
8:38305486 A C 0.023220 7.9944e-06
8:38316200 G A 0.123926 -1.0558e-05
8:38317398 C T 1.398679 -1.7449e-05
8:38322346 G A 1.220448 -3.7870e-05
8:38322620 A G 0.172749 -2.3353e-04
8:38326291 T C 0.075967 1.0846e-04
8:38326602 A G 0.237657 -3.2229e-05
8:38328236 C T 0.087639 -2.8547e-05
8:38329982 T C 0.029257 8.0711e-05
8:38332318 C T 0.827131 5.6211e-04
8:38334038 T C 0.271202 -3.2618e-04
8:38355852 T C 0.200678 -3.6427e-04
8:38359658 T C 1.379325 1.1247e-05
8:38363023 T G 0.028215 -3.7265e-05
8:38367484 C T 0.041133 9.2039e-05
8:38368729 C T 1.507379 1.5419e-06
8:38369493 G A 0.141807 5.5755e-05
8:38369831 C A 1.672997 -7.3469e-05
8:38369982 G C 0.045230 -4.5181e-05
8:38374141 T C 0.024385 -3.6072e-05
8:38377104 T C 0.100732 9.3506e-07
8:38381103 A G 0.063665 3.4114e-05
8:38385486 A G 1.668476 -6.2450e-05
8:38385763 A G 0.143034 5.6787e-05
8:38385914 T C 0.060949 -1.6444e-05
8:38409003 T C 0.052309 -4.3375e-05
8:38409322 A G 1.748435 -5.0791e-05
8:38410557 A G 0.390461 -1.2438e-04
8:38411245 T G 0.042020 2.7493e-06
8:38412639 T G 0.022130 -9.7414e-05
8:38413268 T C 0.032341 -1.0903e-04
8:38415212 T C 0.201571 3.2497e-05
8:38418834 G A 0.112835 -9.5743e-06
8:38421747 T C 0.047102 -1.3293e-05
8:38423941 T C 0.189059 -5.9823e-05
8:38424845 C T 0.688297 3.7305e-06
8:38430415 T C 0.168279 3.0742e-05
8:38432709 T C 0.068842 4.4009e-05
8:38436973 T C 0.062542 -1.1317e-05
8:38439919 T G 0.124410 9.8326e-04
8:38441641 G A 0.138646 9.0956e-06
8:38444546 G T 0.329087 -4.8523e-05
8:38445999 G A 1.563826 5.7209e-05
8:38446937 G A 1.890858 1.5012e-05
8:38453482 C T 0.020760 -6.6772e-06
8:38454017 C T 1.222724 -1.5551e-05
8:38460284 T C 1.576851 -1.6183e-05
8:38464140 C T 0.745799 2.1284e-05
8:38469303 G A 1.007923 8.2436e-05
8:38469443 C T 0.070507 1.0102e-05
8:38470006 G A 0.114831 7.0978e-05
8:38471372 T C 0.688839 1.1106e-04
8:38472680 C T 1.723978 -4.3688e-05
8:38473361 A G 0.141388 -1.4402e-05
8:38479693 A G 0.900024 -4.0190e-05
8:38484726 G A 0.193995 3.5363e-06
8:38488601 A G 0.659306 1.2928e-05
8:38489538 T C 0.127425 1.4554e-05
8:38503423 C T 0.031562 -1.3103e-05
8:38517026 G A 0.026135 4.6911e-05
8:38523882 G A 0.856593 -1.3897e-05
8:38525401 T C 0.041831 3.7501e-05
8:38527909 C T 0.054564 -2.2057e-05
8:38532918 C T 1.348711 4.3681e-06
8:38537589 C G 0.040244 -1.5286e-05
8:38540944 T C 0.389510 3.9439e-05
8:38541679 G T 0.113751 -4.1086e-05
8:38562668 G A 0.239592 -2.5808e-05
8:38567850 C T 1.578088 -1.7129e-05
8:38569981 A G 0.695724 -9.9286e-06
8:38572213 T G 0.216320 -4.4142e-05
8:38575002 T C 0.040007 -1.1273e-04
8:38575483 T C 0.720758 -1.2075e-05
8:38583277 T C 0.108999 9.8853e-06
8:38586133 A G 0.021003 4.4542e-05
8:38588043 C A 1.264565 -9.8989e-06
8:38590448 G C 0.198156 -3.5075e-05
8:38590994 C A 0.417884 -3.6532e-06
8:38593645 T C 0.224583 -2.3020e-05
8:38594767 T C 0.202554 -1.1413e-05
8:38597056 A G 0.040913 9.6370e-06
8:38598228 G A 0.028089 -6.1504e-07
8:38598490 G C 0.310654 5.5586e-05
8:38599893 A G 0.284169 -5.2043e-05
8:38602323 G A 1.268398 -3.4679e-05
8:38610523 A G 0.055619 2.5510e-04
8:38618468 C T 0.266862 3.5169e-04
8:38618768 G T 0.821204 -1.0161e-05
8:38637695 A G 0.540645 -1.5192e-04
8:38643093 G A 0.040952 6.5867e-05
8:38671894 A C 0.039179 8.7577e-06
8:38677322 T C 0.115266 -3.8984e-06
8:38677932 G A 0.844334 -1.2104e-04
8:38685601 G A 0.215408 -2.4726e-05
8:38691320 A G 0.054954 -3.5825e-06
8:38695722 A C 0.160376 3.3589e-05
8:38701329 G A 1.151911 -8.7224e-07
8:38703278 C T 0.156497 -6.2860e-05
8:38704374 T C 0.027579 -2.6274e-05
8:38707784 C A 0.184401 -7.9867e-05
8:38720310 A G 0.038738 5.2683e-05
8:38733509 G A 0.379467 8.8377e-06
8:38742062 C T 0.572862 -2.5918e-05
8:38748612 A G 0.268060 1.4753e-04
8:38755899 A G 0.099382 -4.8812e-05
8:38757733 C T 0.389188 1.7377e-05
8:38759905 A G 0.187708 2.6851e-05
8:38761012 A G 0.345004 -1.5730e-05
8:38766074 G A 0.453776 3.3565e-05
8:38771581 A G 1.636859 3.0218e-05
8:38777146 A G 0.689242 1.9759e-05
8:38780524 G C 0.032691 -1.8660e-05
8:38790950 C G 1.751424 1.0179e-05
8:38791892 T C 0.040647 2.3710e-05
8:38792366 T C 0.698291 -5.2546e-06
8:38792871 A G 0.093724 -1.2509e-05
8:38799312 T A 0.142524 6.6067e-05
8:38799642 A G 0.895139 -3.5745e-05
8:38802685 A G 0.051413 7.1353e-05
8:38803551 C T 0.484685 -1.3295e-04
8:38807214 T C 0.232685 3.9833e-04
8:38808217 C G 0.140216 -5.2476e-06
8:38808945 A G 0.817917 -4.5855e-06
8:38810707 G A 0.324744 -1.5370e-04
8:38811497 T C 0.464870 1.0636e-05
8:38813845 A G 0.572765 4.9980e-05
8:38821665 A G 0.888609 5.8832e-05
8:38826286 T C 0.112488 -5.6135e-06
8:38828850 A G 0.022509 -1.8167e-05
8:38835269 C T 0.817618 3.3219e-06
8:38835666 C T 1.564754 -3.1952e-05
8:38844657 T C 0.081089 -1.3730e-04
8:38847559 T G 0.058852 -3.1913e-05
8:38853620 A G 0.797089 -1.4609e-06
8:38854041 T C 0.767013 -2.3310e-05
8:38872718 T C 0.049916 1.0707e-04
8:38884050 G A 0.026135 1.0748e-05
8:38884270 T C 0.036083 3.8993e-05
8:38894067 T C 0.867427 -8.6843e-06
8:38909649 T C 0.072461 -1.1734e-05
8:38921313 G C 0.591473 -1.5260e-05
8:38935287 G A 0.047940 -2.2633e-05
8:38937766 T G 1.532342 -7.4463e-05
8:38938106 T C 0.077999 3.4090e-05
8:38942247 T C 0.168649 -2.7664e-05
8:38960217 G A 0.095016 -8.4143e-06
8:38980946 A G 0.038667 -2.9228e-05
8:38992083 G A 0.652666 -4.5427e-04
8:38992194 G A 0.769581 2.3262e-04
8:39007200 T C 0.292170 -4.6294e-05
8:39010497 A G 0.030273 3.1560e-05
8:39015520 A G 0.502063 2.5658e-04
8:39015793 G T 1.420714 -1.0366e-06
8:39017722 C A 0.054107 -4.4443e-05
8:39022884 A T 0.578503 6.5672e-06
8:39040526 A C 0.110356 3.9823e-05
8:39042042 C T 1.047638 2.1128e-06
8:39075780 C T 0.139084 2.4444e-05
8:39087426 C T 0.039098 -7.5518e-05
8:39092334 A C 0.082806 -6.5526e-05
8:39109723 T C 0.086298 -3.3078e-05
8:39117745 G T 0.102017 1.1007e-05
8:39126541 A G 0.043201 1.9374e-06
8:39127203 C T 0.396732 -1.2095e-05
8:39132608 G A 0.490693 3.6572e-06
8:39142550 A G 0.726964 -2.0427e-05
8:39173096 A G 1.403096 -5.3988e-06
8:39177813 C T 0.654733 2.8983e-06
8:39180499 T A 1.200932 1.5048e-05
8:39190667 T C 1.203567 1.4811e-05
8:39197783 G A 0.854412 9.9352e-06
8:39202937 A G 0.031692 4.4290e-05
8:39204508 G A 1.020098 1.5974e-05
8:39208592 A G 0.088616 -3.4948e-05
8:39214227 A G 0.065181 -1.4249e-05
8:39215324 T A 0.039072 1.4621e-05
8:39221844 A G 0.050306 2.1325e-05
8:39224178 T C 0.890647 2.2502e-06
8:39225322 C G 0.031786 8.6810e-05
8:39387868 C A 0.049202 2.3314e-05
8:39388919 T C 0.272234 -5.6014e-05
8:39412457 C T 0.355845 -9.0369e-05
8:39431138 A G 0.537331 -2.0633e-05
8:39432395 C T 0.280923 5.1746e-06
8:39432576 A G 0.435242 1.3167e-05
8:39433899 T C 0.051335 1.5428e-05
8:39437084 T G 1.846700 3.7601e-05
8:39437729 G A 0.079573 1.7564e-04
8:39448966 T C 0.832389 6.5685e-06
8:39462985 G A 0.181921 -4.0279e-05
8:39463134 T G 0.107399 -3.9399e-05
8:39505702 C G 0.269712 7.0330e-06
8:39520744 C T 0.130924 -1.0296e-04
8:39522372 G A 0.095883 1.6888e-05
8:39528811 C T 0.030293 3.3970e-05
8:39537431 T C 1.556393 6.7258e-05
8:39537626 G A 0.028874 -2.9756e-05
8:39541738 C T 0.045337 -3.4202e-05
8:39542016 C A 0.048784 -4.5924e-05
8:39544300 A G 0.054077 -5.5280e-05
8:39545165 A G 1.523137 4.0887e-05
8:39558893 A G 0.092695 1.9373e-04
8:39563297 A G 0.472173 -4.4055e-05
8:39576106 G A 0.082965 -4.9588e-05
8:39577303 G A 1.823603 7.6151e-05
8:39588503 T C 0.414719 -1.7102e-04
8:39589418 C T 0.318178 1.5511e-05
8:39590786 G A 0.247713 -4.8280e-05
8:39604374 T C 1.074509 -5.1635e-05
8:39615120 A G 0.035872 -3.7611e-06
8:39626591 A G 0.121216 5.9888e-05
8:39631965 C T 0.068924 -1.1358e-04
8:39632768 T C 0.084269 3.6511e-05
8:39633865 T A 0.038147 4.8138e-05
8:39637414 A C 0.039920 2.8117e-05
8:39639411 G A 0.958266 -4.4678e-05
8:39639705 A G 0.151249 -3.7048e-05
8:39649807 A G 0.272231 8.7772e-05
8:39651487 T C 0.055733 -1.6916e-06
8:39661189 A G 0.211652 -1.2550e-05
8:39709744 T G 0.201821 1.5726e-05
8:39715698 C T 1.167117 9.2535e-07
8:39749580 G A 0.722177 -2.3580e-05
8:39750464 T C 0.049277 4.1110e-05
8:39751570 A G 0.502624 -1.2682e-05
8:39756166 G A 0.054915 1.5074e-05
8:39757965 C T 0.212331 -3.5713e-05
8:39758749 A G 1.146786 5.7030e-06
8:39769128 C T 1.969802 -2.7103e-07
8:39777529 T C 0.686496 -1.9639e-05
8:39779157 G A 0.030439 2.6152e-05
8:39780231 A G 0.105438 -7.4946e-05
8:39780432 G A 0.053130 6.7004e-05
8:39792914 A G 0.356598 3.5436e-04
8:39793318 T C 1.733459 6.4913e-05
8:39798234 A C 0.046654 -1.5953e-04
8:39798956 G A 0.988286 -2.4697e-05
8:39801668 G A 0.044392 1.2250e-06
8:39813290 G A 0.039436 -1.3183e-05
8:39817001 G A 0.394249 -1.7034e-05
8:39821504 A C 0.091650 -3.8341e-05
8:39821715 A C 1.855681 -1.3178e-06
8:39825666 G A 0.176205 1.1911e-04
8:39826891 C A 0.029932 -2.6075e-05
8:39831200 T G 1.372573 -4.6152e-06
8:39833333 T C 0.168766 6.6384e-05
8:39836128 G A 1.229157 -1.2359e-04
8:39840234 G A 0.160593 1.0901e-04
8:39840846 T C 1.960999 9.0180e-06
8:39845128 A G 0.065606 -9.8470e-05
8:39845691 A C 0.135659 6.4875e-05
8:39852174 A G 0.135072 -2.8726e-04
8:39852493 T C 0.029059 -3.5265e-05
8:39855954 T G 1.385667 -2.8816e-05
8:39862881 T C 1.037427 -2.1049e-05
8:39862893 A T 0.081650 -5.8367e-05
8:39865119 T G 0.124192 9.8579e-05
8:39868078 T G 1.804278 5.8812e-06
8:39869083 C T 0.384021 -1.2548e-04
8:39869288 T C 0.240572 -5.5371e-06
8:39872129 C T 1.697525 -2.7813e-05
8:39873641 C T 0.397115 8.2938e-05
8:39880618 T C 1.308298 -1.0047e-04
8:39884165 T G 0.099654 3.9969e-05
8:39884574 A G 0.385261 -1.0207e-04
8:39891715 A C 1.575556 5.0599e-05
8:39892424 C T 0.255379 5.0801e-06
8:39901797 G A 1.806190 -5.6368e-06
8:39902138 T C 1.087979 -1.4621e-05
8:39909192 A G 0.555514 7.5230e-05
8:39909752 C G 0.031208 -5.8260e-05
8:39910389 G A 0.330969 6.7929e-06
8:39919114 T C 0.029540 9.4552e-05
8:39934444 C T 0.176893 2.4273e-05
8:39940215 T C 0.152619 6.0928e-05
8:39947071 G A 0.901131 -1.1940e-04
8:39948824 A G 1.067463 -7.9474e-05
8:39952054 C T 0.036927 -4.3989e-05
8:39952209 G A 0.086960 7.6412e-05
8:39957655 C G 0.568136 -4.4146e-05
8:39963520 A G 0.070657 2.7629e-05
8:39967058 T C 1.143018 -3.7711e-05
8:39970982 A G 1.102887 -1.3619e-06
8:39974034 A C 0.131339 -1.1336e-04
8:39978060 T C 0.683938 1.7104e-06
8:39985120 G A 0.045976 -4.0941e-06
8:39985222 A C 0.680086 3.1171e-05
8:39985440 G A 0.030556 -7.0363e-05
8:39986711 A C 0.019981 2.0349e-05
8:39987248 C T 0.670309 -5.5921e-07
8:39988171 A G 0.023652 9.3570e-05
8:39992861 C T 0.123718 3.7115e-05
8:40004591 T C 0.818624 -1.7029e-05
8:40005318 A G 0.091426 1.8923e-04
8:40007469 G A 0.314250 -2.0915e-05
8:40009820 T C 0.025090 -3.9784e-05
8:40010483 T C 0.104607 -4.4341e-05
8:40010820 C T 0.412084 -4.0134e-05
8:40020701 G A 0.075499 -5.7642e-05
8:40020831 T C 0.272341 -4.5938e-05
8:40021859 T C 0.021360 9.3657e-06
8:40021909 A G 0.104075 -2.4283e-05
8:40023334 G A 0.467739 8.7467e-05
8:40023571 C A 0.273526 8.2936e-06
8:40024927 A G 0.078301 -1.1989e-04
8:40026791 A G 0.021964 1.5526e-05
8:40028108 T C 0.068271 4.2499e-05
8:40036626 G A 0.847667 -7.3821e-05
8:40045522 T C 0.023840 6.6399e-06
8:40046170 G A 0.035324 6.0270e-05
8:40053605 A C 0.878015 -7.5237e-05
8:40055056 G A 1.726224 -4.0799e-05
8:40055898 C T 0.061387 -5.6260e-06
8:40057233 T C 0.869287 1.7129e-05
8:40068356 T A 0.048388 7.5007e-05
8:40068556 G A 1.238407 1.5024e-05
8:40074185 G A 0.271861 1.2177e-04
8:40074827 T C 0.057807 1.2713e-04
8:40084918 G A 0.052808 6.9110e-05
8:40087268 A C 0.029796 6.6748e-05
8:40089064 G A 1.161742 3.7246e-05
8:40098672 C T 0.019922 1.4918e-05
8:40098739 T C 0.091533 -7.7880e-05
8:40102320 C G 0.029825 -5.3052e-05
8:40111915 A G 0.271153 1.1834e-04
8:40123870 A G 0.458274 3.0575e-06
8:40124863 A C 0.085805 3.9153e-06
8:40144047 A G 0.056758 1.3498e-04
8:40147813 A G 0.020607 -2.5878e-05
8:40154240 T C 0.071754 -1.1226e-05
8:40155909 A G 0.038352 5.2593e-05
8:40168028 T C 0.022652 3.6230e-05
8:40168066 C T 0.061741 4.4205e-07
8:40172507 A G 1.438702 -1.8051e-05
8:40176067 C G 0.450611 -1.0255e-05
8:40176853 G T 0.052922 5.3204e-05
8:40179470 G A 0.416401 4.4304e-05
8:40179640 G A 0.040994 4.9698e-05
8:40179940 C G 1.468161 7.5686e-06
8:40180111 T C 0.038326 -3.0870e-06
8:40180232 A G 0.436424 5.8141e-06
8:40192349 T C 0.112514 3.7111e-05
8:40192827 G A 0.078593 7.4142e-06
8:40192910 A G 0.105282 1.9205e-05
8:40193414 C T 1.251429 -3.9221e-06
8:40194479 T C 0.035554 1.0894e-04
8:40202291 C T 0.030760 -1.7506e-04
8:40203791 A G 0.078651 2.6987e-05
8:40205176 G A 0.052825 2.1616e-05
8:40212182 C T 0.241513 -1.7283e-05
8:40216980 T C 0.078761 1.6964e-05
8:40219040 G A 0.201246 5.4505e-05
8:40221754 C A 1.117925 1.8215e-05
8:40223519 G A 1.964504 -6.1092e-05
8:40229762 C T 0.452406 2.0723e-04
8:40233701 T G 0.638521 -1.2857e-05
8:40240272 G A 0.115708 -1.9719e-04
8:40242513 A G 0.099687 7.1181e-06
8:40246254 G A 0.038183 3.0215e-06
8:40251290 T C 0.061578 7.0274e-05
8:40251680 C T 0.057735 9.8566e-06
8:40252701 T G 0.693429 -2.7535e-05
8:40254530 C T 1.245317 -4.7284e-05
8:40272188 T G 0.181259 9.4406e-05
8:40278197 T C 0.543650 1.1695e-07
8:40281397 T C 1.961414 -8.0418e-05
8:40300612 C T 0.294740 2.9843e-05
8:40311228 T C 0.940038 5.2978e-05
8:40314780 G T 0.033282 1.0008e-04
8:40316677 A G 0.046489 6.2871e-05
8:40320461 T C 0.114909 -9.9980e-06
8:40338998 T C 0.055655 3.3847e-05
8:40350524 A G 0.917065 -1.5529e-04
8:40354997 G A 0.044895 4.9285e-05
8:40355911 G C 0.048813 2.5674e-04
8:40356700 G A 0.266888 3.1743e-05
8:40362444 A T 0.020789 6.3554e-05
8:40371536 A C 0.407335 9.1360e-05
8:40375092 T C 0.038608 1.1950e-04
8:40375906 T C 0.092780 3.9512e-05
8:40382006 T C 1.333374 -1.6853e-05
8:40386789 C T 0.496866 -1.7200e-04
8:40388267 T C 0.031322 -3.1807e-05
8:40389842 C T 1.472828 3.5019e-05
8:40401035 G A 0.302533 -4.1093e-06
8:40401536 T C 0.040608 5.2744e-05
8:40403780 T C 0.079070 1.0902e-05
8:40408991 T C 1.729097 -4.2383e-05
8:40414030 A C 0.071325 -2.2317e-05
8:40415640 A G 0.113238 5.5801e-05
8:40417088 G A 0.034522 -4.6126e-05
8:40417433 T C 1.541219 8.4764e-06
8:40419417 T C 0.103643 -6.0801e-05
8:40419916 A G 0.023373 -4.8913e-05
8:40421761 A G 1.892170 5.6162e-05
8:40422111 G C 1.899041 5.4796e-05
8:40422690 A T 0.034506 -1.2173e-04
8:40427842 A G 0.031464 7.2500e-05
8:40427929 G C 0.495058 1.2835e-05
8:40428671 G A 0.136951 1.6576e-05
8:40430457 T G 0.553768 9.4119e-06
8:40432509 A G 0.123300 3.4981e-05
8:40438874 A G 0.036742 -8.6900e-05
8:40439037 T G 0.089102 9.2931e-06
8:40440306 A G 0.038660 7.9450e-06
8:40440413 G T 0.126967 -4.2037e-05
8:40440815 G A 1.288843 -7.4834e-06
8:40446942 C T 0.622087 5.5203e-06
8:40457434 T C 0.161106 -9.3779e-06
8:40465121 T C 0.147909 -3.7809e-05
8:40467812 G A 0.483507 1.7093e-05
8:40469243 A G 0.052244 2.5602e-04
8:40477093 A G 0.039089 3.0678e-05
8:40477463 T C 0.072426 3.9709e-05
8:40478096 A C 0.524134 -6.0383e-06
8:40484239 C T 1.764709 1.8472e-05
8:40489597 G A 1.282591 2.9267e-06
8:40490793 C T 0.642471 2.0616e-05
8:40495368 G A 0.209504 8.3929e-05
8:40496978 A G 1.224801 -5.4073e-06
8:40502400 A C 0.058050 3.1576e-05
8:40517440 C G 0.069699 -4.7999e-05
8:40517737 G C 0.957896 3.3956e-05
8:40518310 C T 0.034431 1.3129e-05
8:40519461 C A 1.703929 -1.7939e-05
8:40522139 A G 1.122287 1.8716e-05
8:40522205 T C 0.879488 1.2301e-05
8:40525033 T C 1.600724 3.3305e-05
8:40533909 A G 0.371061 1.0146e-05
8:40538422 A G 0.060004 2.1840e-05
8:40540222 C T 0.032399 3.7247e-05
8:40543011 T C 1.214392 8.4163e-06
8:40546766 G T 0.186407 4.9667e-05
8:40553684 G A 0.024992 2.0370e-06
8:40557416 C T 0.055480 2.3561e-06
8:40564095 C T 0.835427 -4.2199e-05
8:40573688 T G 1.081825 1.8900e-05
8:40577635 G A 0.029371 -3.7450e-05
8:40582502 T C 0.327162 -2.6313e-05
8:40589184 G A 0.265175 -3.1069e-06
8:40595078 T G 0.024002 -3.0840e-05
8:40601023 T C 1.669365 1.7462e-05
8:40605346 G A 0.063045 -3.1522e-05
8:40607023 G A 0.146887 1.0887e-05
8:40615894 T G 0.055713 -6.9611e-05
8:40619778 A G 0.058982 -1.1542e-05
8:40621303 C T 0.103588 1.7697e-05
8:40627476 A T 0.046476 4.5481e-05
8:40630623 T G 0.024298 -3.2486e-05
8:40630635 T C 0.053545 8.1217e-05
8:40640413 T C 1.477220 -1.2381e-05
8:40651470 G A 0.399838 -4.3121e-05
8:40652956 T G 1.076246 1.2833e-05
8:40653955 A G 0.113631 1.6979e-05
8:40660710 A G 0.273961 8.1142e-06
8:40661985 C T 0.080978 -9.7837e-06
8:40668737 T G 0.077522 -2.9553e-05
8:40671747 A G 1.408488 7.6603e-07
8:40683723 C T 0.381022 1.7080e-05
8:40686213 G A 0.073630 8.5367e-06
8:40696404 T C 1.044373 1.5162e-04
8:40698904 T C 0.519411 -8.6409e-05
8:40701174 G A 0.501667 4.0540e-05
8:40701839 C T 0.386530 -1.8972e-05
8:40702508 T C 0.072575 -1.5653e-06
8:40702590 T C 0.048076 8.4318e-06
8:40703367 G A 0.250364 4.0188e-07
8:40715633 C A 0.644882 9.5584e-05
8:40715796 A G 0.168393 -1.5492e-06
8:40715812 C T 0.041838 2.1747e-05
8:40717349 T C 1.594447 2.3822e-05
8:40723038 C A 0.377838 -4.5902e-05
8:40739278 C T 0.282452 -2.3631e-05
8:40745552 G A 0.120226 -6.9729e-05
8:40748340 A G 0.243503 2.0987e-05
8:40752216 T C 0.299953 -2.7411e-05
8:40752351 A G 0.219997 8.5005e-06
8:40756183 A T 0.094542 1.0239e-05
8:40763143 C T 0.059089 -5.6492e-05
8:40764340 A G 0.081121 -3.6867e-05
8:40764430 G A 1.086616 2.9566e-05
8:40773605 C T 0.023869 1.5673e-04
8:40780424 C G 0.050387 3.3246e-05
8:40781422 G C 0.021234 -7.3876e-05
8:40784118 A G 0.166601 -2.3439e-05
8:40787336 C T 0.072231 -8.0402e-06
8:40787440 G A 0.648427 -2.0081e-06
8:40796448 A G 0.026041 3.2295e-06
8:40796797 T C 0.074714 -3.4072e-05
8:40796881 C G 0.434668 -6.0302e-05
8:40800707 T C 0.463149 3.6023e-05
8:40809189 T C 0.286993 -2.0121e-05
8:40815846 T C 0.167111 7.7884e-05
8:40821132 T C 0.248216 -9.0768e-06
8:40831294 C A 0.484260 -1.1196e-04
8:40831713 A G 0.042510 -1.5570e-05
8:40836404 G A 0.298674 -1.4716e-04
8:40838089 C T 0.533209 -7.9254e-05
8:40838168 A G 0.100466 8.2273e-05
8:40846452 A G 0.934871 3.2652e-04
8:40850312 T C 0.094211 2.8243e-05
8:40863676 G A 1.471741 5.3610e-05
8:40867231 G T 0.032691 -4.0913e-05
8:40874461 A C 0.077710 2.3006e-06
8:40888789 G A 0.357010 2.3142e-05
8:40901313 C T 0.037826 6.9105e-05
8:40906744 A G 0.062562 -1.1423e-04
8:40921518 C A 0.698982 2.1339e-05
8:40935334 A G 0.144887 1.1240e-04
8:40937332 G A 0.305377 4.3423e-05
8:40949403 C T 1.498139 1.1343e-05
8:40959992 A G 0.057995 2.4314e-05
8:40960575 A C 0.315526 5.1046e-06
8:40971829 A G 0.044314 -5.8447e-05
8:40974064 C T 0.380444 -2.4112e-05
8:40974277 C G 0.020643 3.9824e-05
8:40977969 G A 0.357383 -6.2536e-05
8:40978925 T C 0.632737 -3.5482e-05
8:40979288 T C 0.063964 -3.3558e-06
8:40980434 A G 0.687119 -1.8128e-05
8:40980847 G A 0.073591 -3.3763e-05
8:40984683 T C 1.810429 -3.6489e-06
8:40985497 G A 1.792639 1.2619e-05
8:40995139 T C 0.472919 5.5755e-06
8:40995545 T C 0.333238 -2.6396e-05
8:40997875 T C 0.027199 -2.7841e-06
8:41001382 T C 0.372807 -7.3950e-05
8:41002095 A G 0.043594 9.0651e-07
8:41002351 A G 0.028030 -7.4133e-05
8:41003645 G T 0.121437 2.9930e-05
8:41004362 T G 1.298797 -7.3300e-05
8:41004528 G A 0.108918 -2.5196e-04
8:41005733 G A 0.145062 2.7146e-05
8:41006048 A G 0.790052 7.3668e-06
8:41007120 G A 0.420205 -2.4497e-05
8:41007866 A G 0.635218 -5.8105e-05
8:41009368 A G 0.475334 3.1407e-05
8:41011021 T C 0.333462 3.1210e-05
8:41014943 G A 1.112705 -7.5583e-06
8:41016767 G A 0.038245 9.6069e-05
8:41034647 G T 0.141849 7.1972e-06
8:41034962 A G 0.021049 -7.7499e-06
8:41036476 A C 0.046901 -2.8531e-05
8:41036557 G T 0.254642 -3.0661e-04
8:41055182 A G 0.256486 2.9819e-05
8:41061145 C T 0.259199 -1.7069e-04
8:41061995 A G 0.134955 3.2269e-05
8:41073255 T C 0.023898 -7.0420e-05
8:41077773 G A 0.047998 -1.4725e-05
8:41079920 C T 0.137798 6.5012e-07
8:41082500 A G 0.083052 3.7786e-05
8:41088693 A G 0.425278 -3.3506e-06
8:41090303 G A 0.064289 -1.2428e-04
8:41091953 C T 0.082913 7.9555e-06
8:41093773 C T 0.055480 -9.1965e-07
8:41101647 C T 0.736847 -6.6276e-05
8:41117856 C T 0.045496 -1.8491e-05
8:41119213 T C 0.200854 -7.0500e-05
8:41120775 G A 0.076937 1.1505e-06
8:41127352 T G 0.721508 -1.4959e-05
8:41127511 C A 0.051202 1.6155e-05
8:41127760 G A 0.024142 1.4074e-04
8:41131311 A G 0.147023 -5.1565e-05
8:41136615 C T 0.070277 -2.5495e-05
8:41139708 C T 0.085087 4.2315e-05
8:41139724 A G 0.769198 2.2570e-05
8:41144413 A G 0.722722 1.7980e-06
8:41144566 T C 0.102355 -6.9770e-06
8:41147753 A C 0.215359 1.3202e-06
8:41149507 T C 0.074143 2.8675e-05
8:41151763 A G 0.053532 3.5119e-06
8:41151960 G A 0.295075 -2.1075e-07
8:41155258 T C 0.387536 -7.3863e-05
8:41156780 G A 1.151609 -8.5788e-06
8:41160180 C G 0.052795 -1.2607e-04
8:41161365 T C 0.075094 -2.9278e-05
8:41162800 T C 0.058852 2.9020e-05
8:41162902 A G 0.642549 7.0312e-06
8:41164925 G A 0.986332 7.7452e-06
8:41174462 G A 0.796874 7.0763e-06
8:41176676 C T 0.101423 4.5781e-05
8:41179645 A G 0.044428 -2.6588e-05
8:41181119 T C 0.161457 -9.6497e-05
8:41183422 C A 0.857034 1.3730e-05
8:41184459 C T 0.662945 1.6481e-05
8:41190199 A G 0.112381 -3.6706e-05
8:41192234 A G 0.130015 7.8452e-06
8:41193966 G T 0.868940 3.2635e-05
8:41201081 C A 0.235216 1.3860e-05
8:41203483 G C 0.106850 3.1888e-05
8:41203570 T C 0.860069 1.3962e-04
8:41204995 G A 1.679109 2.9367e-05
8:41215311 A G 0.104377 2.0163e-05
8:41217478 G A 0.034700 1.0595e-04
8:41220351 C T 0.039530 -1.2450e-04
8:41225456 T G 1.749558 -2.5705e-05
8:41228841 G T 0.049666 1.0044e-06
8:41231950 T C 0.648128 8.7929e-05
8:41234322 T C 0.025327 -1.5610e-05
8:41234450 T C 1.754206 -6.8522e-06
8:41258661 C T 0.057917 -1.9361e-05
8:41261544 G A 0.674191 1.4771e-05
8:41262874 C G 0.225424 -3.1035e-05
8:41264113 T G 0.041828 -2.0122e-04
8:41265447 C T 0.102553 -1.0349e-04
8:41270904 A G 0.257456 -1.1461e-04
8:41285371 G A 0.154900 -1.2926e-05
8:41303459 C T 0.584534 3.5737e-05
8:41311222 G A 1.609390 -1.7529e-05
8:41322336 A G 0.167695 -1.3677e-04
8:41325939 C T 0.039027 -8.8849e-05
8:41326673 C T 1.328529 -2.2395e-04
8:41328338 A G 0.048427 2.9558e-05
8:41331191 A G 0.285207 3.0313e-04
8:41354843 C A 0.075464 -6.2230e-05
8:41360192 A G 0.023584 -2.5009e-05
8:41363149 G A 0.261143 3.7919e-06
8:41376447 T C 0.508729 2.0427e-05
8:41376476 A G 0.173732 2.9296e-05
8:41376674 T C 0.032081 6.8511e-05
8:41378297 C T 0.216297 9.6658e-06
8:41387809 C T 0.058398 -5.9856e-05
8:41388900 G T 0.301537 1.1573e-04
8:41390029 A G 0.145241 -1.0341e-05
8:41390652 A G 0.023116 -2.1891e-05
8:41390754 C A 1.256564 -8.4394e-04
8:41391588 G A 1.358448 -1.2358e-05
8:41400996 C A 0.426310 -1.5654e-05
8:41402037 C T 0.329820 -4.4240e-05
8:41413133 T G 0.047628 3.1243e-05
8:41426473 G A 0.906883 -2.7475e-04
8:41443436 A G 1.055512 -6.3601e-05
8:41444410 C G 0.890732 -5.6204e-05
8:41445056 T C 0.149529 -5.8753e-06
8:41456272 A G 0.102410 2.3730e-05
8:41458953 T G 0.053691 -3.4375e-05
8:41478975 A G 0.039449 5.5972e-05
8:41486442 T C 0.073938 -1.3529e-04
8:41487794 C T 0.057531 -4.0103e-05
8:41491899 A C 0.228582 -2.0552e-05
8:41499281 A G 0.373492 -1.6258e-05
8:41503727 A C 0.584803 2.3824e-05
8:41509083 T C 0.072257 -3.7300e-05
8:41509915 T C 1.090569 1.9469e-06
8:41510024 A G 0.175780 -2.0109e-06
8:41519462 G A 1.524692 5.9360e-05
8:41527420 T C 0.021662 9.5847e-07
8:41530834 A G 0.031789 4.9450e-05
8:41532580 A G 0.054259 6.1126e-05
8:41533201 C T 1.568039 9.6017e-07
8:41540387 T C 0.520901 -2.4531e-05
8:41543675 A G 0.068933 4.1949e-05
8:41548312 T C 0.117850 1.3888e-05
8:41549194 C T 0.075490 2.7165e-05
8:41551720 A G 0.030156 -2.7740e-05
8:41554910 G A 1.960093 -2.2342e-05
8:41555077 T C 0.729019 -1.2328e-05
8:41556842 T C 0.064311 -4.7835e-05
8:41563685 A G 0.522423 3.4691e-05
8:41566438 T C 0.115302 -2.5323e-05
8:41568625 C A 0.023749 -2.4605e-05
8:41582031 T G 0.043097 -4.0625e-05
8:41585438 A G 0.560694 -3.0064e-05
8:41588864 C T 0.066353 -1.1153e-04
8:41589468 T C 0.095133 -1.9074e-05
8:41590991 A G 0.067220 6.0539e-05
8:41592620 C T 0.632133 -2.5711e-05
8:41595528 T C 0.049595 4.1249e-04
8:41600648 A G 1.231065 -3.3234e-05
8:41609623 T C 1.156328 -7.3773e-06
8:41611745 G A 1.766822 1.4500e-05
8:41613060 G T 0.781824 -3.4041e-05
8:41615138 A G 0.611260 3.9628e-06
8:41617535 T C 0.366763 2.2240e-05
8:41621628 A G 0.604349 6.5590e-06
8:41623849 A G 0.023369 -4.4187e-05
8:41626867 A G 0.090579 5.3996e-06
8:41630016 A G 0.096334 1.1518e-05
8:41630405 A G 0.470725 2.6361e-05
8:41630577 A C 0.087379 -2.1569e-05
8:41630702 A G 0.028397 -3.0736e-05
8:41631304 G A 0.124997 9.2070e-05
8:41640657 A G 0.769772 7.1646e-05
8:41644127 T C 0.065347 -3.5966e-05
8:41651468 C T 0.876350 3.0427e-05
8:41653266 A G 0.069621 -3.3645e-05
8:41658923 G T 1.577432 5.8559e-07
8:41664298 C T 0.112011 -4.5517e-05
8:41666299 A G 0.080160 -7.6406e-05
8:41685090 T C 0.794463 7.2765e-05
8:41687700 A G 0.322855 1.3990e-04
8:41687828 G A 0.081559 7.3407e-05
8:41688047 C T 0.998439 3.2223e-05
8:41688190 A G 0.028475 5.3129e-05
8:41691585 C T 0.753716 -2.2091e-05
8:41692231 T C 0.041646 3.9977e-05
8:41693486 A G 0.186413 8.3368e-06
8:41693559 G T 0.502527 -1.7662e-05
8:41695594 G C 0.046667 3.1775e-05
8:41696644 A C 0.744410 -9.2868e-06
8:41703378 T G 1.676869 2.5693e-05
8:41707737 A G 0.216589 -1.1056e-04
8:41708872 T C 0.065334 2.0698e-05
8:41712679 A G 0.049848 2.2375e-05
8:41713614 A G 0.625706 1.8567e-05
8:41716108 C A 0.291712 -1.3154e-04
8:41716521 G A 0.919593 -3.9624e-05
8:41723550 T C 0.520372 -1.1059e-05
8:41726369 A G 0.064477 9.6154e-05
8:41728227 C T 0.210828 5.1099e-05
8:41729793 C A 1.365819 8.3880e-07
8:41737305 T C 0.042919 -4.1263e-04
8:41738775 G A 0.049735 -1.2264e-05
8:41738814 T C 0.294487 -4.9091e-05
8:41742526 T G 1.010789 -1.3321e-04
8:41743504 G A 0.046982 3.9281e-08
8:41743589 C T 0.036920 2.3512e-05
8:41764793 T C 0.373430 -3.6911e-05
8:41788801 C T 0.047739 -1.1883e-04
8:41797896 T C 0.129674 -1.1901e-05
8:41801952 T C 0.080232 1.1470e-05
8:41810848 T C 0.501962 -1.6226e-05
8:41831321 C T 0.037398 1.5222e-05
8:41838563 A C 0.053935 1.6616e-05
8:41846687 A G 0.605300 -2.0189e-05
8:41849906 T C 0.114987 6.5823e-05
8:41858507 C A 0.042253 3.0642e-05
8:41858513 A C 0.022052 1.4239e-05
8:41873421 T G 0.100378 1.6085e-05
8:41877385 T C 0.073406 -3.7475e-05
8:41892488 T C 0.051435 5.5060e-05
8:41914066 G A 1.275013 -2.6780e-05
8:41919370 G T 0.139382 4.2224e-07
8:41923788 A G 0.108113 -1.5514e-05
8:41925986 G A 0.058099 -2.3465e-05
8:41951881 C T 0.382853 3.6584e-05
8:41954993 G A 0.513108 -3.9999e-05
8:41969770 A G 0.402804 8.9900e-06
8:41969930 T C 0.573326 1.1149e-05
8:41975019 C T 0.113631 -1.5450e-05
8:41984864 A C 0.390026 -1.2630e-05
8:42006574 C T 0.567500 -1.1560e-05
8:42011339 G A 0.816881 -2.1795e-06
8:42020527 T C 0.174654 1.9749e-05
8:42027861 A G 0.049108 -2.8735e-05
8:42035354 T C 0.116941 -3.2182e-05
8:42036577 G A 0.243863 2.6239e-05
8:42057249 C T 0.079745 -8.7936e-05
8:42057370 T G 1.249108 1.3611e-05
8:42064717 A G 0.049767 5.4824e-05
8:42074876 T C 0.037427 1.1709e-05
8:42076749 G A 0.129853 3.4681e-05
8:42079923 A C 0.175271 -2.5492e-06
8:42086472 C T 1.423580 2.3903e-05
8:42092637 T C 0.028631 -1.6718e-05
8:42095608 T C 0.401379 -1.3698e-05
8:42100656 A G 0.071721 3.2989e-05
8:42110927 C T 0.108434 4.8462e-06
8:42115404 T C 0.073419 6.9155e-05
8:42123810 A G 0.151002 1.2758e-05
8:42140549 T G 0.532462 -3.4936e-05
8:42160452 C A 0.174222 2.5695e-05
8:42164260 C T 1.865817 -6.3470e-05
8:42174380 A G 0.032964 4.3014e-05
8:42178814 A G 0.042195 -3.5839e-05
8:42182241 C A 1.762998 -4.9260e-05
8:42184642 C A 0.041464 4.8941e-05
8:42195466 C T 0.196436 1.4939e-05
8:42196441 T C 1.772440 -2.7875e-05
8:42197923 T C 0.101884 -9.1710e-05
8:42198344 C T 0.029624 -9.2843e-05
8:42204389 G A 0.030948 -4.8387e-05
8:42226805 G C 0.043139 -3.4351e-05
8:42228128 T G 0.022863 -3.3713e-05
8:42233103 T C 0.043477 -7.2725e-05
8:42236108 C T 0.135406 8.1118e-05
8:42243978 T G 0.114705 2.2887e-05
8:42279513 A G 0.040053 -1.2051e-05
8:42281205 T C 0.175803 -2.0277e-05
8:42281634 C T 0.110631 1.3740e-05
8:42283044 T C 0.073721 -1.0754e-04
8:42294592 T C 0.043201 -1.9552e-05
8:42306813 C T 0.081722 -7.4100e-05
8:42311083 T C 0.135156 1.7239e-05
8:42317097 C T 0.155468 2.8520e-06
8:42323947 T C 0.037456 -1.9512e-05
8:42324765 C T 0.901310 1.3134e-04
8:42331303 G A 0.059904 2.2283e-05
8:42332355 C T 0.162739 1.3264e-05
8:42339634 A G 0.711118 4.7146e-05
8:42344284 T G 0.057051 -6.1120e-05
8:42347028 C T 0.026502 -2.2901e-05
8:42351176 G C 0.856969 2.8028e-05
8:42351828 A G 0.132959 -7.7376e-05
8:42354102 T C 0.797780 2.2215e-05
8:42354159 C T 0.026768 -2.7619e-05
8:42354681 A G 0.056648 -3.7794e-06
8:42360100 A G 0.070439 1.2785e-06
8:42360893 T C 0.070433 5.6633e-05
8:42364121 C T 1.000506 1.5041e-06
8:42374154 G A 0.034629 1.8957e-05
8:42374202 A T 0.022954 -3.0999e-05
8:42375957 G A 0.224197 -3.3634e-05
8:42397427 A G 0.041870 -4.8734e-05
8:42399906 T C 0.818134 -8.7418e-06
8:42413943 G A 1.182152 -3.1829e-05
8:42422899 A G 0.209818 -3.4072e-07
8:42426646 C T 0.111170 2.0746e-05
8:42433381 G A 0.027352 -1.9555e-05
8:42434194 C T 1.222808 -4.8732e-05
8:42450441 T C 0.175147 -2.5241e-06
8:42451526 G A 0.995518 -2.7225e-05
8:42453792 C A 0.404499 -3.6536e-06
8:42455741 A G 0.039150 4.2609e-05
8:42464140 A G 0.118084 -3.4079e-05
8:42468218 T C 0.818777 -8.7341e-06
8:42485540 A G 0.038079 -2.0946e-05
8:42490078 G C 0.107473 -1.1172e-04
8:42496799 C T 0.107447 -1.0541e-04
8:42497280 T C 0.022113 -1.6289e-05
8:42498656 T C 1.847823 7.9591e-05
8:42503793 G A 1.495623 9.6611e-05
8:42504953 C G 1.634009 4.2154e-05
8:42514260 A G 0.092663 -3.3445e-05
8:42518768 G A 1.892497 -1.3226e-05
8:42520334 C T 0.321732 1.1226e-05
8:42528934 A G 0.041841 -5.8443e-06
8:42530423 C T 0.047700 1.8734e-05
8:42531565 A G 0.071390 6.6496e-05
8:42532295 A G 0.083046 5.7645e-05
8:42535909 T G 1.550681 6.3493e-05
8:42546817 T C 0.041026 1.5186e-05
8:42549676 T C 0.028816 6.8475e-05
8:42552863 T A 0.029695 -7.7442e-05
8:42555090 T G 0.042140 3.8178e-05
8:42556857 C T 0.049306 3.1524e-06
8:42559586 A G 1.552300 6.6694e-05
8:42562962 G A 0.070657 6.2519e-05
8:42568393 A G 0.029241 -7.5325e-05
8:42569982 A G 0.041046 2.5153e-05
8:42572201 A G 0.029387 -7.2922e-05
8:42573292 C G 0.073507 8.9997e-05
8:42575700 G T 0.071559 6.8356e-05
8:42583171 G A 0.075522 1.2062e-04
8:42585300 C T 0.070874 6.3316e-05
8:42585694 C T 0.072065 7.3265e-05
8:42587065 T C 0.070774 5.6930e-05
8:42587659 C G 0.070913 5.4304e-05
8:42589908 A C 0.061475 -2.3387e-05
8:42592303 C T 1.926532 5.9854e-05
8:42593596 A G 0.044772 -6.1075e-05
8:42594761 T C 0.029861 -7.6345e-05
8:42601769 C G 0.156708 -3.5102e-05
8:42601862 G C 0.076441 4.6858e-05
8:42605081 C T 0.029575 -4.6313e-05
8:42608982 A T 0.039478 2.6748e-05
8:42616700 C T 0.073020 3.4302e-05
8:42617910 T C 0.282968 -4.9094e-05
8:42618319 C A 0.043500 2.2202e-05
8:42618902 A C 0.028790 2.7182e-06
8:42621895 G A 0.028676 1.5203e-05
8:42622684 T C 0.028543 2.4479e-05
8:42627893 G A 0.030088 -5.8434e-05
8:42629385 A C 0.042438 -3.5888e-06
8:42629520 C A 1.855249 2.1424e-05
8:42639293 C T 0.432100 -2.8771e-05
8:42650173 G A 0.045155 3.8767e-05
8:42662064 G C 0.034022 5.6333e-06
8:42666208 A G 0.050942 -5.4730e-05
8:42666682 T C 0.048956 -9.8431e-06
8:42673057 A G 0.108622 -9.3001e-06
8:42674498 C A 0.165774 4.5092e-05
8:42701334 T C 0.026560 -4.2414e-05
8:42705702 C T 1.362268 2.5018e-05
8:42713431 G A 0.065305 -1.1094e-05
8:42718048 T C 0.117633 3.7047e-06
8:42721765 G A 0.250439 2.6677e-06
8:42728657 A G 0.024441 2.2453e-05
8:42746297 A G 0.028884 9.4510e-05
8:42753664 A C 0.060751 5.0536e-05
8:42770470 A G 0.035012 -3.7601e-05
8:42777352 T C 0.040530 5.5020e-05
8:42785889 C A 0.137376 7.3128e-06
8:42786268 T C 0.026713 -1.7041e-05
8:42800400 G A 0.114789 2.8560e-06
8:42801655 T C 0.652120 2.1481e-05
8:42822736 G A 0.035359 -1.2263e-05
8:42829176 A G 0.029374 2.2435e-05
8:42851076 A C 0.250731 1.6677e-05
8:42859914 A G 0.060504 -6.5001e-05
8:42872731 T C 0.051737 7.2258e-05
8:42877903 G A 0.049900 -7.2289e-06
8:42910467 A G 0.052510 -8.4741e-07
8:42912526 C T 0.039575 3.5485e-05
8:42916320 C A 0.200565 -2.1181e-05
8:42918523 T C 0.033535 1.0908e-05
8:42930173 C A 0.081342 -2.6373e-05
8:42932643 C G 0.176007 3.6857e-06
8:42937273 G A 0.061325 1.4674e-05
8:42942128 A G 0.051861 -6.4648e-06
8:42944887 C T 0.110524 -1.4723e-04
8:42956084 A G 0.026531 -4.3605e-05
8:42970939 C A 0.678002 -7.9988e-06
8:42973362 C T 0.064233 3.8330e-05
8:42981736 T C 0.071936 -9.5484e-05
8:42982776 T G 0.050192 2.2308e-05
8:42997744 T C 0.143524 -2.7840e-05
8:43016946 T C 0.052234 8.7370e-06
8:43018358 A C 0.060631 -7.1924e-05
8:43021924 T C 0.042987 -8.4732e-05
8:43045288 T C 0.073114 -1.3072e-05
8:43047593 A G 0.656700 -1.0404e-05
8:43053062 C G 0.030062 6.8490e-06
8:43060744 A G 0.033542 1.2017e-05
8:43078391 G A 1.924452 5.5614e-06
8:43079530 G T 0.133014 2.0724e-05
8:43087838 A G 0.025693 6.5934e-06
8:43092138 A C 0.056100 1.2258e-05
8:43102951 C T 1.797556 -1.1629e-05
8:43112485 T C 0.029293 -4.5395e-05
8:43121859 A G 0.161914 1.7366e-05
8:43136601 C T 1.763979 -2.4349e-05
8:43145487 G A 0.029893 3.9826e-05
8:43172532 G C 0.030059 3.1264e-05
8:43188001 T C 0.087960 -2.5754e-05
8:43208499 C G 0.057914 -2.4624e-05
8:43217541 C T 1.927337 -1.6545e-05
8:43220560 T C 0.029715 3.6322e-05
8:43225823 T C 0.157539 -5.9719e-05
8:43242758 G A 0.153200 -8.1557e-06
8:43252716 G A 1.964780 6.1945e-05
8:43285229 C G 0.101118 2.6326e-05
8:43286377 T G 0.104124 3.2934e-05
8:43291259 T C 0.037161 2.0103e-05
8:43296488 T C 0.066113 -1.2884e-05
8:43296796 T C 0.140632 7.8615e-06
8:43297913 G A 0.100612 2.7671e-05
8:43303492 A G 0.057141 -3.5576e-05
8:43317594 C G 0.091829 4.1838e-05
8:43330198 T C 1.922031 8.4280e-05
8:43361623 A G 0.061114 7.5677e-06
8:43365103 G A 0.035190 2.1335e-05
8:43369269 T C 0.062984 -9.9072e-06
8:43372511 T C 0.055541 -2.7231e-05
8:43373359 T C 0.059306 2.3969e-05
8:43377582 T C 0.031653 -2.4164e-05
8:43381955 G T 0.023769 -1.4457e-04
8:43383554 T C 0.052279 -2.1367e-06
8:43388654 A G 0.080478 -3.8321e-05
8:43389423 C T 0.197410 5.2772e-05
8:43393939 A G 0.053675 -7.4750e-06
8:43397719 C T 0.364316 7.2504e-06
8:43402234 T C 1.250105 4.8777e-06
8:43402940 T C 0.368886 5.0906e-06
8:43404187 T C 0.054986 -3.3717e-05
8:43404273 A G 0.036511 -5.6082e-05
8:43411468 T C 0.031578 -7.5526e-06
8:43413666 T C 0.296571 1.8411e-05
8:43420832 G A 1.927581 1.8905e-04
8:43422884 C T 0.061098 1.3367e-05
8:43425133 G A 0.089268 3.8180e-05
8:43427061 T C 0.032269 -1.6396e-05
8:43429201 A G 0.099323 3.1393e-05
8:43429760 C T 0.094682 1.0239e-04
8:43439773 C G 0.050702 4.7453e-05
8:43471636 T C 0.044506 5.2593e-06
8:43483753 T C 0.032399 4.0453e-05
8:43490357 A G 0.381259 -3.7652e-06
8:43491314 T C 0.077408 2.2279e-05
8:43499297 G A 0.248605 -6.7999e-06
8:43504595 A G 0.047115 5.3409e-05
8:43515434 T C 1.914111 -3.0591e-05
8:43518958 T C 0.024265 4.5731e-05
8:43528072 T C 0.062877 -8.4920e-06
8:43552124 C A 0.039861 -2.6983e-05
8:43552252 C T 1.935611 -3.3297e-05
8:43572130 A G 0.028832 5.4250e-05
8:43574353 G A 0.168510 -2.7517e-05
8:43581635 T C 0.361538 1.8127e-05
8:43582392 T C 1.869644 -5.6202e-06
8:43589383 A G 0.039660 -1.3630e-05
8:43595702 T C 0.068846 -9.2525e-05
8:43597051 G A 1.906730 -4.4035e-05
8:43598189 T C 0.040705 -3.4001e-06
8:43604183 A C 0.090897 2.7515e-05
8:43636369 C T 1.950535 -2.4830e-05
8:43654190 T C 0.103046 -1.5310e-05
8:43655230 A G 1.940940 -2.2689e-05
8:43656991 C A 0.163524 1.6505e-05
8:43657313 G A 1.915309 -2.8929e-05
8:43662994 T C 0.084954 2.1973e-05
8:43663334 A C 0.028387 7.1916e-05
8:43676667 T C 0.024875 -4.7099e-05
8:43678703 A G 0.062202 -4.1990e-05
8:43680645 A G 0.091757 -1.8959e-05
8:43689226 G T 1.943021 -2.8569e-05
8:43690438 A G 0.038323 5.6244e-06
8:43691017 A G 0.048949 2.4393e-05
8:43698786 G A 0.399549 -1.4669e-06
8:43700429 A G 0.039082 3.6282e-05
8:43732564 C T 0.056324 2.5865e-05
8:43740501 G C 1.154644 -3.2391e-05
8:43749639 T C 0.045934 4.6120e-05
8:43750154 A C 0.037586 1.9828e-05
8:46936447 G A 1.431026 -1.1350e-05
8:46940592 A G 0.024301 5.5273e-05
8:46941376 T C 1.357088 -1.4755e-05
8:46950898 T C 0.032513 7.8347e-05
8:46970354 A G 0.029747 4.6919e-05
8:47009418 A G 0.279284 -2.4236e-07
8:47010455 A G 0.053016 1.7493e-05
8:47016529 A G 0.097950 -3.7383e-06
8:47021723 A G 0.031568 7.3574e-05
8:47030877 T C 0.491443 -1.1691e-05
8:47037441 C G 0.115873 1.7027e-06
8:47042399 G A 1.951486 -1.8452e-05
8:47042606 C G 0.029725 -5.6292e-05
8:47050293 T C 0.114838 9.9512e-06
8:47050750 T C 1.260118 -1.9024e-05
8:47052504 G C 0.100966 6.1009e-05
8:47052818 T C 0.085818 3.5096e-05
8:47068553 T C 0.032892 2.3199e-05
8:47071977 T C 0.193781 -2.4306e-06
8:47086726 A G 0.050270 1.9584e-05
8:47087445 C T 1.961330 6.9570e-05
8:47093241 A G 0.084636 4.6889e-05
8:47105862 T C 0.070647 1.1114e-05
8:47120629 A G 0.025674 -2.4144e-05
8:47133526 G C 0.053496 1.7767e-05
8:47138816 G A 1.930035 8.2943e-05
8:47140766 A G 0.126474 4.0823e-05
8:47144127 C T 1.509310 1.2077e-05
8:47148771 T C 0.043113 -5.8129e-05
8:47151369 T C 0.059212 -6.0218e-05
8:47164904 A C 0.020383 -1.8954e-05
8:47168473 T C 0.029218 6.1850e-05
8:47173119 A G 0.034843 1.5755e-06
8:47187775 A G 0.067843 -2.4611e-05
8:47229450 C T 0.083942 1.3855e-05
8:47251806 A G 0.027978 5.8029e-05
8:47255449 A G 0.050507 3.7807e-05
8:47277058 C T 0.029176 3.9874e-05
8:47285003 T C 0.115481 -4.0092e-06
8:47291452 T C 0.030114 7.7558e-05
8:47293267 T C 0.286259 1.3110e-05
8:47297510 T C 1.904539 -7.7776e-05
8:47302520 T C 0.026570 -5.0718e-05
8:47315840 A G 0.059407 -1.0030e-05
8:47333441 A G 0.171045 1.1154e-05
8:47336387 A G 0.042815 -3.3011e-05
8:47341603 T C 0.095399 4.6662e-05
8:47357900 T C 0.036511 1.9792e-05
8:47358722 T C 0.523254 8.2285e-07
8:47379340 A G 0.163719 -3.7712e-05
8:47402405 G A 0.099933 3.5871e-05
8:47428718 T C 0.048816 1.4372e-05
8:47433315 G A 0.034752 1.1659e-04
8:47434054 A C 1.427913 -5.6937e-06
8:47436773 A G 0.035879 -1.6878e-05
8:47442222 T G 0.062757 4.2575e-05
8:47464340 T C 0.041241 -7.9768e-05
8:47474634 T C 0.589565 9.3369e-06
8:47484631 G C 0.096097 4.5138e-05
8:47485070 C T 0.116256 2.1868e-05
8:47489530 C T 0.029254 6.9421e-05
8:47491399 C T 0.021938 -7.3080e-06
8:47502162 T C 0.050598 6.7519e-05
8:47532591 A G 0.175579 7.5761e-06
8:47533724 C T 0.025291 -1.6104e-05
8:47540855 T C 0.068946 -9.0097e-05
8:47558092 A C 0.083335 8.4060e-06
8:47564718 T C 0.506571 5.3089e-06
8:47573687 A C 0.028985 5.3583e-05
8:47579949 T C 0.021562 -4.3945e-05
8:47617553 T C 0.063295 -2.5535e-05
8:47628665 A G 0.154316 -2.8091e-05
8:47647733 C T 0.071790 2.5127e-05
8:47671072 C T 0.037881 1.8232e-05
8:47673821 G A 0.070715 -1.1045e-05
8:47674036 G T 0.043928 -1.4416e-05
8:47674377 C A 0.065207 2.4590e-05
8:47675922 C T 0.021221 -5.5959e-05
8:47679327 C T 1.418799 -7.8176e-06
8:47700890 A G 0.094993 4.4006e-05
8:47753446 A C 0.050465 6.5816e-05
8:47757290 T C 1.879768 3.9066e-05
8:47760856 C T 0.094718 3.8365e-05
8:47775730 T C 0.083150 2.6699e-06
8:47805286 T C 0.024181 1.8437e-05
8:47814557 T C 0.152278 -1.0551e-05
8:47826713 G T 1.785138 3.4770e-05
8:47827974 C G 0.086688 4.3596e-06
8:47829991 A G 1.368055 5.0380e-06
8:47840732 T G 0.026927 3.4743e-05
8:47842089 G A 0.119590 9.0204e-06
8:47846592 A G 1.911008 4.0741e-05
8:47847274 G A 0.457219 2.9541e-06
8:47864627 T G 0.088190 -6.1953e-05
8:47872632 G A 0.035223 2.2029e-04
8:47898535 G A 0.031214 -2.5134e-05
8:47912586 T C 0.191327 3.5431e-05
8:47923945 A C 0.189575 -6.7754e-05
8:47925768 A G 0.058248 7.5959e-05
8:47940693 A G 0.052886 -2.5736e-05
8:47940968 C G 0.161999 1.2480e-05
8:47947701 G T 0.228806 1.5985e-05
8:47951340 G A 1.503699 1.8612e-05
8:47971347 C A 1.502978 2.3056e-05
8:48017316 A G 1.360009 2.0291e-05
8:48017899 C T 0.023421 3.6731e-05
8:48052121 T G 0.076824 7.2560e-07
8:48060560 C T 0.060916 -5.7589e-05
8:48062222 A G 0.022496 -3.2246e-05
8:48063515 T C 1.500112 2.1229e-05
8:48090019 G C 0.118285 -2.5578e-05
8:48174091 A G 0.077768 6.9994e-05
8:48235830 T C 0.088301 9.4407e-06
8:48274655 A G 0.126140 -5.0331e-05
8:48281478 G A 0.297681 -2.7651e-05
8:48293081 A G 0.079635 -7.2261e-06
8:48313295 G A 0.028868 9.9001e-05
8:48326785 G A 0.022503 3.6582e-05
8:48338105 G A 0.079290 6.7193e-05
8:48343526 C T 0.043905 -1.6840e-04
8:48352405 G A 1.380295 7.9513e-06
8:48353258 T C 0.688583 -9.6518e-06
8:48357061 T G 0.050663 5.8838e-05
8:48374794 T C 0.081426 3.5403e-04
8:48382121 A G 0.021390 -4.3761e-05
8:48394476 A G 0.114559 7.4015e-06
8:48394720 A G 0.032493 -1.7141e-05
8:48395931 A G 0.096383 5.9972e-05
8:48397375 C G 0.169081 -1.8592e-05
8:48405745 A G 0.089255 -8.0089e-05
8:48411147 G A 0.032730 -4.3207e-05
8:48411885 A G 0.191496 -4.2494e-05
8:48448607 T C 0.081089 -5.9747e-05
8:48448689 G A 0.043373 -3.4098e-05
8:48456731 T G 0.054899 -1.8151e-04
8:48499226 G A 0.106185 -3.1016e-05
8:48515523 G T 1.264801 5.0327e-07
8:48561890 G A 0.112572 -5.5659e-07
8:48572906 G A 0.056220 -2.0965e-05
8:48578019 C T 0.101855 -7.3909e-06
8:48586506 C G 0.081105 -1.7946e-06
8:48591544 A C 0.125465 3.4321e-05
8:48628222 A G 0.055863 -8.4780e-05
8:48647273 G C 0.075814 -6.8326e-07
8:48659008 G A 0.040948 -1.9164e-05
8:48674122 T C 0.088009 1.6150e-05
8:48685194 A C 0.021915 3.7081e-05
8:48710684 A G 0.036541 -4.2330e-06
8:48719844 A G 0.024862 -5.0148e-05
8:48724723 G C 0.107421 -4.0940e-05
8:48795426 C T 0.033581 4.0599e-05
8:48799664 T C 0.021857 -3.0483e-05
8:48802573 A G 0.074149 3.7661e-05
8:48810537 G A 0.040922 -1.1679e-04
8:48815878 T C 0.194898 6.1502e-05
8:48816204 A G 0.114267 -1.3843e-05
8:48816499 C T 0.113910 -7.9211e-05
8:48816716 A G 0.513137 2.4291e-05
8:48820010 T C 0.096607 -5.4275e-05
8:48850013 A G 0.088697 8.1539e-04
8:48866788 G T 1.968107 8.2053e-05
8:48867273 C G 1.901076 -1.3977e-06
8:48885436 A T 1.707347 2.8569e-05
8:48901125 A G 1.898278 -1.2405e-06
8:48936111 G T 0.106272 -5.4283e-05
8:48975726 G A 0.151158 -3.9134e-05
8:48985203 A G 1.882604 1.1056e-05
8:48999554 T C 0.092893 3.3312e-06
8:49002944 T C 0.030741 1.0137e-05
8:49015537 T C 0.134270 -1.6523e-05
8:49018790 A G 0.032568 1.3287e-04
8:49024559 T C 0.055622 3.9547e-05
8:49028667 T A 0.111527 3.7138e-05
8:49029661 C G 0.087788 -1.3739e-04
8:49037652 T C 0.067320 2.0349e-05
8:49038844 T C 0.034853 9.6616e-05
8:49040853 T C 0.055992 6.5071e-06
8:49041963 A C 0.574943 5.3151e-05
8:49050403 A G 0.079820 -1.9596e-05
8:49053165 T C 0.164631 1.1841e-05
8:49055488 C T 0.063545 -4.1825e-06
8:49062562 T G 0.203259 9.0862e-06
8:49064181 C T 0.119252 -9.7528e-06
8:49066992 G A 0.061864 5.4566e-05
8:49072666 A C 0.211100 1.1456e-05
8:49085433 A G 0.019935 2.0027e-05
8:49091612 C T 0.097067 -7.9052e-05
8:49099883 A G 0.217219 -3.0553e-05
8:49101363 T C 1.500083 2.5916e-05
8:49117232 G A 0.241942 1.5417e-05
8:49139933 G A 0.076408 -6.8975e-06
8:49165314 A G 0.044814 7.7776e-06
8:49176272 G A 1.643636 6.3168e-07
8:49177299 G A 0.060640 9.4707e-06
8:49183719 T G 0.245502 -1.2882e-05
8:49193586 A G 1.394940 8.9733e-06
8:49194601 T G 1.876032 5.9879e-06
8:49195245 T C 0.089391 -1.9767e-05
8:49196429 T C 0.112981 3.0464e-05
8:49208895 T G 0.048070 8.5274e-05
8:49210582 G A 0.029660 -1.3636e-04
8:49211589 C A 0.183385 2.0274e-05
8:49229302 T C 0.033097 -2.5243e-06
8:49242537 T C 0.090745 -8.1505e-05
8:49252776 T G 0.144838 2.9918e-05
8:49253638 C A 1.756001 2.4320e-06
8:49257731 G T 0.108772 3.8531e-05
8:49265125 G A 0.067424 6.8340e-05
8:49278088 T C 0.064276 -9.6993e-05
8:49308048 A C 0.032578 6.2251e-05
8:49311740 T C 0.068859 1.4489e-04
8:49319260 G A 0.049011 7.2107e-05
8:49337755 C T 0.083503 1.5933e-06
8:49347321 A G 0.044444 -7.3173e-05
8:49361164 A G 0.508885 -2.2537e-05
8:49366513 A G 0.353995 -1.5723e-05
8:49381411 T C 0.052685 -1.5047e-05
8:49381856 T G 0.050020 9.6021e-05
8:49391221 G A 0.061913 5.6757e-05
8:49412101 A G 0.155287 -1.6058e-05
8:49412646 G A 0.102806 -1.0198e-05
8:49429599 A G 0.295178 3.9403e-05
8:49432154 A G 0.039355 4.4906e-05
8:49457532 T C 0.307113 -2.0318e-05
8:49457858 T C 0.082854 1.7168e-05
8:49469523 T G 0.474811 -1.9153e-05
8:49508984 G T 0.173580 8.3613e-05
8:49525128 T A 1.791717 4.7006e-05
8:49529985 A C 0.492832 -2.2118e-05
8:49532256 G T 0.058709 -4.8530e-05
8:49537542 C T 0.193927 -2.7169e-05
8:49553733 T C 0.258894 -3.2905e-05
8:49553866 C T 0.107561 3.1892e-05
8:49554329 A G 0.037638 4.3327e-05
8:49558495 T G 0.054532 3.6628e-05
8:49572341 T C 1.820831 -2.0461e-05
8:49581021 G A 0.114468 -2.9530e-05
8:49581767 T G 0.113433 -1.5734e-05
8:49586541 T G 0.061793 -8.8651e-05
8:49589181 T C 1.485737 4.9675e-06
8:49589585 G A 0.098298 3.1148e-05
8:49593467 G A 0.084769 -1.7034e-05
8:49621176 T C 0.065632 -6.8515e-05
8:49623168 G A 0.022344 -9.2839e-05
8:49625588 G T 0.083899 9.1637e-07
8:49626240 A C 0.053581 -2.2945e-05
8:49627257 A G 0.147601 1.3474e-05
8:49629061 A G 0.051117 7.2227e-06
8:49632503 T C 0.206868 3.9075e-04
8:49633617 G A 0.035765 -4.1236e-05
8:49643243 G A 1.654165 1.8782e-05
8:49646945 G A 0.034204 -6.5554e-05
8:49647910 A C 1.210659 -2.4714e-05
8:49674223 T C 0.117600 -1.2754e-05
8:49678923 C T 0.121459 -1.2598e-04
8:49683824 T G 0.068067 -3.5873e-06
8:49691705 A G 0.228641 -1.2122e-05
8:49696665 A G 0.027440 1.4691e-05
8:49715377 G A 0.054347 -1.4729e-06
8:49723442 G T 0.447330 -1.6465e-05
8:49729020 C T 0.254243 3.8572e-05
8:49730840 C T 0.020390 1.3852e-04
8:49732135 C T 0.027183 6.7568e-05
8:49740122 A G 0.164728 2.4732e-05
8:49741537 T C 0.054616 -2.4525e-05
8:49749707 T C 0.095169 -2.0334e-05
8:49756544 G T 0.022149 -7.5902e-05
8:49765328 G A 0.023610 5.6559e-05
8:49788888 A G 0.146627 -1.2348e-04
8:49792425 A G 0.092394 1.4178e-05
8:49793010 A G 0.025414 -2.3107e-05
8:49805365 C T 0.023739 -1.7535e-05
8:49807428 C G 0.173716 2.9957e-05
8:49812201 T A 1.130145 1.8618e-04
8:49819452 C A 0.027307 -2.8234e-05
8:49833277 A G 0.107785 3.0026e-06
8:49838485 G A 0.034665 -7.6023e-05
8:49838908 G T 1.130917 2.1048e-05
8:49840475 T C 0.077165 -3.6796e-07
8:49842246 A G 0.131070 -9.0745e-05
8:49843023 C G 0.212636 1.3645e-04
8:49844989 C T 0.181772 -1.5137e-05
8:49846634 A G 0.144202 1.2357e-06
8:49859565 T C 0.021815 -4.3431e-05
8:49882086 T C 0.047784 -1.8826e-06
8:49882398 G A 0.077599 -3.4779e-05
8:49883256 C G 1.108097 -4.9070e-05
8:49901366 T C 0.023847 5.0318e-06
8:49903851 G A 0.380383 -8.2170e-05
8:49926250 A C 0.184252 -1.0138e-05
8:49939689 A G 0.116740 3.9934e-05
8:49940212 A G 0.061887 4.4008e-05
8:49946351 G A 0.023616 -3.2789e-05
8:49946568 A G 0.111975 -1.4019e-04
8:49956520 A G 0.043324 2.4576e-05
8:49964665 G A 0.116698 4.5817e-05
8:49966533 A C 0.132479 7.5643e-05
8:49980697 T C 0.484617 4.5722e-05
8:49987801 G A 0.055045 -6.5061e-05
8:49991118 G A 0.069566 -1.9595e-05
8:49991888 T C 0.020977 -2.4392e-05
8:49994947 A G 0.030478 1.2556e-05
8:49996107 T C 1.049864 -3.9084e-04
8:49997879 A C 0.046226 -5.1429e-06
8:50010771 A G 0.139171 7.5521e-05
8:50011678 T C 0.025132 -1.1962e-05
8:50019679 C T 0.792259 -4.6172e-05
8:50035782 A T 0.032292 -1.7591e-04
8:50044418 T C 0.040543 6.2232e-06
8:50054005 T C 0.088158 -9.2636e-07
8:50058775 A G 0.716273 1.6820e-04
8:50058986 T C 1.844778 -8.7856e-05
8:50062379 C T 0.305240 -1.6858e-04
8:50063607 G A 0.673984 1.0622e-04
8:50072247 T C 0.119853 4.1577e-05
8:50073345 C T 0.044756 2.1205e-05
8:50093447 T C 0.025677 -1.8370e-05
8:50106551 A C 0.388507 -1.2705e-06
8:50111144 G A 0.965468 -1.5416e-05
8:50129604 C T 0.043162 1.1699e-04
8:50133185 C G 0.037034 -2.6288e-05
8:50146327 T C 0.962739 -1.6877e-05
8:50149956 A G 0.050196 2.7680e-05
8:50167958 T G 1.489294 -1.6373e-06
8:50168889 C T 0.108207 1.6255e-05
8:50169846 T C 0.063205 -1.9038e-05
8:50195185 T C 0.525874 1.3665e-05
8:50200345 A C 0.023665 3.3971e-05
8:50205976 G A 0.106915 1.5675e-05
8:50225068 G A 0.060368 -2.1942e-04
8:50225832 T G 0.143511 6.0291e-05
8:50227298 T C 0.412613 -1.7888e-06
8:50235530 C T 0.208962 -2.6512e-06
8:50244450 A G 1.901673 2.9301e-05
8:50247584 T A 0.041718 2.2185e-05
8:50250537 A G 1.246570 -2.0129e-05
8:50282063 T C 0.364845 7.9898e-05
8:50289157 C T 0.116159 1.5295e-05
8:50293544 A G 1.727097 -2.7215e-05
8:50296979 A G 0.057268 9.2418e-05
8:50309961 C A 0.271264 -5.8096e-05
8:50325178 C T 1.271384 -1.5804e-06
8:50326100 C A 0.147347 -7.0273e-06
8:50327607 A G 0.069216 -1.5136e-04
8:50352286 T G 0.021315 -1.6208e-06
8:50373627 A G 0.022639 3.6471e-05
8:50374624 T C 0.024379 -3.1266e-05
8:50380986 G T 1.666574 -1.1073e-05
8:50388919 C T 0.066051 1.5303e-06
8:50394146 T C 0.104361 2.5533e-05
8:50402730 A G 0.044830 -1.6445e-05
8:50403237 G A 1.589052 -6.1626e-06
8:50424619 G A 0.040591 1.0244e-05
8:50427312 A G 0.058686 2.7188e-05
8:50430387 C T 0.071319 8.0962e-05
8:50434928 A C 0.063727 4.6079e-05
8:50460116 T C 0.183638 9.0080e-05
8:50468442 A G 0.104153 1.2702e-05
8:50489782 A G 0.164514 8.5409e-05
8:50505976 C T 0.084406 8.3314e-06
8:50513299 T C 1.815781 -6.3106e-05
8:50542080 T C 1.740272 -4.4465e-05
8:50542081 G A 1.811545 -5.2889e-05
8:50542474 C T 1.809221 -9.0217e-05
8:50542665 G T 1.745699 -3.9290e-05
8:50545426 G A 0.022568 2.3876e-05
8:50546113 G A 0.386079 -1.3369e-04
8:50577748 T C 0.027355 -1.1768e-04
8:50595769 C T 0.077187 3.1192e-05
8:50606521 A G 1.936020 2.9747e-05
8:50608329 A T 0.242351 7.3741e-05
8:50610410 A G 0.022461 4.5217e-05
8:50611585 G A 0.136929 -1.0515e-04
8:50622863 C A 0.105643 1.0324e-05
8:50625622 C G 0.082569 5.7895e-05
8:50628068 A C 0.061582 -2.9750e-05
8:50654200 A G 0.092962 1.1415e-05
8:50662572 T G 0.106568 -1.2578e-04
8:50663659 A G 0.060929 2.2528e-05
8:50670303 C T 0.092549 3.7764e-05
8:50694350 A G 0.048154 1.1083e-05
8:50697565 T C 1.673883 -2.7070e-05
8:50707839 G A 0.030968 -1.1503e-04
8:50711285 C T 0.067502 2.1547e-05
8:50729405 C T 1.234528 4.8757e-05
8:50730371 G A 0.035635 1.0339e-04
8:50740815 G A 0.126948 7.9309e-05
8:50744883 C A 0.079712 -2.2986e-05
8:50745588 A G 0.688281 -3.8573e-06
8:50760823 T C 1.638131 -2.1612e-05
8:50766599 T G 0.030805 5.2570e-05
8:50776092 A G 0.039608 7.7988e-05
8:50777159 C A 0.050150 -2.1103e-05
8:50778390 T C 0.045892 2.3986e-05
8:50799697 A G 1.894607 -5.7394e-05
8:50802278 G A 1.219335 5.4110e-05
8:50815368 T C 0.034366 -1.5691e-04
8:50815390 T G 1.895324 -5.1233e-05
8:50826149 C G 0.057047 -7.8195e-05
8:50842049 C T 0.104643 -9.4235e-05
8:50843328 T C 0.034197 9.7713e-05
8:50843927 G T 1.649365 -2.9486e-05
8:50847168 C T 0.086769 4.5306e-05
8:50850931 A C 0.038981 7.3519e-05
8:50859299 A G 0.035732 2.5178e-05
8:50878647 G T 0.074899 6.3305e-05
8:50891811 C A 0.065808 -5.1661e-05
8:50900089 A C 0.036583 -2.6891e-05
8:50912615 A C 1.282202 2.3838e-05
8:50912974 T C 0.072036 -4.5805e-06
8:50919029 A G 0.030705 7.7259e-06
8:50920213 A G 1.569500 -8.4798e-05
8:50921657 G A 0.034152 -1.5188e-04
8:50933977 C T 0.093286 -4.3898e-05
8:50940763 G A 0.021211 1.5171e-04
8:50946702 T C 1.261101 7.7982e-06
8:50949131 T C 0.163859 5.6282e-06
8:50951742 A G 0.036784 -7.6207e-06
8:50958890 T C 0.451500 -3.5053e-05
8:50965643 A T 0.098703 -6.3552e-05
8:50978997 G A 0.049770 5.8733e-05
8:50993420 A G 0.323358 1.4742e-04
8:51004266 C T 1.715182 -2.3448e-05
8:51007687 A G 0.079884 -2.3242e-05
8:51008315 A G 0.083841 -6.2921e-05
8:51020668 T G 0.044324 1.3425e-05
8:51040545 T G 0.099437 7.6473e-05
8:51056341 A G 0.599831 -4.6977e-05
8:51059267 C T 0.075892 1.1739e-04
8:51074734 C A 0.047693 -4.6209e-05
8:51077898 C T 0.031779 3.7114e-05
8:51081987 T C 0.088901 2.8344e-05
8:51082990 C T 0.051147 3.7744e-05
8:51104109 T G 0.038469 7.6801e-05
8:51108776 T C 0.027144 2.8995e-05
8:51110797 G A 0.045015 -5.4005e-06
8:51127054 T C 0.581915 -6.5719e-05
8:51133468 T C 0.066080 1.0137e-04
8:51133536 T C 0.024580 -9.3495e-05
8:51144599 T C 0.023892 -1.8087e-05
8:51149813 A C 0.560191 -7.2038e-05
8:51161011 A G 0.042295 2.9810e-06
8:51189048 C A 0.153991 -2.6424e-05
8:51195738 G A 1.852020 5.6432e-05
8:51202094 T C 0.134166 -2.7529e-05
8:51205111 T C 0.062533 3.8920e-05
8:51207180 T C 0.091394 -3.5964e-05
8:51210957 C T 0.080274 -7.5561e-05
8:51215873 G A 0.072276 -3.2881e-05
8:51227442 A G 0.090745 8.9436e-06
8:51230877 C A 1.109015 1.5158e-04
8:51254930 C T 0.058102 -4.5681e-05
8:51255110 A T 0.029527 3.1501e-05
8:51268093 T G 0.134192 -2.3331e-05
8:51269946 A G 0.028219 -1.2372e-04
8:51270707 A G 0.076249 6.2385e-05
8:51288814 T C 0.461637 -1.8113e-05
8:51299218 C T 0.088418 -2.1711e-05
8:51301772 T C 0.137234 -5.6517e-05
8:51311051 C T 0.065642 6.1414e-05
8:51312683 A G 0.046973 -1.9600e-05
8:51313873 T C 0.029163 2.3218e-05
8:51325834 G A 0.079975 2.9013e-05
8:51326156 A G 0.142927 -4.0134e-05
8:51328497 A G 1.391542 3.5687e-05
8:51334289 A G 0.030598 1.0582e-05
8:51335717 A G 0.058622 6.4220e-05
8:51336584 G A 0.108499 -2.5229e-05
8:51337580 C A 1.582742 5.2361e-05
8:51343435 T C 0.037209 9.6150e-05
8:51357021 C T 0.146465 2.9618e-05
8:51358188 A G 0.046450 1.2334e-05
8:51360604 A G 1.799857 4.2790e-05
8:51365953 G A 0.419883 5.5319e-06
8:51366514 A G 0.036018 -3.5842e-05
8:51377950 T C 1.686175 -4.9629e-06
8:51381333 C T 0.053126 -1.2838e-05
8:51386208 G A 0.347153 9.7720e-06
8:51386305 A G 0.038673 -3.3450e-05
8:51392023 A C 0.069109 2.3935e-05
8:51400686 T C 1.794615 2.4193e-05
8:51400895 G A 1.589107 4.0628e-06
8:51409290 A C 0.291634 -4.5139e-05
8:51435532 A G 0.192272 -8.4666e-06
8:51439474 A G 0.176407 3.3258e-05
8:51455529 A G 0.201584 -2.7093e-05
8:51462689 T C 0.040890 -1.0531e-04
8:51465762 T C 0.056479 -4.3337e-05
8:51466904 G C 1.676648 1.9894e-05
8:51475319 G A 0.049770 -7.0579e-05
8:51477675 G A 0.037391 -3.8553e-05
8:51500032 C T 0.147665 7.3919e-06
8:51531333 G C 0.114426 3.8382e-05
8:51533743 T A 0.050569 -2.6143e-05
8:51533890 T C 0.169808 2.5367e-05
8:51533891 A G 0.122676 2.4444e-06
8:51539966 A G 0.408293 1.2052e-05
8:51544593 C T 0.081955 -8.5124e-05
8:51545401 T G 1.468339 1.3078e-05
8:51550063 T C 0.067606 9.4804e-06
8:51554667 C A 0.046203 -3.1848e-05
8:51557811 C T 0.302033 8.6270e-05
8:51576668 T G 0.419634 2.4376e-05
8:51595171 C T 0.387536 5.7682e-05
8:51598620 A G 1.845629 -1.1605e-05
8:51617003 T G 1.414862 -3.6444e-05
8:51631048 T C 0.047589 -2.4619e-06
8:51642006 G A 0.045320 -4.8633e-05
8:51666615 G A 0.051523 -7.9846e-05
8:51677135 A G 0.386894 9.2054e-05
8:51679040 G C 0.098778 1.5057e-06
8:51685358 A C 0.047596 1.0444e-06
8:51697117 A G 0.088405 1.5528e-06
8:51701084 A G 0.067872 1.1797e-05
8:51725868 T C 0.613389 2.0040e-05
8:51743861 G A 0.193856 -4.8535e-05
8:51759993 A G 0.224171 -4.6329e-05
8:51761805 C A 0.589701 2.3548e-05
8:51763709 A G 0.042195 -4.6467e-05
8:51779657 G T 0.039105 -3.5106e-05
8:51783813 A G 0.055382 4.7622e-05
8:51787118 A G 0.057674 -2.0829e-05
8:51800598 G A 0.067713 1.7349e-05
8:51810842 G A 0.345650 1.4607e-04
8:51815195 A G 0.040403 -3.4600e-05
8:51842641 T C 0.073935 1.1902e-05
8:51847471 A G 0.068826 -1.0705e-05
8:51859594 T C 0.058255 8.4778e-06
8:51882844 C T 0.028355 -7.8177e-05
8:51884130 A G 0.495386 7.2417e-05
8:51887069 G C 0.201155 4.7723e-05
8:51887399 A G 0.069871 4.7483e-06
8:51892176 G A 0.057914 1.5833e-05
8:51897268 C T 0.354021 1.2803e-04
8:51912197 A G 0.083591 1.9536e-05
8:51912435 C A 0.025408 -2.3338e-05
8:51927790 C T 0.077453 9.0842e-06
8:51928267 T C 0.157669 -2.7635e-05
8:51932961 G A 0.041474 -4.0683e-05
8:51955260 A G 0.389747 3.9608e-05
8:51962047 G T 0.107227 -1.4819e-05
8:51966071 G A 0.534598 2.4141e-05
8:51969747 C T 0.068255 7.5302e-06
8:51971349 A G 0.745218 3.5552e-05
8:51971928 A G 0.042743 1.7046e-05
8:51972193 G A 0.072543 -3.2927e-05
8:51972302 T C 0.103367 5.9336e-05
8:51980821 C T 0.492718 4.7227e-05
8:51982267 T C 0.217508 2.6771e-05
8:51991265 A G 0.020533 -1.8797e-05
8:51993373 A G 0.117019 -1.6345e-05
8:51994118 T C 0.068586 -1.2894e-05
8:52000874 C T 0.034006 -7.2744e-06
8:52019522 C T 0.698421 2.8801e-05
8:52022731 A G 0.541959 1.2688e-05
8:52039462 A G 0.042545 -1.1557e-04
8:52042308 G A 0.091339 3.7716e-05
8:52049855 C G 0.038323 -5.1414e-05
8:52053063 G T 0.106474 5.8288e-05
8:52053646 G A 1.978101 -2.6169e-05
8:52054326 T C 0.644155 3.4864e-05
8:52059990 A C 0.070589 8.2384e-05
8:52060365 G A 0.163388 -5.4290e-05
8:52067626 A G 1.921917 4.0446e-05
8:52077192 G A 0.499583 3.8354e-05
8:52082046 C T 0.435418 5.3640e-05
8:52091118 T C 0.090612 -1.1608e-05
8:52098628 A G 0.055149 -1.2282e-04
8:52100473 A C 0.048816 -8.6831e-06
8:52106337 C A 0.274497 4.1056e-06
8:52110166 T G 0.021464 -6.7007e-05
8:52114018 T C 0.046307 3.4627e-05
8:52116323 C T 0.036635 -7.0181e-05
8:52117079 T C 0.063769 -5.6528e-06
8:52123904 A G 0.052601 -1.2767e-04
8:52133220 C A 0.025103 8.8907e-05
8:52136017 G A 0.046648 -1.3856e-06
8:52140796 A G 0.462581 8.1358e-05
8:52145648 G T 0.127909 -6.0518e-05
8:52145753 C G 0.035002 -1.3948e-05
8:52151429 G A 0.198156 -1.6295e-05
8:52152883 A G 0.040741 -6.2553e-05
8:52163427 G A 0.110060 1.3051e-05
8:52165081 C T 0.025849 4.2919e-05
8:52167002 T C 0.081524 -1.6570e-05
8:52188944 A G 0.081546 -5.8275e-05
8:52209355 A C 0.027553 -2.1090e-05
8:52215756 T G 0.061526 6.4200e-06
8:52218340 T C 0.038050 1.4751e-05
8:52228072 T C 0.517918 1.3291e-05
8:52233408 T C 0.527766 1.8947e-05
8:52239859 T C 0.022694 4.7506e-06
8:52243370 G A 0.026356 5.3146e-05
8:52249955 C T 0.478219 2.4747e-06
8:52258429 T A 0.026365 5.7316e-05
8:52263738 G A 1.526036 -3.3462e-06
8:52272254 G A 1.502751 -1.0485e-05
8:52277190 C T 0.048787 3.8198e-06
8:52281207 A G 0.048268 4.6754e-05
8:52284560 T A 0.028131 6.0983e-05
8:52288603 G A 0.031201 -1.0735e-04
8:52295901 C T 1.682712 -5.4225e-05
8:52308016 G A 0.165163 1.0466e-05
8:52310188 A C 0.105802 2.0175e-05
8:52323908 G A 0.045210 -8.3124e-06
8:52324475 T C 1.438336 -2.1533e-05
8:52325767 G T 0.163781 1.1122e-05
8:52332209 T C 0.054324 -1.9841e-05
8:52332549 T C 0.079271 -5.0088e-05
8:52337956 A G 0.043902 8.8374e-05
8:52338934 C T 1.690212 -5.1985e-05
8:52342512 C A 0.082056 -4.5739e-07
8:52364808 C T 1.958175 5.5661e-05
8:52366156 T C 0.023921 -1.7446e-05
8:52366300 G A 0.247083 2.0743e-05
8:52382915 C T 0.029202 8.0941e-05
8:52383066 A C 0.046739 -5.2379e-05
8:52384727 C T 0.030354 -2.9136e-05
8:52387293 A G 0.098005 -1.2784e-04
8:52401643 T C 0.053944 9.7399e-05
8:52402983 G A 0.092582 9.4946e-06
8:52404537 G A 0.496561 5.4391e-05
8:52412226 T G 1.271903 -1.7624e-05
8:52413408 A G 0.066869 -3.6030e-05
8:52414600 T C 0.042380 3.9816e-05
8:52416201 C T 0.175719 4.7726e-05
8:52420536 C T 0.203009 -3.9663e-05
8:52426739 C T 1.295091 -2.2636e-05
8:52430661 C T 0.083117 2.1990e-05
8:52432392 C G 0.265191 3.3299e-06
8:52432835 A C 0.033139 3.2028e-05
8:52441919 A G 0.045434 -3.8326e-05
8:52442180 A C 0.028095 2.9951e-05
8:52445492 G A 0.053961 -2.0253e-05
8:52457147 A C 0.237514 -4.2627e-05
8:52457927 C T 0.071319 -6.4580e-05
8:52471239 C T 0.112371 2.6324e-06
8:52494143 C T 0.086905 -3.5503e-05
8:52497762 C T 0.333017 1.1060e-04
8:52500802 C T 0.183869 -6.0944e-05
8:52501103 A G 0.061841 -1.7106e-05
8:52502617 C T 0.053094 2.0303e-06
8:52511506 C T 0.090186 -1.4357e-05
8:52513874 C T 0.060838 -8.6456e-05
8:52522097 C T 0.550940 -1.0465e-05
8:52528272 G A 0.387014 -2.5540e-05
8:52529058 G A 1.807550 4.9211e-05
8:52531650 A C 0.062202 -3.9480e-06
8:52534104 T C 1.322332 4.9690e-05
8:52534990 A C 0.093724 -3.5579e-05
8:52538985 C T 1.843928 1.0082e-04
8:52540001 G T 0.243633 -2.0367e-05
8:52558395 A C 1.477431 1.1352e-04
8:52558675 T C 0.065142 6.0863e-05
8:52567146 T C 0.055902 3.2268e-05
8:52567781 T C 0.064321 -6.1450e-05
8:52573356 G A 1.430286 1.2728e-04
8:52580024 G A 0.035194 -5.5395e-05
8:52610495 A G 0.030672 -2.5932e-05
8:52612366 T G 0.152622 -1.0447e-05
8:52616018 T C 0.077304 -8.4587e-06
8:52619219 A G 1.570110 8.3596e-05
8:52623814 T C 0.030468 1.2207e-04
8:52624028 A G 1.489537 8.1749e-05
8:52626868 A C 0.025025 -8.1960e-07
8:52628820 A G 0.202334 -1.4732e-04
8:52631229 T C 1.399649 2.4881e-04
8:52650462 G A 0.218666 7.9470e-05
8:52659004 A G 0.058141 3.4710e-05
8:52659963 A G 1.592191 5.5938e-05
8:52682886 T C 0.448943 -3.4192e-05
8:52687736 C T 1.966595 3.2303e-05
8:52691913 T C 0.156601 -3.7196e-06
8:52697798 C T 0.103565 1.2880e-05
8:52718273 G T 0.151976 1.2577e-05
8:52741542 G A 0.032727 -6.8614e-05
8:52747547 C T 0.195414 -8.1454e-05
8:52747862 A G 0.069699 -3.9644e-05
8:52759073 A C 0.061890 8.2040e-05
8:52765363 T G 0.258547 1.8586e-05
8:52779844 C A 1.817413 4.7681e-05
8:52784653 C T 0.063536 8.5204e-05
8:52790260 C T 0.120963 -1.9771e-05
8:52801391 T C 1.363768 4.6844e-05
8:52806682 T C 1.622091 1.2630e-04
8:52808038 C T 0.023999 6.5850e-05
8:52811542 T G 0.032785 -3.0590e-05
8:52815242 A C 0.062734 2.8037e-06
8:52816356 A G 0.044314 -5.2247e-05
8:52817287 T C 0.522339 -3.4986e-05
8:52818777 A C 0.027371 -6.6991e-06
8:52845166 T C 0.056483 -9.1134e-05
8:52848257 A G 0.230121 7.2803e-05
8:52853882 G A 0.147422 -4.1926e-05
8:52860154 C T 0.157176 -6.1434e-06
8:52865336 G A 0.036378 -3.7638e-05
8:52869751 C T 0.039731 1.9895e-05
8:52887541 T C 0.180964 -6.8306e-05
8:52889277 A G 0.079505 4.0938e-05
8:52892354 G A 0.020202 -1.3390e-05
8:52893014 C T 0.121443 -1.0255e-05
8:52894246 T C 0.145257 -1.1556e-05
8:52902202 C T 0.063539 2.3223e-05
8:52903063 G A 0.330281 -2.5733e-05
8:52911405 G C 0.020127 2.9429e-06
8:52913147 C A 0.179055 -4.5213e-05
8:52913908 G A 0.402911 -1.8709e-05
8:52914736 T C 0.312527 -2.9394e-05
8:52917469 T C 0.391136 -4.0636e-05
8:52918748 G A 0.445619 -1.9170e-05
8:52919398 A T 0.090819 1.1279e-05
8:52919458 T C 0.045178 5.0171e-05
8:52920379 T C 0.089589 -4.5478e-06
8:52923676 T C 0.048209 -1.9170e-04
8:52923809 G A 0.139713 -3.6919e-05
8:52929877 T C 0.245619 -4.6798e-05
8:52930270 A G 0.279998 -1.8670e-05
8:52934579 A G 0.872844 -7.6396e-06
8:52944835 G A 0.204164 6.6590e-05
8:52944942 A G 0.105299 -2.0686e-05
8:52951523 C T 0.777903 -2.4521e-05
8:52951693 T C 0.150275 4.1481e-05
8:52953283 G A 0.867771 -9.4842e-06
8:52968730 A G 0.078265 2.5674e-06
8:52969933 C T 0.060485 7.5208e-05
8:52972925 G A 0.033655 1.9124e-05
8:52983048 A G 0.200195 5.3763e-05
8:52991701 T C 0.038754 1.6678e-05
8:52991827 T C 0.167887 3.0133e-05
8:52992325 A G 0.076054 -2.5422e-05
8:52996130 G T 0.029040 -2.5180e-06
8:53001262 T C 1.180779 2.2434e-05
8:53004768 G T 0.359289 9.5167e-05
8:53005445 C T 0.063156 2.5626e-05
8:53011018 G A 1.420916 -2.6294e-05
8:53011930 C G 0.251020 -5.1068e-06
8:53017258 T C 0.543569 -1.7599e-06
8:53018399 C A 0.049628 -5.4739e-05
8:53019424 A G 0.031409 -1.9317e-05
8:53028767 A G 0.023681 -1.6583e-05
8:53032373 T C 0.288801 1.6858e-05
8:53039395 A G 0.324121 3.1802e-06
8:53045093 A G 0.084701 -5.7216e-05
8:53052419 C T 0.025155 -1.5863e-05
8:53054418 C G 0.180246 -2.1254e-05
8:53055056 T C 0.133881 -1.2704e-05
8:53059486 A G 0.302676 1.2567e-05
8:53059791 T C 0.055577 3.9999e-05
8:53062214 C T 0.041630 -1.8699e-06
8:53062412 C T 0.039290 7.3900e-05
8:53064614 A G 0.058443 -9.2325e-05
8:53068920 T C 0.369464 4.1698e-05
8:53078165 T C 0.306574 1.6365e-05
8:53079096 T C 0.050299 4.0774e-05
8:53081817 A G 0.445541 -5.0620e-06
8:53099635 T C 0.089758 -8.6301e-05
8:53101303 G A 0.171833 3.6941e-05
8:53110206 C A 0.438095 -2.9808e-05
8:53110400 A G 0.097262 2.0801e-05
8:53111074 A G 0.433344 1.1960e-07
8:53111809 T C 0.324734 -4.9391e-05
8:53113810 C A 0.330424 8.0342e-05
8:53114569 T C 0.938720 6.6003e-06
8:53116537 C T 0.096977 2.9401e-05
8:53123740 T C 0.026365 -1.6745e-04
8:53126985 T C 0.327237 -4.9739e-05
8:53136564 T G 0.340255 -4.5945e-05
8:53136781 T C 0.026161 -1.2433e-04
8:53138151 T C 0.081962 -1.7733e-05
8:53138912 G A 0.075720 2.3182e-04
8:53144670 C T 0.041023 1.9424e-05
8:53149418 T G 0.024204 -9.8637e-05
8:53150019 G A 0.087781 -1.5413e-05
8:53150309 C T 0.066463 -1.0759e-04
8:53151977 T C 0.047472 2.0159e-05
8:53164390 A G 0.035483 -2.4988e-05
8:53164766 C A 0.038504 -3.8938e-05
8:53177827 G A 0.034704 4.2047e-05
8:53178973 A G 0.085574 2.9857e-06
8:53183823 A G 0.055661 6.7921e-05
8:53189622 C T 0.194154 5.7004e-08
8:53198225 G A 0.051189 1.9473e-04
8:53213658 C T 0.030964 -2.2424e-05
8:53222697 C T 0.045953 -3.0778e-05
8:53226405 T C 0.096090 2.4320e-05
8:53227638 G A 0.285269 -1.9296e-05
8:53233682 A G 0.058157 -6.0697e-06
8:53235908 G T 0.076441 2.5722e-04
8:53243237 A G 0.028783 -4.5597e-05
8:53247194 G A 0.379503 3.5050e-05
8:53248400 G A 0.298836 -1.1777e-06
8:53248420 G A 0.342495 2.7030e-05
8:53252131 G A 0.027660 2.1802e-05
8:53254790 A C 0.042805 2.4841e-05
8:53259979 A C 0.117837 5.7842e-06
8:53263100 A C 0.053471 -8.1471e-05
8:53263178 C T 0.116909 3.4603e-05
8:53264939 C T 0.055171 -7.1021e-06
8:53267756 G C 0.045032 -3.1256e-05
8:53267851 T C 0.036722 3.2895e-05
8:53269473 C T 0.084282 -1.7779e-04
8:53275358 A G 0.058920 4.1765e-05
8:53275469 A G 0.094409 2.8207e-05
8:53283287 A G 0.050965 -1.5718e-04
8:53287521 A G 0.127188 1.3978e-05
8:53289280 A G 0.083740 2.3454e-05
8:53294176 C T 1.873127 -1.7392e-05
8:53297533 G T 0.072682 9.1066e-05
8:53298482 G T 0.062114 -3.3000e-06
8:53301331 T C 0.830400 2.9072e-05
8:53315116 A G 0.535692 -1.0731e-04
8:53318258 G A 0.086525 1.0435e-05
8:53318526 T C 0.036995 -4.0920e-05
8:53318624 A C 1.269339 2.1626e-04
8:53318644 C A 1.455869 3.9769e-04
8:53321524 G C 0.038787 5.9114e-05
8:53322749 C T 0.732420 -1.7344e-04
8:53323786 T G 0.518321 1.3860e-04
8:53324122 C T 0.249533 -2.1475e-05
8:53331023 A G 0.284552 -8.1237e-05
8:53335433 C T 0.062224 2.1062e-05
8:53342821 A C 0.033503 3.5742e-05
8:53348475 A G 1.396050 -2.1289e-06
8:53353660 A T 1.409689 -5.4685e-06
8:53355351 A G 0.274639 -9.8357e-07
8:53359166 T C 0.164449 2.3811e-05
8:53369249 C T 0.263396 1.0963e-05
8:53373935 T C 0.121722 1.5022e-05
8:53379514 C A 0.738860 2.6393e-06
8:53389302 G A 0.090845 -1.1600e-05
8:53389991 A G 0.055136 6.0027e-05
8:53394929 C T 0.052218 1.6652e-04
8:53404963 C T 0.542190 -1.0907e-05
8:53407023 A C 1.903471 2.5924e-05
8:53408111 G T 1.967533 -5.6841e-06
8:53416454 A G 0.109771 -8.3457e-05
8:53417040 A C 0.123339 -8.0322e-05
8:53428466 C T 0.136263 1.0252e-04
8:53431744 T C 0.146127 -1.5007e-05
8:53439668 G A 1.436310 2.8671e-05
8:53444854 T G 0.927204 2.6206e-05
8:53445338 G T 0.216966 7.9941e-06
8:53447256 A C 0.480183 1.8119e-05
8:53449548 A G 0.263886 1.5760e-05
8:53454826 A C 0.214697 6.5739e-06
8:53458956 A G 0.448044 1.2574e-05
8:53467918 C G 0.424674 2.0238e-05
8:53471832 C G 0.220828 3.6589e-06
8:53479599 G A 0.231877 2.5679e-05
8:53487745 T A 1.458109 4.4036e-05
8:53488242 A G 0.995991 3.8719e-05
8:53491134 G A 0.027060 8.4593e-05
8:53494186 A T 0.842403 2.4995e-05
8:53497309 A G 0.456765 4.3552e-06
8:53501285 A G 1.454775 5.7884e-05
8:53513481 G T 0.336705 -4.0168e-05
8:53525995 G A 0.020030 1.1164e-04
8:53528204 C T 0.440488 -1.6113e-05
8:53533975 A G 0.229384 2.6765e-05
8:53537316 G A 0.334715 -4.0299e-05
8:53548375 T C 1.449209 3.1034e-05
8:53551808 A G 0.034671 5.9931e-05
8:53556849 C G 0.042185 -7.7330e-05
8:53562986 A G 0.061916 6.8205e-06
8:53569680 T C 0.097035 5.1467e-06
8:53572074 G C 1.012623 -1.9270e-05
8:53577580 G A 0.106545 -3.6135e-05
8:53586706 G A 1.019036 -3.2434e-05
8:53599373 C T 0.061140 8.3282e-06
8:53601771 G A 0.044045 -2.1935e-05
8:53602831 G A 0.471530 -5.6374e-06
8:53603859 G T 0.207283 3.9427e-05
8:53605442 G A 1.558776 -5.0335e-05
8:53614292 G C 0.680962 7.9371e-07
8:53616507 A G 0.028180 -4.7116e-05
8:53621223 G C 0.539418 -6.3002e-07
8:53627403 A G 0.091605 -1.4084e-04
8:53632777 A G 0.025427 2.7042e-05
8:53635815 T C 0.433645 -9.5532e-06
8:53641871 G A 1.452198 -6.4623e-05
8:53643727 T G 0.037352 -6.1262e-06
8:53648875 G A 0.054973 1.7102e-04
8:53653547 C A 0.439413 -1.2155e-05
8:53662598 A G 0.089502 -3.6988e-05
8:53666504 A G 0.437725 -2.0609e-05
8:53666773 C T 0.464454 -1.0546e-05
8:53673213 G A 1.464162 -4.1420e-05
8:53691240 T G 0.430504 -1.9708e-05
8:53691301 G T 0.032863 2.6932e-06
8:53691311 A G 0.428796 1.7415e-05
8:53693745 A G 0.104987 7.3863e-06
8:53695353 G A 0.114630 5.0052e-05
8:53702603 T C 1.030773 -9.7560e-06
8:53703785 G A 0.368743 -4.1222e-05
8:53723075 G A 0.309444 -6.2974e-05
8:53730643 T C 0.252033 2.1351e-04
8:53744019 A T 0.251776 1.5177e-04
8:53744761 C T 0.044094 -5.7680e-05
8:53746008 T C 1.469199 -1.5630e-06
8:53750874 T C 0.306763 -5.3434e-05
8:53768111 A G 0.144257 -1.8939e-05
8:53779994 G C 1.269978 -3.6287e-05
8:53784240 G A 0.119690 4.9669e-05
8:53799318 A G 0.089622 -1.4154e-05
8:53806207 T C 0.028193 1.3434e-04
8:53810264 G A 1.269654 -3.1466e-05
8:53812443 A G 0.138587 6.7378e-05
8:53824204 C T 0.490102 -3.1439e-05
8:53830883 C G 0.072143 2.0508e-05
8:53836978 T G 0.025034 -5.7751e-05
8:53847276 T C 0.031270 -4.0056e-05
8:53850774 A G 0.101998 -2.0302e-06
8:53851670 C T 1.117175 5.1427e-05
8:53852871 T A 0.242250 1.3824e-06
8:53859177 A G 0.113329 1.7965e-05
8:53861224 C T 1.206868 2.1953e-05
8:53871618 T C 0.324565 -1.6640e-05
8:53871619 A G 0.024376 -4.3880e-05
8:53883902 G A 0.326737 -8.6118e-06
8:53885924 G A 0.037816 4.0988e-05
8:53888791 T C 0.686399 1.6765e-05
8:53892113 G A 0.094481 1.1082e-04
8:53893554 C T 1.935419 -6.0433e-06
8:53895301 C A 1.567607 -2.0534e-06
8:53897934 T C 0.061549 4.8473e-05
8:53898065 C G 0.464315 2.1551e-05
8:53900183 A G 0.061403 -4.9542e-05
8:53914675 C T 1.926961 -1.8756e-05
8:53918489 A G 0.086720 2.2936e-05
8:53921526 T G 0.386423 1.0860e-05
8:53922273 T C 0.449452 1.5094e-05
8:53937233 A G 0.062633 4.5481e-05
8:53939656 G T 0.333699 -1.9438e-05
8:53943289 A G 0.416128 -6.4375e-07
8:53951853 T G 0.022104 -5.2931e-06
8:53969642 T C 0.423970 2.3729e-06
8:53973690 A G 0.115221 5.6895e-06
8:53973934 C G 0.135319 -1.1640e-05
8:53991491 A G 0.070131 8.0998e-05
8:53992035 A G 0.347526 -2.3267e-05
8:53997731 A G 0.711904 -1.2473e-05
8:54000808 A G 0.109388 -4.4678e-05
8:54005763 G T 0.067742 -1.1474e-04
8:54014912 T C 0.063474 -3.3363e-05
8:54016692 T C 0.022613 -1.5503e-05
8:54029021 C A 0.074720 2.3419e-05
8:54038037 G A 0.462426 9.0239e-06
8:54038107 G A 1.957455 -1.7652e-06
8:54038872 C T 1.220182 -5.6651e-06
8:54041206 T C 0.086678 2.4108e-05
8:54055583 C T 1.750051 2.9419e-06
8:54060086 G T 1.085431 4.5425e-05
8:54064174 G A 0.064412 -3.3792e-05
8:54066635 G A 1.759879 2.3100e-05
8:54069182 T C 0.050218 -9.8106e-06
8:54076749 T G 0.039332 -5.3466e-05
8:54077171 G A 0.054863 4.8458e-05
8:54079193 T C 0.928645 -4.1621e-05
8:54080456 A C 0.077651 -1.2826e-04
8:54086844 G A 0.048264 -2.2778e-06
8:54097534 T C 0.065016 3.3188e-05
8:54099926 G A 0.647193 -3.3952e-05
8:54107379 C T 0.278768 -1.4761e-05
8:54111032 G C 0.063643 8.7242e-05
8:54117304 A C 0.041341 3.3879e-05
8:54117695 G C 1.731547 3.6227e-05
8:54126964 A G 0.365008 -2.3261e-05
8:54127578 A C 0.036336 -5.1835e-05
8:54130075 G A 1.373184 7.3748e-05
8:54133168 A G 0.025606 3.0850e-05
8:54136695 C G 0.098635 -2.8096e-05
8:54137171 A G 0.164478 -5.2642e-06
8:54140029 T C 0.183401 6.3686e-05
8:54140111 G A 0.195852 1.9304e-05
8:54141398 A G 0.042922 2.8429e-05
8:54155937 C T 0.040530 7.0117e-05
8:54155990 C G 0.060014 -3.7951e-05
8:54161355 C T 0.178757 -9.9037e-05
8:54165075 G A 0.054321 -3.8738e-06
8:54165338 T C 0.106006 -5.2595e-05
8:54170477 C T 0.096882 1.8749e-05
8:54175806 G A 0.152716 1.4184e-05
8:54186017 C G 0.048829 4.9561e-05
8:54188425 T C 0.060767 -3.1830e-05
8:54191196 G A 0.211182 1.8000e-04
8:54193077 C T 0.099524 4.5767e-05
8:54197794 C T 0.040345 2.6229e-05
8:54198574 G A 1.958578 2.7588e-05
8:54203556 C T 0.039368 4.8123e-05
8:54204029 T C 0.044353 4.1517e-05
8:54215811 G T 0.388302 1.5717e-05
8:54219717 C A 0.200487 1.3075e-04
8:54228305 A C 0.037002 8.0348e-05
8:54249090 A G 0.143053 -4.6652e-05
8:54256580 C A 0.160470 -6.0946e-05
8:54260923 A G 0.198315 2.9086e-05
8:54270869 A G 0.069972 4.5604e-05
8:54274100 T C 1.682351 -1.0940e-04
8:54274871 A G 0.180759 -3.1994e-05
8:54277280 G A 1.502835 -3.5355e-05
8:54304723 C G 0.059326 -2.7552e-06
8:54306826 G C 1.293205 -1.7377e-05
8:54307105 A G 0.065207 -2.3001e-05
8:54308719 G A 1.345157 2.3366e-05
8:54316987 G A 0.218011 -4.5405e-05
8:54317629 C A 0.986819 3.8514e-05
8:54319061 A G 0.124867 -4.4020e-06
8:54320473 T C 1.328902 3.1360e-05
8:54330686 A C 0.196228 1.1109e-04
8:54338092 G A 0.148892 6.0367e-06
8:54339995 G A 0.095792 1.6827e-05
8:54357811 A G 0.041815 7.2711e-05
8:54360714 T C 0.116149 2.0052e-05
8:54364820 T C 0.056794 3.0754e-05
8:54383184 C A 1.329814 1.9756e-05
8:54386400 T C 0.166108 -4.6458e-05
8:54389058 G A 0.449816 5.3797e-04
8:54393352 A G 0.109057 3.8773e-04
8:54394240 C A 0.110888 1.5568e-05
8:54394562 A G 0.306159 -3.1070e-07
8:54396558 A G 1.501264 3.5202e-05
8:54397045 T C 0.178335 -3.5913e-06
8:54397520 C T 0.311560 -6.8576e-06
8:54403550 T C 0.060407 4.0752e-05
8:54409422 A G 0.058566 -4.7870e-05
8:54410208 A G 1.125331 4.9288e-05
8:54411799 A G 1.466658 -1.8428e-06
8:54420960 G C 0.040462 -2.2171e-05
8:54428908 C T 1.053045 2.4100e-05
8:54431072 T C 0.056067 -5.1417e-05
8:54436733 G A 0.246521 2.7053e-05
8:54446790 A G 0.051533 -6.5241e-05
8:54447934 G T 0.070472 1.2305e-04
8:54450438 T C 0.039923 -6.6474e-05
8:54455329 C T 0.021902 -9.6574e-05
8:54459868 A C 0.033925 -7.7341e-06
8:54460683 G T 0.031377 -2.2664e-06
8:54462119 A G 1.469930 -4.4776e-05
8:54468394 A G 0.121544 -1.4365e-04
8:54469599 T C 0.028761 1.3338e-04
8:54470871 A G 0.021727 -7.4034e-05
8:54478885 A G 0.111930 -1.1246e-04
8:54484924 C A 1.515546 -2.1857e-05
8:54509094 G A 0.063896 2.6159e-05
8:54509117 G C 0.167689 3.8594e-05
8:54515690 G A 1.490771 -1.1235e-04
8:54521590 A G 1.490576 -1.0607e-04
8:54529344 A G 0.113283 -1.1070e-04
8:54556293 T C 1.236946 -2.1310e-05
8:54556614 A G 1.374768 -1.5506e-04
8:54559700 A G 0.132151 -2.3422e-04
8:54579007 C T 0.444675 3.4018e-05
8:54582051 C T 0.086814 2.4767e-05
8:54582983 A C 0.059102 7.4498e-09
8:54584965 C T 1.969636 1.1488e-05
8:54586317 C G 0.027855 -2.9666e-05
8:54586736 T G 1.530590 -2.8783e-05
8:54592065 T C 0.028277 -2.4956e-06
8:54605701 G A 1.549519 -1.8729e-05
8:54606703 G T 0.082721 2.9063e-05
8:54624508 T C 0.029757 -4.8727e-06
8:54640433 G A 0.077190 5.7128e-05
8:54653237 T C 0.037183 -5.8228e-05
8:54656952 G T 0.090320 1.0602e-04
8:54672131 A G 0.080819 4.7418e-05
8:54704493 C T 0.289752 6.5373e-06
8:54705851 C T 0.038024 -3.3580e-05
8:54710231 C T 0.082345 8.0623e-05
8:54711433 C T 0.068047 -1.2904e-04
8:54726396 T C 0.029303 -5.4932e-06
8:54730650 C G 0.069505 3.4211e-04
8:54738923 C T 0.075607 -1.6662e-05
8:54746077 A G 0.035765 1.7077e-05
8:54774121 G A 0.046924 -1.3345e-05
8:54780114 G C 0.067732 1.0248e-04
8:54784437 G T 1.869972 8.8780e-05
8:54788251 C T 0.030241 -1.4836e-06
8:54800049 A G 0.038660 -2.3819e-05
8:54801327 C T 0.192431 -1.8437e-04
8:54802780 T C 0.044275 -5.4151e-06
8:54827117 G A 0.052283 -7.6137e-05
8:54830935 G A 0.072890 1.1993e-05
8:54832880 T C 0.048901 -3.3663e-05
8:54835697 C T 0.231643 -1.5773e-05
8:54838984 G A 0.569107 -1.0701e-05
8:54852787 C T 0.716724 -4.2258e-05
8:54858494 A G 0.605774 -8.3019e-06
8:54888731 C A 0.085263 -4.3106e-05
8:54897548 A G 0.032824 -2.8186e-05
8:54899863 C T 0.036200 -1.8733e-05
8:54900394 G T 0.043444 3.7850e-06
8:54912990 T C 0.279118 -1.0131e-04
8:54918223 C T 0.043792 -3.4596e-06
8:54951657 C T 0.054055 -5.1491e-05
8:54953710 T C 0.941716 7.9946e-06
8:54962332 T C 0.043246 7.1501e-06
8:54971811 C T 0.056187 1.1952e-04
8:54979946 T C 0.095863 -6.0197e-05
8:54984099 T C 0.025541 -9.2102e-06
8:54991386 C T 0.064941 -1.0683e-04
8:54991890 C T 0.234512 -7.1130e-05
8:55019199 T C 0.243847 2.5623e-05
8:55035938 T C 0.276817 -6.0032e-05
8:55049131 G A 0.021097 7.7128e-06
8:55052263 C T 0.048414 1.3156e-04
8:55060667 G A 0.045538 6.5294e-06
8:55071275 G C 0.343855 -2.1440e-04
8:55074884 T C 0.331508 -8.6800e-05
8:55078876 A G 0.819468 2.3193e-05
8:55081189 A G 1.973807 3.9003e-06
8:55092609 A G 1.338652 -3.9033e-05
8:55094639 A G 0.076606 -2.9424e-05
8:55101623 A G 1.313939 2.5628e-06
8:55111749 C T 0.821107 -1.0065e-05
8:55114241 T A 0.032782 4.2833e-05
8:55126346 A G 1.308035 5.5192e-06
8:55133762 G C 0.040092 1.4409e-05
8:55134573 C T 0.329655 -2.0564e-05
8:55135815 T C 0.131401 -1.7214e-04
8:55140475 G A 1.035342 -4.3135e-05
8:55160396 G A 1.156150 6.4895e-07
8:55161903 A G 0.093199 8.5886e-05
8:55162863 G T 0.133813 2.2031e-04
8:55166676 C T 1.572583 -5.9829e-05
8:55167594 C T 0.033279 -2.0846e-05
8:55174139 C T 1.210776 4.7960e-05
8:55174819 T C 0.080336 1.3729e-05
8:55176720 C T 0.105286 6.5711e-05
8:55180616 C T 0.045794 1.7887e-04
8:55184753 G A 0.107733 3.8007e-05
8:55186107 G A 0.046619 -1.7286e-05
8:55195819 A G 0.923653 4.6762e-08
8:55201740 A G 0.437518 2.4528e-05
8:55208253 A G 0.145731 1.1416e-04
8:55208381 G A 0.023337 -7.1482e-05
8:55208750 G A 0.115971 -1.8821e-05
8:55215547 T C 0.680982 -2.5811e-05
8:55242575 C T 0.566208 1.2726e-06
8:55243845 A C 0.038732 -6.2452e-05
8:55247102 T C 0.534549 4.2629e-05
8:55250098 A G 0.118934 1.9463e-05
8:55255545 G A 0.187919 3.3914e-05
8:55256665 C A 0.027725 4.0336e-06
8:55256854 T C 0.035590 7.6225e-05
8:55266128 C A 0.494967 1.0239e-04
8:55268833 G A 0.106785 1.4440e-04
8:55268914 G T 0.408445 4.0381e-05
8:55270271 C T 0.552544 2.3331e-05
8:55273880 A G 0.128146 3.0078e-06
8:55275727 T C 0.912183 6.7277e-05
8:55277569 G A 0.333923 1.1852e-05
8:55282809 G C 0.243048 4.6871e-05
8:55287974 G T 0.074110 -2.9460e-05
8:55289907 T G 0.379055 -3.2520e-05
8:55290568 A G 0.045343 -1.7193e-05
8:55295122 A G 0.066759 1.0842e-05
8:55295576 T C 0.044240 5.7005e-05
8:55296662 A G 0.024635 -2.8245e-06
8:55298184 T C 0.130476 1.5736e-04
8:55301942 G A 0.720258 5.8365e-06
8:55307474 G A 0.033081 -9.5970e-05
8:55308297 C T 0.256924 8.5720e-05
8:55310711 C A 0.424616 -5.2654e-05
8:55320948 T G 0.065343 -1.9027e-04
8:55327091 A G 0.302283 -6.5970e-05
8:55332012 T G 0.090320 -2.3299e-05
8:55332431 G T 0.158149 3.5360e-05
8:55334482 C T 0.073315 -2.2249e-05
8:55341148 T C 0.046210 5.8010e-05
8:55344415 C T 0.337480 -2.7712e-04
8:55355127 A C 0.029579 2.7007e-05
8:55355961 G A 0.225460 7.8633e-05
8:55363303 T C 0.069660 -6.1636e-05
8:55371478 C T 0.587741 -2.2237e-05
8:55380167 G A 0.520898 -1.0080e-04
8:55384408 A G 0.043230 -6.7839e-05
8:55385698 G C 0.202392 3.4158e-05
8:55388967 C G 0.971648 1.7432e-05
8:55397477 C T 0.023373 -3.2921e-05
8:55398033 C T 1.484844 1.4111e-05
8:55402535 T C 0.421941 3.3370e-05
8:55403784 G A 1.450803 8.9766e-05
8:55404267 A G 0.036518 -3.9704e-05
8:55406072 C G 1.678875 1.5165e-06
8:55415637 T C 1.243409 6.0410e-05
8:55420932 T A 0.090001 -3.2205e-05
8:55421614 A G 0.427268 3.8464e-04
8:55423384 A G 0.819819 -2.9265e-05
8:55426299 C A 0.118587 1.5643e-05
8:55440068 T C 0.418812 3.9306e-04
8:55442544 T G 0.044561 5.0689e-06
8:55453940 G A 1.070050 9.4260e-06
8:55466399 A G 0.668739 -1.1922e-04
8:55468753 A G 0.808893 -4.9069e-05
8:55468849 A G 0.023116 -6.7849e-06
8:55471461 G A 0.274941 -3.6694e-05
8:55473691 G T 1.786744 -1.1558e-06
8:55475547 A C 0.073643 -4.4223e-06
8:55483583 A C 0.333865 5.4279e-05
8:55486872 A C 0.028949 3.9543e-05
8:55488540 C G 0.163605 -1.5641e-05
8:55489041 A G 0.480897 -2.8184e-06
8:55492117 C T 0.815300 -1.1162e-04
8:55501859 T C 0.049910 -9.0739e-06
8:55505788 C T 1.686064 -1.1175e-04
8:55509119 A G 0.099852 9.4464e-05
8:55520899 A G 0.781175 -3.3071e-05
8:55521423 C A 1.962658 -1.2276e-04
8:55522880 T C 0.532453 2.1868e-05
8:55523880 G A 0.082884 8.2608e-05
8:55524638 G T 0.819033 -2.6849e-05
8:55524841 A G 0.261273 6.8114e-05
8:55530660 C T 0.060442 3.1016e-05
8:55537560 T C 0.026028 -5.0713e-05
8:55541226 A G 0.028884 -8.0094e-05
8:55541513 C T 0.546539 -1.6837e-05
8:55542540 A G 0.819601 -2.5827e-05
8:55543824 C T 0.036200 1.0634e-04
8:55562378 T G 0.199643 -9.2989e-05
8:55578115 G A 0.516795 -6.6058e-06
8:55591077 C T 0.029575 -2.5624e-04
8:55627678 G A 1.780094 8.1407e-05
8:55638520 A G 0.041844 -1.6007e-05
8:55659502 C A 0.303124 1.8134e-05
8:55670027 T C 0.081170 4.5262e-05
8:55675778 C T 0.031666 -3.7026e-05
8:55684071 C T 0.028507 -5.6023e-05
8:55684285 T C 0.042886 3.0868e-05
8:55715819 T A 0.222321 -1.2445e-04
8:55720167 C T 0.086993 3.6062e-05
8:55756192 A G 0.710956 2.7037e-04
8:55757896 T C 0.080689 -1.9129e-04
8:55759056 G A 0.581444 -5.6976e-05
8:55783975 T C 0.336211 1.1841e-04
8:55784907 A G 0.050592 -9.9418e-05
8:55789124 T C 0.025009 -1.5957e-05
8:55792484 T G 1.156423 -1.5064e-05
8:55793515 T A 0.020834 -1.0062e-04
8:55801345 T G 1.498414 3.6182e-05
8:55801627 A G 0.848381 1.0956e-04
8:55803334 C A 0.092598 -2.2891e-04
8:55803742 G A 1.406303 1.3485e-04
8:55813986 C T 0.024947 -5.0691e-05
8:55815683 A C 0.080446 5.2348e-06
8:55831762 G C 0.182265 8.8098e-05
8:55838663 T C 0.021600 3.0299e-05
8:55842237 T C 0.046836 1.5031e-04
8:55854783 G C 0.044567 5.3508e-05
8:55855400 C T 0.467521 1.8921e-06
8:55867124 C T 1.379386 2.7875e-06
8:55880488 A G 0.527230 7.6746e-05
8:55880701 C T 0.506847 -2.6029e-05
8:55898376 T C 0.069271 4.8307e-05
8:55907294 G A 0.357085 -3.8445e-05
8:55912796 A G 0.094211 3.6695e-05
8:55913260 G A 0.033376 4.9939e-05
8:55914004 T C 0.285392 -1.2034e-05
8:55914314 C G 1.043402 -2.2358e-05
8:55914515 C T 1.891348 -8.6919e-05
8:55922883 G A 0.157166 1.7687e-04
8:55930236 T C 0.121917 -3.8004e-06
8:55930525 C T 0.329665 -2.1193e-04
8:55944999 A G 0.041955 -3.0277e-05
8:55949530 C T 0.191613 -9.0590e-05
8:55969585 T C 0.596939 -2.6921e-05
8:55973694 G A 0.225710 1.3424e-04
8:55980795 G A 1.937669 -4.3459e-05
8:55989776 A G 0.020250 3.1551e-05
8:55991937 G A 0.229355 1.8439e-04
8:55994085 T C 0.032068 -8.4537e-05
8:55994521 T C 0.080748 -6.2766e-05
8:55994803 A G 0.097814 -1.4642e-04
8:55995919 C T 0.120927 7.9511e-06
8:55996889 C T 0.615537 1.9146e-04
8:55999810 T G 0.037995 5.4848e-05
8:56004533 A G 0.020977 8.9869e-05
8:56027335 C T 0.047385 1.7472e-05
8:56029905 G A 0.037060 5.8838e-05
8:56036859 A C 0.391782 1.4525e-05
8:56044062 G A 0.043091 -1.7271e-05
8:56058241 T C 1.188098 5.0257e-05
8:56058442 A G 0.136464 -2.4622e-05
8:56059868 A G 0.690498 1.4232e-04
8:56060207 A G 0.060566 3.3022e-05
8:56063021 A C 0.425862 3.4967e-05
8:56067742 A G 0.524514 4.2262e-05
8:56068392 G A 0.243019 4.3448e-05
8:56068770 A G 0.497100 -1.9164e-05
8:56081028 T C 0.038676 1.7064e-05
8:56081098 T G 0.071874 3.7798e-05
8:56094008 G C 0.494039 1.6605e-05
8:56095604 G A 1.638316 4.9553e-05
8:56103301 T C 1.510648 3.0047e-05
8:56115441 G A 1.041604 1.8656e-05
8:56115633 A G 0.053665 7.8130e-05
8:56116482 T C 0.535445 -9.6553e-05
8:56116863 A G 1.064097 -4.1159e-05
8:56119057 G A 0.540609 1.5342e-05
8:56119360 C A 0.121005 -3.7364e-04
8:56119747 T C 0.049507 -1.1265e-04
8:56125330 G A 1.917276 -1.7567e-04
8:56127083 T C 0.456249 1.1682e-05
8:56134838 C T 1.870501 -2.9132e-05
8:56139467 G A 0.879628 -1.9238e-05
8:56150456 G A 0.357627 7.4884e-06
8:56154927 C A 0.084416 -2.6608e-05
8:56156447 T C 0.078391 -1.2400e-06
8:56161768 T C 0.437505 1.1596e-05
8:56164042 T C 0.081494 9.4919e-05
8:56168642 T C 0.050919 -2.9002e-05
8:56177311 G A 0.530612 -3.4223e-06
8:56194111 A G 0.049877 1.1066e-05
8:56207821 G A 0.973839 -1.5994e-05
8:56208278 A G 0.094656 -1.1507e-04
8:56212524 T C 0.118214 1.4285e-04
8:56212995 T G 0.385728 2.5532e-05
8:56221322 T C 0.039416 -6.7350e-05
8:56230708 A G 0.143310 1.1596e-04
8:56247029 T C 0.082001 1.5398e-04
8:56247163 T C 0.057025 6.3788e-05
8:56253581 C T 1.543891 -7.7387e-06
8:56258246 A G 0.502965 2.0808e-05
8:56269778 A G 0.066470 -1.1747e-05
8:56270470 A G 0.398682 -3.2299e-05
8:56275855 T C 0.205469 1.9110e-04
8:56283665 A G 0.026109 -6.3820e-06
8:56284584 A G 0.052786 -6.6232e-05
8:56285005 C T 0.238384 -3.6231e-04
8:56291981 C T 0.039653 -3.6682e-05
8:56296451 C T 1.216479 -4.2507e-06
8:56296578 A G 0.054908 7.7501e-06
8:56296838 A G 0.107597 6.0191e-06
8:56299714 G A 0.046116 4.8935e-05
8:56305754 A G 0.070102 -9.6761e-06
8:56314356 A G 0.050368 -3.9781e-05
8:56316524 T C 0.080907 1.5423e-04
8:56324141 G C 0.049887 4.5626e-05
8:56328150 G A 0.039780 -4.0376e-05
8:56330732 C T 0.089778 -6.0148e-05
8:56334075 T G 0.022707 1.0020e-05
8:56344186 T C 0.044006 -2.6258e-05
8:56346023 A C 0.034674 -1.7000e-05
8:56347498 T C 0.677638 -6.6839e-05
8:56348623 T C 0.165903 -2.0151e-04
8:56349420 T C 1.032208 8.8368e-06
8:56351416 G A 0.021390 -3.8317e-05
8:56360070 G A 0.264266 -2.2586e-05
8:56360182 C T 0.036680 1.6350e-04
8:56365105 A G 0.179656 -2.4846e-05
8:56384164 T C 0.885763 -1.4194e-04
8:56395723 G A 1.407543 -6.9930e-05
8:56395999 T G 0.523134 2.3054e-05
8:56400840 T C 0.232198 -1.3109e-04
8:56402648 C T 1.975125 1.1752e-05
8:56403261 G A 0.737386 -1.4416e-05
8:56412688 A G 0.034606 -3.1560e-05
8:56413556 C G 0.499807 -2.5584e-05
8:56413645 T C 0.052591 3.1573e-05
8:56419544 C G 0.066148 8.4628e-05
8:56420623 C T 0.276992 -5.0326e-05
8:56421026 G A 1.382434 -5.3131e-05
8:56427716 T C 1.795008 4.7884e-05
8:56448940 T G 0.778101 -1.2573e-05
8:56449869 A G 0.175985 3.2682e-05
8:56450064 C T 0.341570 1.3695e-04
8:56450498 A G 0.040049 -7.3695e-06
8:56451339 T G 0.194271 5.8155e-05
8:56451625 C A 0.166010 7.7232e-05
8:56481198 T C 0.035048 1.6289e-07
8:56482536 C T 0.765352 3.7098e-05
8:56483845 A G 0.055863 -2.6518e-05
8:56490697 C T 0.624265 1.4072e-05
8:56492504 G A 0.141197 5.4107e-05
8:56500178 A G 1.386829 9.8722e-05
8:56500324 A G 0.060699 -4.3336e-05
8:56501592 C T 0.052279 6.9912e-05
8:56506433 C T 0.040728 6.4779e-06
8:56518537 C T 0.118928 -6.3768e-05
8:56520747 C T 1.576747 2.1242e-04
8:56535812 T C 0.088804 4.8773e-05
8:56536186 T C 0.052133 4.4700e-05
8:56545445 T C 0.053331 1.7499e-04
8:56547140 T C 0.044480 -7.7491e-05
8:56554275 A G 0.401405 -1.5559e-05
8:56560763 A G 0.035827 -1.4621e-06
8:56562216 A C 0.227745 -4.0779e-05
8:56581910 A G 0.173891 1.2461e-05
8:56585458 C T 0.051478 -4.0440e-05
8:56589392 A G 0.162070 -1.3287e-04
8:56589524 A G 0.830559 -6.1558e-06
8:56599548 A G 1.749295 2.5018e-04
8:56601887 A G 0.093796 6.0360e-05
8:56602816 C A 0.023749 -4.1902e-05
8:56606377 G T 0.778172 8.4555e-06
8:56609388 C T 0.445165 -1.7458e-05
8:56610977 G T 0.151207 -2.8869e-05
8:56629255 T G 0.044369 -5.4443e-05
8:56649646 T C 0.085464 -1.5382e-04
8:56654010 C T 0.427109 -3.3360e-05
8:56657499 T C 0.073766 -4.6875e-05
8:56669250 A G 0.048225 -5.1687e-05
8:56669980 C T 1.785277 -1.4377e-05
8:56689327 G A 0.051961 1.4628e-06
8:56708582 G A 0.043100 4.7845e-05
8:56708933 A G 0.111008 1.8035e-05
8:56711713 G A 0.217472 9.8381e-06
8:56712013 A G 0.085000 1.9628e-06
8:56712794 G A 0.123313 4.5244e-05
8:56716097 A G 0.271257 3.5519e-05
8:56725719 A C 0.082955 -9.0328e-05
8:56728199 G A 0.068076 6.3167e-05
8:56729785 A G 0.216946 1.0719e-05
8:56745631 A G 1.275938 5.9034e-05
8:56750578 C G 1.576546 3.5928e-05
8:56760004 T C 0.025800 -9.9734e-05
8:56772496 A G 0.215262 -5.3582e-06
8:56776963 C T 0.218608 -3.1378e-05
8:56781021 T C 0.033499 2.4111e-05
8:56783823 C T 0.027605 1.5631e-05
8:56785133 T G 1.027008 -1.7865e-05
8:56785863 C T 0.019965 -1.3599e-04
8:56786613 G A 0.096538 6.5811e-05
8:56790649 G A 0.831334 6.2242e-06
8:56790861 G T 1.578516 3.2014e-05
8:56798457 T C 0.800286 6.3066e-06
8:56800691 C T 0.084218 -2.3036e-04
8:56804474 A G 0.056905 1.7434e-05
8:56805506 C T 0.808004 -2.7277e-05
8:56807941 G T 1.828394 3.6143e-05
8:56820013 G T 1.757374 5.7589e-06
8:56823033 T C 1.375839 6.6185e-06
8:56824558 A G 1.436466 -2.0411e-05
8:56836818 A G 0.028605 6.6038e-05
8:56839105 C T 0.079748 -1.4818e-04
8:56841821 C A 0.036326 -4.1327e-05
8:56843054 T G 0.288865 2.5787e-05
8:56846359 G A 0.062052 -6.3949e-05
8:56852496 A G 0.052708 6.7485e-05
8:56860965 T C 0.355890 1.0820e-05
8:56866452 A G 0.064392 -8.0750e-05
8:56866957 G A 0.598546 2.0258e-05
8:56868878 G T 0.031513 2.1789e-05
8:56874017 T C 0.863665 2.2364e-05
8:56874629 C T 0.051065 4.9735e-05
8:56886687 C T 0.419153 1.6201e-05
8:56901516 A G 0.088885 -7.6021e-05
8:56903396 T C 0.048011 6.7470e-05
8:56905130 C T 0.475483 -2.3938e-06
8:56921672 T C 1.729710 7.5761e-05
8:56928647 A T 0.063915 -5.2980e-05
8:56938848 G A 0.051922 6.8781e-06
8:56946360 C T 0.507097 1.2512e-05
8:56950474 C T 0.424872 2.2641e-05
8:56975037 A G 0.038190 -1.2864e-04
8:56977414 G A 0.049449 7.9173e-05
8:56983724 A G 0.031373 -3.7132e-05
8:56991128 G A 1.860913 3.5143e-05
8:56991179 A G 0.498139 2.5092e-05
8:56996343 C T 0.048326 3.5105e-05
8:56996806 G T 0.047534 -3.7327e-05
8:57010019 T C 0.079622 -4.3725e-05
8:57015013 G A 0.078080 -1.8081e-05
8:57024054 A G 0.036083 -2.1678e-05
8:57026229 A C 0.311813 -7.8826e-06
8:57030028 A C 0.100537 2.0084e-04
8:57034748 G T 0.501748 1.6250e-06
8:57035027 A G 0.201500 -4.4802e-05
8:57041314 G A 0.062974 6.4746e-05
8:57077903 C G 0.285009 8.7343e-07
8:57078062 A G 0.092095 3.0334e-05
8:57089981 A C 0.041805 -1.3011e-04
8:57095808 C T 0.424441 1.0440e-04
8:57100149 A G 0.340317 1.9185e-05
8:57100791 G A 0.337467 2.6696e-05
8:57102004 T C 0.053162 2.6612e-06
8:57102680 A G 0.048550 3.1126e-05
8:57106117 G C 0.039725 1.9596e-05
8:57106191 T C 0.044334 8.5881e-05
8:57106652 G C 0.091378 -2.3880e-06
8:57122791 C T 0.030315 4.9629e-05
8:57128740 G T 0.065713 -7.0096e-05
8:57129469 T C 0.069446 3.0604e-05
8:57133877 T C 0.067330 -6.6725e-06
8:57134325 A G 0.100339 1.0067e-06
8:57141203 T G 0.025989 1.2858e-05
8:57145531 T C 0.130960 4.2382e-05
8:57150127 C T 0.043052 -1.8592e-04
8:57155598 T G 0.259680 -1.5020e-05
8:57179020 T C 0.266356 -1.3648e-05
8:57180434 C T 0.058446 1.0776e-05
8:57183090 G A 0.718119 2.2299e-05
8:57194163 C T 0.222318 2.4614e-05
8:57194617 C T 0.452000 4.8335e-05
8:57206231 C T 0.264422 -2.3835e-06
8:57213545 G C 0.072199 -4.6809e-05
8:57214729 A C 0.302722 -5.1950e-06
8:57218237 G T 0.027070 5.1950e-06
8:57218631 T C 0.224976 -4.1624e-06
8:57234009 C T 0.749678 2.3368e-05
8:57242022 T C 0.080537 -7.2669e-06
8:57254332 G T 0.904815 1.4876e-05
8:57259146 G A 0.510979 1.5250e-05
8:57285486 A G 0.040718 -3.3840e-06
8:57286025 A G 0.616673 -1.6812e-05
8:57286474 C A 0.075801 -1.6711e-05
8:57304549 T C 0.041637 -4.6243e-05
8:57307737 C A 0.042519 -1.4701e-05
8:57309818 A G 0.080050 2.9778e-05
8:57313138 T C 0.023308 7.2974e-05
8:57318793 C A 0.042055 1.1366e-05
8:57323453 A G 0.077758 -3.3251e-05
8:57336601 A G 0.089427 -3.9344e-06
8:57348793 T C 0.048381 1.2308e-05
8:57352482 T G 0.268787 1.3334e-05
8:57353530 C T 0.577163 -1.4664e-05
8:57357217 C T 0.043237 -4.5991e-06
8:57358626 T G 0.075314 1.9445e-06
8:57378256 T C 0.135478 -1.2301e-07
8:57390386 G A 1.515409 -3.0280e-05
8:57396614 T G 0.043707 -1.8212e-04
8:57399850 T G 0.910609 -5.3911e-05
8:57423673 A G 1.509207 -3.3466e-05
8:57424796 T C 0.039780 -3.3253e-05
8:57429516 T C 0.414226 6.7160e-06
8:57432470 C T 0.043152 -2.6970e-05
8:57434777 C G 0.267525 -2.2926e-05
8:57436790 C T 0.079388 3.1228e-05
8:57438048 A G 0.727548 -7.0531e-05
8:57438175 G T 1.350697 1.9116e-05
8:57441438 G A 1.139136 -2.3115e-05
8:57446043 G C 0.036479 -4.7981e-05
8:57446059 T C 0.285938 2.0610e-05
8:57454026 A G 1.692884 -4.5180e-05
8:57469122 A C 0.030893 8.0008e-06
8:57471513 A C 0.030766 6.8231e-05
8:57483013 T C 0.524449 -3.9500e-06
8:57484717 G A 1.727870 -1.7521e-04
8:57492459 G T 0.905935 -4.6050e-05
8:57492776 A C 0.036615 2.7298e-06
8:57507464 T C 0.795966 -9.7971e-06
8:57507856 T C 0.420289 -7.8295e-05
8:57508130 A C 0.030192 -4.8289e-05
8:57515450 A G 0.030955 4.8407e-05
8:57517988 A C 1.528989 -5.3831e-05
8:57527187 A G 0.080891 -3.7977e-05
8:57528895 C T 0.058820 -1.1742e-04
8:57532033 A G 0.374550 -9.8393e-05
8:57536623 C T 0.985281 4.7235e-05
8:57537217 C A 0.275697 -7.9850e-05
8:57555437 A G 0.173716 -9.7087e-05
8:57567670 A G 0.149772 1.8924e-05
8:57571936 A G 0.304961 2.3841e-05
8:57573773 A G 0.617238 -4.1279e-06
8:57575851 G A 1.604830 4.1527e-05
8:57576419 G A 0.130557 7.0707e-06
8:57580765 A C 1.056577 3.9243e-05
8:57582284 T G 0.089411 -2.3576e-05
8:57592597 T C 0.036375 1.5031e-05
8:57594496 C T 0.313851 8.6739e-05
8:57619679 C T 0.045259 2.2689e-05
8:57621627 T G 0.098353 3.8431e-05
8:57626048 A G 0.526841 1.3862e-05
8:57629169 C T 0.154628 1.6618e-05
8:57633757 T C 0.485444 -3.8601e-05
8:57645426 G A 0.042915 2.4030e-05
8:57645857 A G 1.658943 1.0887e-05
8:57650265 A G 0.479177 -2.3324e-05
8:57651803 A G 0.288369 6.5994e-06
8:57655067 G A 0.188218 1.1900e-05
8:57666538 A G 0.489086 -3.7845e-05
8:57668681 G A 0.297918 2.9456e-07
8:57680098 C T 0.626258 1.0253e-05
8:57680132 T G 0.089787 -3.0873e-06
8:57680930 A G 1.546247 -6.3724e-06
8:57689966 A G 0.424434 1.5480e-05
8:57692021 G A 0.056739 3.9334e-05
8:57694621 T C 0.089174 2.5330e-05
8:57698764 T C 0.098307 -3.1810e-06
8:57700558 T C 0.049855 4.9919e-05
8:57703335 A G 0.375365 4.1121e-06
8:57708687 G A 0.032393 -1.8180e-05
8:57709902 C T 0.072354 -7.0947e-05
8:57710411 A G 0.025366 4.1384e-05
8:57712283 A G 0.950827 -3.1686e-05
8:57715231 G A 0.168166 -1.4463e-05
8:57731917 T C 0.089794 -3.2371e-05
8:57734023 C A 0.301907 -1.1551e-05
8:57736946 C T 0.036210 -1.9882e-04
8:57738825 C T 0.036576 3.4316e-05
8:57741446 T C 0.051987 2.6848e-05
8:57744613 T C 0.021620 1.2715e-04
8:57750193 G A 0.021539 1.3109e-05
8:57750414 A G 0.068323 -4.6650e-06
8:57752953 C T 0.061896 3.5574e-05
8:57753998 T C 0.479180 4.3799e-05
8:57754535 A G 0.075250 3.7839e-05
8:57755750 T G 0.041205 3.1720e-05
8:57764223 G T 0.699907 2.6386e-05
8:57769437 G T 0.949016 1.0072e-05
8:57772740 A G 0.556656 6.7159e-05
8:57776116 C G 1.588818 9.7667e-06
8:57777194 C A 0.050673 5.7591e-05
8:57779443 G A 0.892751 4.3370e-05
8:57791529 G A 0.370704 1.2827e-05
8:57791913 G A 0.305935 -1.7215e-05
8:57803673 A C 1.019199 2.3282e-05
8:57804484 C T 0.981149 2.9313e-05
8:57804522 T C 0.032539 -2.4517e-04
8:57811629 T C 0.233006 1.5135e-04
8:57812027 A G 0.070287 -2.4685e-06
8:57822303 C A 0.268937 -1.7891e-05
8:57822867 G A 0.163278 2.1962e-05
8:57826301 T C 0.259378 2.1578e-05
8:57826568 C T 1.166212 -4.8831e-06
8:57831039 C T 0.024343 6.3958e-05
8:57835235 A C 0.617644 -4.4496e-05
8:57841301 C T 0.230883 -1.9849e-06
8:57842532 G A 0.067904 7.6525e-05
8:57842598 A G 0.035758 5.9104e-05
8:57842663 G T 0.234869 -1.7845e-06
8:57847074 C A 1.719960 -6.1566e-06
8:57848922 T C 0.233564 8.1406e-06
8:57867899 C T 0.058842 -7.8424e-05
8:57870847 C T 1.749967 -1.3224e-05
8:57876576 C T 0.027459 2.2586e-05
8:57877333 T C 0.356263 4.5276e-05
8:57887218 A G 0.041578 -7.9622e-06
8:57893686 G A 1.851533 1.8796e-05
8:57896218 T A 0.157789 -6.2627e-05
8:57897225 C A 0.050721 2.7879e-05
8:57897420 T C 0.071669 3.6746e-05
8:57898577 T C 0.032743 5.0771e-05
8:57904963 G T 0.033990 5.1813e-05
8:57916224 C A 0.061890 1.1015e-05
8:57917423 T G 0.648703 -3.1477e-05
8:57941991 T C 0.407949 -6.8822e-06
8:57943110 A G 0.034019 -2.3783e-05
8:57943463 T C 0.069978 -7.5072e-05
8:57952673 T G 0.050650 -1.1947e-04
8:57959068 A G 0.024324 8.5936e-06
8:57969471 G T 0.195751 -1.0143e-05
8:57972032 C T 0.167549 4.7277e-05
8:57975112 T C 0.065538 5.0544e-05
8:57976167 T C 0.219023 -3.4575e-06
8:57976315 T C 0.021763 -4.7698e-05
8:57979464 C T 0.288538 -2.2704e-05
8:57992193 G A 0.173752 3.1762e-05
8:57994067 C T 0.080900 1.8318e-05
8:57999763 A C 0.053704 2.4698e-05
8:58003894 A G 0.276532 -2.9675e-05
8:58004013 G A 0.113127 -8.6658e-06
8:58018805 T G 0.028034 1.7085e-05
8:58020092 G T 0.038014 2.4444e-05
8:58028279 G A 0.100784 1.2532e-05
8:58037192 A C 0.182713 -7.0492e-05
8:58040987 T C 0.082066 3.2169e-05
8:58045580 G A 0.029880 -3.6475e-05
8:58046496 G A 1.929541 -2.8728e-05
8:58051768 A G 0.034889 -1.9208e-06
8:58052095 G A 0.294370 -5.3648e-05
8:58056322 T G 0.190224 -1.4132e-04
8:58065790 C T 0.457645 -2.1287e-04
8:58068723 A G 0.030400 6.6990e-04
8:58080486 A G 1.930336 -1.7183e-05
8:58114593 A G 0.266713 -3.8627e-05
8:58116486 A C 0.042837 3.1805e-04
8:58116967 T G 0.088096 1.9050e-05
8:58127011 T C 0.022675 2.0449e-05
8:58129064 G C 0.058300 7.4436e-05
8:58134390 T C 0.029530 1.1238e-05
8:58147040 C G 0.073020 -7.8244e-05
8:58148061 C T 0.621214 -4.8221e-05
8:58148442 C G 0.200513 -7.6236e-05
8:58148710 C T 0.022639 8.7613e-06
8:58155950 T G 0.267473 -1.0572e-04
8:58157523 A G 0.239475 -6.1164e-05
8:58179299 A G 0.203226 -5.6862e-05
8:58181037 G A 0.056622 -1.1230e-05
8:58187181 G A 0.064392 3.9936e-05
8:58188782 G T 0.079865 1.0652e-04
8:58189992 T C 0.089975 4.3833e-05
8:58192513 G A 0.329518 -4.5232e-05
8:58200642 T C 0.048748 -2.9435e-06
8:58202569 C G 0.143926 3.7785e-05
8:58209422 G A 0.370110 -7.4119e-05
8:58214954 T C 0.044084 2.3798e-05
8:58217431 G A 0.391889 -3.1811e-05
8:58218044 G A 0.115711 -1.4324e-05
8:58218269 A G 0.678099 -1.4257e-05
8:58232934 A G 0.108343 3.5179e-05
8:58239769 G A 0.080605 2.7261e-05
8:58243697 C T 0.214372 -8.4572e-05
8:58249734 A C 0.060553 4.2520e-05
8:58252194 A C 0.265457 3.0676e-05
8:58252739 C A 0.470511 -1.2694e-05
8:58257665 T C 0.031286 1.1675e-04
8:58259577 G A 0.057297 7.8938e-07
8:58261536 G A 0.046865 2.6155e-04
8:58272168 A G 0.055525 -9.4962e-05
8:58281055 T C 0.538626 -6.7921e-05
8:58285554 T C 0.083594 5.0612e-05
8:58290576 T C 0.024402 -3.3681e-05
8:58291300 A C 0.026988 -2.1656e-05
8:58296966 G T 0.163093 -9.2523e-05
8:58311130 T C 0.215544 -6.4998e-05
8:58315646 G A 0.110567 6.2713e-05
8:58331906 T G 0.098992 1.1128e-04
8:58336604 G T 0.440825 -1.4774e-05
8:58339548 T G 0.055090 -5.9958e-05
8:58341938 G T 0.113903 1.9577e-05
8:58342545 C G 0.067632 8.0123e-05
8:58348855 T C 0.354108 -8.5662e-05
8:58360186 A C 0.572690 -5.5571e-06
8:58360398 G A 0.142897 -1.3870e-05
8:58361959 C T 0.642315 -2.2816e-04
8:58363045 T C 0.024041 -6.9958e-06
8:58364207 T C 0.044723 6.1374e-06
8:58364300 A G 0.434583 3.5768e-05
8:58366530 A G 0.275847 -8.1293e-06
8:58366874 C T 0.297142 -6.5005e-05
8:58381574 G A 0.082225 -1.2674e-05
8:58394022 T C 0.708583 -2.8813e-05
8:58406856 C A 0.029189 8.6691e-05
8:58412971 C T 0.050124 -1.3497e-05
8:58416961 C T 0.104640 -9.6321e-06
8:58417121 C T 0.561492 7.9849e-06
8:58419535 A G 0.159973 5.2559e-06
8:58423474 T G 0.905617 3.8579e-07
8:58428813 T C 0.104925 3.6727e-05
8:58437923 A G 0.233912 -1.8475e-05
8:58448244 C T 0.521813 5.6202e-05
8:58451794 G A 0.025654 -2.8159e-05
8:58452189 C A 0.363625 -1.9025e-05
8:58452229 A G 0.124981 5.7005e-05
8:58457374 T C 0.282182 -4.7717e-06
8:58458782 G A 0.047122 -1.6618e-05
8:58459237 T G 0.049650 -1.5593e-05
8:58468183 A G 0.047589 -9.0398e-05
8:58471927 G A 1.021143 5.2518e-07
8:58491539 C T 0.924669 2.0798e-05
8:58500590 A G 0.122105 1.5306e-05
8:58509530 G A 0.032412 5.6769e-05
8:58512674 T C 0.089453 -5.6090e-05
8:58514086 T C 0.320482 -1.1931e-05
8:58527228 A G 1.938973 -5.6587e-05
8:58529402 T G 0.881627 9.3490e-06
8:58532919 T C 1.307223 -2.0809e-05
8:58535010 C T 0.426599 -5.2561e-05
8:58541542 G T 0.147143 1.8095e-06
8:58543058 T G 0.332647 -2.2119e-05
8:58565658 A G 0.052477 2.4435e-06
8:58582681 T C 0.061192 2.2179e-04
8:58583989 C T 0.093095 -5.0289e-05
8:58585481 A T 0.091381 2.0393e-05
8:58600006 T C 0.221269 -7.0535e-06
8:58618255 G A 0.108632 -3.7148e-05
8:58618851 A G 0.028374 6.5072e-05
8:58624834 T C 0.686986 -4.2318e-05
8:58628518 G T 0.045041 7.9354e-05
8:58635357 C A 0.786488 -8.8262e-06
8:58635716 A G 0.028241 4.0483e-05
8:58637651 T C 0.043707 9.8165e-05
8:58645279 G A 1.598513 -1.2600e-05
8:58656159 T C 0.021834 3.7333e-05
8:58660438 T C 0.037161 3.8775e-06
8:58662328 G A 0.104922 -3.4270e-05
8:58665885 C T 1.310596 2.2374e-06
8:58675166 G T 0.311586 3.4330e-06
8:58679214 G A 0.043740 3.4005e-05
8:58679518 A G 0.251468 3.8163e-05
8:58688028 C T 0.088414 -6.6715e-05
8:58688170 T C 0.246447 1.7233e-05
8:58694325 C T 0.502131 -2.3138e-05
8:58695201 G A 0.033717 4.4911e-05
8:58696436 C T 0.673776 1.4247e-05
8:58704356 C T 0.466596 1.0271e-05
8:58711322 C T 0.461559 6.7676e-06
8:58711369 T C 0.488687 -6.3702e-05
8:58717810 T C 0.079618 1.4594e-05
8:58719776 G A 0.130852 5.0880e-05
8:58727013 A G 0.033370 -7.8025e-05
8:58729783 T G 0.058424 1.1161e-04
8:58731539 T C 0.024626 2.7156e-05
8:58740026 T G 0.410302 -4.4276e-05
8:58740779 G T 0.317399 2.9744e-05
8:58742151 C T 1.189231 -2.3003e-06
8:58748912 A G 0.259040 -1.1549e-06
8:58753462 C T 0.262734 1.8616e-05
8:58756736 G C 0.106642 -9.0347e-06
8:58757257 T G 0.074811 -9.4573e-06
8:58757292 G A 0.368860 -1.1906e-05
8:58757645 T C 0.038842 -5.1282e-05
8:58758952 A G 0.280430 1.6677e-06
8:58760048 A G 1.093614 1.1919e-04
8:58761320 C T 0.052591 5.2974e-06
8:58768517 C T 0.044094 9.1596e-06
8:58769671 T C 0.071166 6.0583e-05
8:58769906 A G 0.642321 1.2547e-04
8:58773740 T A 1.959474 -7.0885e-05
8:58779172 T C 1.219513 -1.4748e-05
8:58779512 C T 0.594323 -9.0431e-06
8:58780481 A C 0.494578 -3.2615e-05
8:58781020 T C 0.072556 -2.6124e-05
8:58784375 G C 0.022672 1.2028e-04
8:58784543 C T 0.154660 -6.8355e-05
8:58784754 A C 0.085156 1.8016e-06
8:58786160 A G 0.048206 -3.3309e-05
8:58794911 G T 1.712550 -3.0964e-04
8:58805600 A C 0.434113 -4.7474e-05
8:58817444 A C 1.096029 -6.0980e-05
8:58821337 G A 0.049076 2.1716e-05
8:58828466 A G 0.023087 2.7056e-06
8:58837634 G A 0.197575 -2.6797e-05
8:58840924 T C 0.149639 -6.8705e-05
8:58843535 G T 0.243074 -7.4948e-05
8:58843630 G A 0.444600 -3.8672e-05
8:58843946 C T 0.313562 -4.1287e-05
8:58853955 A G 0.033866 9.0050e-05
8:58855216 A C 0.039887 -7.1289e-06
8:58856006 G A 0.064295 4.8966e-05
8:58856655 T C 0.073201 7.3346e-05
8:58862835 T C 0.861744 -2.0594e-06
8:58863592 A G 0.085717 1.0026e-06
8:58865785 T C 0.024022 1.3866e-04
8:58880705 A G 0.451890 -7.9910e-06
8:58886451 C T 1.620919 -3.5921e-05
8:58889614 A G 0.940317 3.2209e-06
8:58892305 A G 0.081991 3.2468e-05
8:58897188 T C 0.082186 -2.5986e-05
8:58904865 T C 0.206858 -3.7773e-05
8:58911820 A G 0.075392 4.3746e-05
8:58912935 G A 0.104020 -6.8901e-05
8:58913290 A G 0.073529 -1.0744e-04
8:58929688 A G 0.797095 -1.0052e-05
8:58932178 G A 0.052510 8.2179e-06
8:58932287 C A 1.663039 2.3863e-05
8:58934563 A G 0.068245 3.2734e-05
8:58948330 C T 0.088005 -6.5887e-05
8:58949513 T C 0.100476 -1.4386e-05
8:58950461 G A 0.198578 -1.6650e-05
8:58953979 C T 0.605242 -2.8610e-06
8:58954341 G T 0.108804 2.8165e-05
8:58959964 G A 0.073218 -9.3326e-05
8:58966060 A G 0.085578 5.3026e-05
8:58984774 G A 0.841234 1.9654e-05
8:58986195 G A 0.152661 -1.8379e-05
8:58989483 G A 0.060079 -2.1911e-04
8:58997283 A G 0.100635 -5.2281e-05
8:58999155 T C 0.070832 -1.6478e-05
8:58999558 T C 0.038602 -1.1277e-04
8:59017474 T C 1.687856 1.5988e-05
8:59021448 T G 0.297379 -1.0996e-04
8:59025141 T G 0.020068 8.4445e-06
8:59026439 G A 0.286743 -4.5462e-05
8:59027478 A G 0.032305 -8.6405e-05
8:59030763 C T 0.471108 -4.0680e-05
8:59035859 A G 0.238469 5.1782e-05
8:59043489 A G 0.058320 -9.4727e-05
8:59044437 G C 0.139282 3.0065e-05
8:59049340 A G 1.918561 -3.9585e-06
8:59053292 T C 1.047028 -1.0572e-06
8:59053578 C T 0.119369 -1.1872e-04
8:59055303 T C 0.055116 4.4326e-06
8:59057241 T G 0.115169 2.1269e-05
8:59057413 C T 0.814489 1.7476e-05
8:59057582 T G 0.118746 4.9013e-05
8:59062792 A G 0.057684 6.2814e-05
8:59063004 T C 0.071906 -3.4343e-06
8:59064294 C A 0.060040 3.2818e-05
8:59065215 G T 0.680855 1.1254e-05
8:59066247 G A 0.960493 1.2215e-05
8:59066811 T C 0.382723 -4.2209e-05
8:59069280 A G 0.114065 -4.0402e-05
8:59070357 C T 0.097639 1.2698e-06
8:59070995 A G 0.080855 -2.0642e-06
8:59071235 C T 0.043649 -1.2199e-04
8:59074226 T G 1.282436 -4.9202e-05
8:59078879 A G 1.130927 -2.8441e-05
8:59079038 G A 0.173434 6.5567e-06
8:59083786 T G 0.210325 -1.3810e-05
8:59088925 T C 1.360944 -8.4405e-05
8:59090599 G A 0.056778 2.6017e-05
8:59092710 G T 1.462753 -7.6289e-05
8:59096545 A G 0.060537 -2.0988e-05
8:59101491 A G 1.065402 -3.5594e-05
8:59104799 C A 0.069005 4.5146e-05
8:59105992 T C 0.094497 -1.0845e-05
8:59107029 T C 1.065123 -4.0528e-05
8:59115547 G A 0.110437 -3.3803e-05
8:59120810 C T 1.295084 -1.1586e-04
8:59135729 G A 1.011308 -3.7532e-05
8:59145475 T C 0.205586 5.5774e-05
8:59148917 T C 0.091271 2.4609e-05
8:59157260 C T 0.058719 6.5913e-05
8:59164297 A C 0.773177 1.4705e-05
8:59168453 T C 0.159058 -4.4379e-05
8:59171270 A G 0.932225 -7.8703e-08
8:59172064 G A 1.856723 2.0861e-05
8:59177470 T C 0.091069 -6.9566e-05
8:59178572 G A 0.216609 -2.7697e-05
8:59182575 T C 0.974453 1.2521e-05
8:59190002 G T 0.421130 2.0165e-04
8:59195191 T C 1.849339 2.8630e-05
8:59215079 G T 1.060063 2.6905e-05
8:59225514 C T 0.438920 5.6618e-05
8:59228032 A G 0.031240 -8.1476e-06
8:59231672 C T 0.426836 -4.4427e-05
8:59239432 C A 1.206193 -1.7691e-04
8:59250140 T C 0.721654 -3.2471e-05
8:59267464 A G 0.546322 -6.4575e-05
8:59268335 A G 1.251952 -2.2974e-04
8:59271600 G A 0.046632 2.2352e-05
8:59272113 T C 0.030406 -8.3340e-05
8:59292115 C T 1.942008 -3.0525e-05
8:59311332 T C 0.092439 -1.0970e-04
8:59315230 G A 0.069414 1.7342e-06
8:59318565 T G 0.295636 2.1350e-05
8:59325371 A G 0.175754 -4.6796e-04
8:59331593 G A 0.599575 -4.1834e-05
8:59331781 A C 1.563690 -7.7503e-05
8:59332306 G C 0.047138 -2.0203e-04
8:59339186 G A 0.082942 7.3425e-05
8:59343475 G A 0.066629 -4.5158e-05
8:59349053 C T 0.646667 -3.0511e-05
8:59366214 T C 0.168120 -3.9880e-05
8:59379502 C T 0.087986 -3.8010e-05
8:59381163 C T 0.091780 3.5596e-07
8:59385164 C T 0.392626 -1.7775e-04
8:59388565 C T 1.324903 -4.5279e-04
8:59394969 T G 0.515555 -1.0662e-04
8:59408170 A G 0.028702 -4.6777e-05
8:59412924 T G 1.221717 -1.1072e-04
8:59414401 T C 1.190808 -1.7221e-04
8:59417753 G A 0.815210 -2.0640e-05
8:59430010 T C 0.032078 -3.0061e-05
8:59437735 T C 0.154783 2.9897e-05
8:59439703 T C 0.090339 -7.7020e-05
8:59446454 T C 1.209494 -2.2000e-05
8:59447578 G T 0.642497 2.7813e-05
8:59454683 T C 0.062890 7.1980e-05
8:59456798 A G 0.083406 -5.3975e-05
8:59476219 G A 0.020688 -3.0406e-05
8:59489542 T C 0.646612 2.9839e-05
8:59524884 T G 0.619267 2.4588e-05
8:59525125 C T 0.031107 -1.1865e-04
8:59538250 C T 0.706318 1.7073e-05
8:59542922 C T 0.052847 -1.3743e-05
8:59548532 T C 0.211049 -2.6625e-06
8:59549792 T C 0.131794 -1.1557e-05
8:59554224 C G 0.027394 -6.3456e-05
8:59557874 G A 0.034087 1.2023e-04
8:59565718 T C 0.108346 1.9012e-06
8:59567168 C T 0.200990 -4.2045e-05
8:59567885 T G 0.572898 7.5266e-05
8:59570619 T C 0.040565 8.4530e-05
8:59571287 T C 0.639803 -3.5111e-05
8:59575432 T C 0.092397 8.9569e-05
8:59575608 A G 1.595063 -1.8026e-05
8:59578916 A G 0.756877 1.3391e-04
8:59578987 C T 1.714861 1.6059e-06
8:59583709 C T 0.037521 5.2088e-05
8:59595411 T C 0.193989 8.2414e-05
8:59600895 C T 1.049287 -5.5857e-06
8:59601001 C T 0.050812 -1.1933e-05
8:59602987 A G 0.030822 2.6703e-05
8:59603330 G A 0.183073 2.7395e-05
8:59606555 A G 0.062987 8.7271e-06
8:59611656 A G 0.091680 1.4881e-04
8:59616462 T G 0.163229 1.5710e-04
8:59623189 A G 1.071420 -3.6155e-05
8:59627318 A C 0.144069 2.3464e-04
8:59634038 A G 1.922082 4.9979e-05
8:59638525 T C 0.125000 4.9338e-05
8:59644762 C G 0.080628 -8.3783e-06
8:59653141 A G 0.111742 2.4394e-05
8:59670768 A G 1.275039 3.1886e-06
8:59678393 C T 0.387280 -4.1761e-06
8:59681326 C T 0.795790 3.0577e-05
8:59684180 C A 1.163209 1.2571e-04
8:59692275 C A 0.737811 3.0072e-05
8:59694627 G A 0.070459 4.8254e-06
8:59700898 G A 0.597403 -1.1423e-05
8:59701203 C A 0.020435 -1.1292e-04
8:59702355 A G 0.935961 2.0190e-05
8:59704196 T C 0.178948 4.7126e-05
8:59708309 T C 0.155020 2.5237e-06
8:59710386 C T 1.351843 2.9757e-04
8:59711609 A G 0.195086 1.4510e-05
8:59711682 A G 0.189386 -6.4690e-06
8:59712468 T C 0.632841 1.3489e-04
8:59713625 G T 0.114315 6.5958e-05
8:59717983 C T 0.047752 1.0768e-05
8:59719411 C T 0.032759 1.5555e-04
8:59725048 G A 0.538730 5.1656e-06
8:59725501 C A 0.430530 -1.9588e-05
8:59726459 T C 1.172525 4.8757e-05
8:59726631 G A 0.045090 -1.0792e-04
8:59736227 G T 0.406602 -9.9090e-06
8:59736400 C T 0.921800 -6.6937e-05
8:59737479 G A 1.573502 -1.2822e-05
8:59739038 G C 0.079644 -8.6763e-05
8:59739140 T C 0.204463 7.6871e-05
8:59740515 C A 0.039011 -2.3936e-06
8:59744994 G T 0.026138 1.8603e-05
8:59753354 T C 0.026836 6.7841e-05
8:59755621 A C 1.937234 1.9680e-05
8:59766309 G T 0.457521 -7.8055e-06
8:59773117 C T 0.084805 1.6602e-05
8:59775358 C T 0.063218 -1.4022e-05
8:59777699 A C 0.685905 3.5115e-05
8:59788547 A G 1.279216 6.0000e-05
8:59793692 T C 0.233136 2.4676e-06
8:59795785 C T 0.358857 2.0183e-05
8:59796217 A G 0.081692 9.2380e-05
8:59808279 A C 0.164803 2.4497e-05
8:59817068 G A 1.006365 6.7325e-06
8:59819608 A G 0.087681 3.9625e-05
8:59846416 T C 0.027274 -2.4658e-05
8:59851636 A G 0.115906 -6.3297e-06
8:59851907 C T 0.044863 1.4854e-05
8:59861273 C T 0.318454 5.2886e-05
8:59866492 C T 0.682406 -4.4052e-05
8:59881145 G C 0.057232 -9.9884e-05
8:59881944 C T 0.048391 -4.1766e-05
8:59883266 A G 0.077259 5.5029e-06
8:59894787 C T 0.045940 -1.4565e-04
8:59894983 G A 0.824947 -4.7277e-05
8:59895237 A T 0.201087 1.6221e-05
8:59904419 T C 0.047800 -3.1765e-05
8:59906052 T C 1.845363 -7.5940e-06
8:59907148 C T 0.052636 2.6615e-04
8:59909570 G C 0.114341 1.5014e-05
8:59909648 A T 0.038284 -5.9066e-05
8:59916056 T C 0.138672 -4.1610e-05
8:59923386 G A 0.162427 2.0097e-05
8:59925618 T C 1.255015 -1.7853e-05
8:59927679 T G 0.029416 -2.3904e-05
8:59938421 A G 1.733861 6.9894e-05
8:59939037 C T 0.832529 -5.7651e-05
8:59941578 A G 0.095918 -4.3514e-05
8:59944153 A G 0.046846 -9.5015e-06
8:59944515 C T 0.437703 -2.5582e-05
8:59950115 A C 0.035427 4.0446e-05
8:59954006 G A 0.130317 -1.9557e-05
8:59959551 C T 1.757351 -4.4574e-05
8:59960286 A G 0.200373 2.9700e-05
8:59964372 G T 0.450955 -4.1484e-05
8:59970771 A C 0.103796 -7.8404e-06
8:59971419 A T 1.200834 3.3785e-05
8:59973907 G A 0.086769 -7.6623e-05
8:59980776 T C 0.039355 -3.1793e-05
8:59986107 T G 0.030043 -2.4310e-05
8:59987837 C T 0.199594 4.0795e-06
8:59989282 T G 0.074178 2.1362e-04
8:59991374 G A 0.053821 7.1704e-05
8:59995045 C T 0.241078 2.3453e-05
8:60005151 C G 0.049780 -3.4555e-05
8:60008424 G T 0.147344 3.8922e-05
8:60010000 C T 0.145929 8.9282e-05
8:60010309 C T 1.182294 8.5774e-06
8:60014036 G A 0.033363 -1.4616e-05
8:60020422 C T 0.167737 4.4182e-05
8:60021788 C T 0.049770 -2.8714e-05
8:60021908 T C 0.284458 6.0473e-06
8:60023609 C T 0.051977 -2.1005e-05
8:60025894 T C 0.023960 -9.5367e-05
8:60029320 G A 0.164897 4.5471e-05
8:60030112 T G 0.050231 -7.8617e-05
8:60030417 C G 0.024827 9.7095e-05
8:60032805 G T 0.216936 5.5236e-05
8:60041531 C T 0.129181 7.7721e-05
8:60042289 C G 1.014606 3.3483e-05
8:60047480 A G 0.324825 -8.0040e-06
8:60048991 A G 0.044564 -1.6318e-05
8:60056263 T C 0.032071 1.6059e-04
8:60071367 C T 0.147753 -7.0473e-06
8:60074730 T C 0.029215 -4.3869e-05
8:60076174 A C 0.052201 9.5004e-06
8:60080075 T G 0.331317 -1.9880e-05
8:60080622 C T 0.086194 -1.1436e-04
8:60092780 A G 0.054447 2.8753e-05
8:60098543 C T 0.253211 1.9978e-05
8:60109390 C G 0.051874 -7.3214e-04
8:60130296 T C 0.648608 5.3969e-05
8:60137077 A G 0.665077 -9.4763e-06
8:60138076 A G 0.058118 -4.3281e-05
8:60145841 T C 0.051345 7.9611e-05
8:60147997 C T 0.293166 1.1907e-05
8:60153813 T C 0.030530 -2.0663e-05
8:60157579 C A 0.143702 -7.2793e-06
8:60178721 A C 0.692741 1.8354e-05
8:60180904 A G 0.284007 -1.4247e-04
8:60187791 T C 0.258524 6.3269e-05
8:60192436 G A 0.341301 -6.6429e-06
8:60196495 G T 0.101099 2.6154e-05
8:60201591 T C 0.349146 -5.7134e-05
8:60227155 C T 0.634136 9.1189e-06
8:60228779 G A 0.320547 1.3918e-04
8:60240805 T C 0.093435 -1.0126e-04
8:60250140 T C 0.036252 2.5430e-05
8:60267086 T C 0.026774 -6.7240e-05
8:60267955 A G 0.027128 8.7688e-05
8:60270663 C A 0.043022 -3.5260e-05
8:60278543 G A 0.110362 1.0710e-05
8:60284263 T C 1.894961 -1.9512e-04
8:60304960 G A 0.041893 1.1816e-04
8:60308445 C T 0.088106 -3.3725e-05
8:60334045 G A 0.049965 4.0776e-04
8:60336560 A T 0.040663 -5.8670e-06
8:60343033 T C 0.033688 -4.0550e-05
8:60349568 C G 1.812525 -4.8415e-06
8:60351032 T G 0.048621 2.7166e-05
8:60381595 G T 0.215625 -2.9938e-05
8:60388601 G A 1.139642 6.1784e-05
8:60397243 A G 0.080926 -1.9696e-04
8:60398832 C T 1.813178 -1.0087e-05
8:60418589 A G 0.055369 8.9523e-05
8:60431304 A C 0.075275 -1.3299e-05
8:60443509 T G 0.670670 -1.2951e-04
8:60446701 T C 0.085759 -5.8149e-05
8:60470205 C T 0.048358 -3.3915e-05
8:60470686 C T 1.732644 6.0707e-05
8:60473183 C T 0.037537 5.5880e-05
8:60480848 C A 0.134170 -1.5310e-04
8:60486037 G A 0.136750 -1.5153e-04
8:60497232 G T 0.849063 -1.9138e-05
8:60498701 G A 0.043597 -2.7394e-05
8:60506977 G A 0.066418 5.6190e-05
8:60519015 A G 0.125828 -2.0097e-04
8:60523142 C A 0.855103 -5.9320e-05
8:60526089 A G 0.181957 1.1612e-06
8:60528011 A G 0.113040 3.4470e-05
8:60528690 T C 0.129574 -6.7504e-05
8:60540146 C A 0.135095 -1.7869e-05
8:60543209 G T 0.035875 -1.3820e-05
8:60554089 T C 0.024165 -4.7462e-05
8:60567960 C A 0.040715 -9.2015e-05
8:60569262 C A 0.028702 7.3929e-05
8:60587632 G A 0.256879 -5.2855e-05
8:60594426 G T 0.031692 8.4872e-06
8:60600066 G A 0.046187 6.8792e-05
8:60600224 A G 0.124637 1.1251e-05
8:60602526 C T 0.030023 1.3811e-04
8:60608536 T C 0.078187 3.0266e-05
8:60610679 G A 0.040325 2.6522e-06
8:60616973 C T 0.082919 -2.8594e-05
8:60629462 T C 1.112183 5.7469e-05
8:60651215 C A 0.062276 9.4634e-05
8:60661940 A G 0.110625 5.8611e-05
8:60686774 T C 0.026200 1.7088e-05
8:60691309 T C 0.183262 -2.6566e-05
8:60698514 C A 1.120648 7.8151e-05
8:60701134 C T 0.021289 1.4796e-05
8:60706265 G A 0.049608 -5.5917e-05
8:60723301 G A 0.049618 -3.8133e-05
8:60723345 T C 0.047219 7.2129e-05
8:60724490 G C 0.062400 1.1562e-04
8:60742984 T A 0.036917 3.8338e-05
8:60775915 A C 0.028043 2.2125e-05
8:60793296 A C 0.095510 4.7238e-05
8:60801704 C T 0.052688 -1.7665e-05
8:60818648 G T 0.122975 2.5477e-05
8:60827596 A G 0.061578 1.7874e-05
8:60835012 G C 0.112803 3.8510e-05
8:60845059 A C 0.175128 6.3162e-05
8:60851737 A T 0.178088 -2.0424e-04
8:60855711 G A 0.728976 -3.1755e-04
8:60855753 A G 0.926860 -9.3773e-05
8:60856946 T C 0.043701 -1.2260e-04
8:60863668 G T 1.904390 -4.9604e-05
8:60872769 G A 0.021217 -1.1947e-04
8:60877160 C A 0.089333 -1.0937e-05
8:60879821 C T 0.047388 7.9361e-06
8:60895229 C T 1.745244 -1.2352e-05
8:60903587 T C 0.033366 4.3908e-05
8:60905931 G A 0.044931 -2.0016e-04
8:60909700 T C 0.061913 7.2813e-05
8:60909845 T G 0.130395 -6.6549e-05
8:60930418 A G 0.050832 5.4041e-05
8:60931328 C T 0.817485 -2.2625e-04
8:60934175 T C 0.051192 4.7513e-05
8:60940610 C T 0.077849 5.3562e-05
8:60961769 T C 0.134089 -9.7920e-06
8:60961821 T G 0.440621 6.4884e-07
8:60965558 C G 1.423590 2.2297e-05
8:60967278 T C 0.054671 6.7903e-05
8:60977819 T C 0.621195 -2.5011e-05
8:60979423 A C 0.031743 5.1390e-05
8:61016046 G A 0.194443 1.5973e-05
8:61020511 C G 0.045473 5.0729e-05
8:61024563 C T 0.323592 1.8810e-05
8:61026518 T G 0.291673 -2.0137e-04
8:61029980 A C 0.129463 1.3205e-05
8:61045292 G A 0.020880 4.7341e-07
8:61045817 A G 0.072773 8.0808e-05
8:61046886 A G 0.053626 -1.9306e-05
8:61058420 T G 0.857408 -3.2049e-05
8:61061729 C G 0.070615 5.1794e-05
8:61087632 A G 0.120940 6.8643e-06
8:61096100 G T 1.622341 -2.0243e-05
8:61101162 T C 0.614710 2.5868e-06
8:61101751 A G 0.022256 9.6196e-06
8:61108833 C T 0.071134 9.4708e-07
8:61112383 C G 0.070209 5.7146e-06
8:61115864 A G 0.026696 9.1855e-05
8:61119308 C T 0.883267 1.9398e-05
8:61124752 C A 0.074506 1.9795e-05
8:61124929 G A 0.048482 -1.6704e-05
8:61125287 T C 0.849472 -1.3251e-05
8:61129120 T C 0.212629 -1.7014e-05
8:61139150 C T 0.288609 1.4680e-04
8:61139280 T C 1.868141 4.3985e-05
8:61149930 A G 0.094766 1.3876e-05
8:61150373 T C 0.356322 -2.1333e-05
8:61153994 T C 0.057479 -5.0219e-05
8:61156579 A G 0.043973 4.2976e-05
8:61172837 T C 0.038206 5.5438e-05
8:61178574 C T 0.831588 9.3318e-06
8:61182552 A G 0.069238 -3.4857e-05
8:61188271 G A 0.116626 -3.9121e-05
8:61193150 G A 1.048417 5.6111e-05
8:61197883 A C 0.812396 2.7751e-05
8:61206689 T C 0.047385 4.4692e-05
8:61209152 G A 0.206206 5.0259e-05
8:61226003 T C 0.064730 -2.9685e-06
8:61235476 A G 0.030565 -5.8535e-05
8:61246948 C T 0.212753 2.6023e-05
8:61250124 C T 0.097220 1.7680e-05
8:61251641 G A 0.859342 1.2797e-05
8:61255412 G T 0.076035 4.0715e-05
8:61273430 T C 0.042029 3.5493e-05
8:61280526 G A 0.064698 -3.6545e-04
8:61293772 C T 1.182437 4.6222e-05
8:61297329 C T 0.034493 -1.1071e-05
8:61304644 G C 0.061387 -3.0540e-06
8:61309198 G A 1.221159 3.0243e-05
8:61309487 T G 0.056853 -1.3699e-05
8:61315691 G A 1.770318 1.5646e-04
8:61341423 T C 0.047839 -7.9125e-05
8:61359807 G C 0.374914 4.8367e-05
8:61360266 G A 0.353884 -3.2493e-05
8:61369635 A G 0.065662 -1.5331e-07
8:61373296 T G 0.031309 -6.3731e-06
8:61377597 C T 0.074795 -6.4773e-06
8:61387277 T G 1.106136 2.4473e-05
8:61396843 G A 0.043967 9.8709e-05
8:61415496 A G 0.023324 2.6760e-06
8:61437455 A C 0.063980 8.4872e-05
8:61438386 A G 0.037813 -4.4945e-05
8:61440441 A G 0.041607 2.8964e-05
8:61458307 A G 0.042837 -4.9998e-05
8:61476709 T C 0.737500 -8.3321e-06
8:61480704 C T 0.262503 1.1748e-05
8:61496263 G A 0.059667 -5.0150e-05
8:61504943 A G 0.108538 6.1823e-05
8:61521803 T C 0.474925 -2.1551e-05
8:61531577 C A 0.059943 -2.4572e-04
8:61531636 A G 0.133267 -1.0172e-04
8:61541273 C T 0.753842 -9.9394e-07
8:61545409 T C 0.034843 -4.1691e-05
8:61556306 T C 0.960944 -7.2363e-06
8:61557767 A G 0.026232 2.1623e-05
8:61559983 T C 0.040961 -4.7647e-05
8:61562250 A G 0.498470 -3.2851e-05
8:61566163 C T 1.089687 -4.9321e-05
8:61568132 G A 0.023077 -5.0225e-05
8:61577392 A G 0.036154 -5.3116e-05
8:61578407 T C 0.179574 7.6965e-06
8:61582833 T G 1.019140 8.8501e-06
8:61583367 C T 0.023441 5.0622e-05
8:61595671 C T 1.207702 6.0647e-06
8:61597546 C T 0.053036 -2.3742e-05
8:61603415 A G 0.022165 5.1168e-05
8:61604398 A G 0.060751 2.4235e-05
8:61605194 C T 0.084545 -3.1070e-05
8:61607451 G A 0.063023 -7.9281e-05
8:61617849 T C 0.275198 -3.5694e-05
8:61635991 A G 0.082744 -1.0160e-04
8:61636174 G T 0.028595 7.6736e-05
8:61638799 C G 0.024314 2.0139e-05
8:61644221 G T 0.023119 1.2345e-04
8:61654298 A T 0.046070 -1.5488e-04
8:61656511 C A 1.299703 -8.2566e-06
8:61656596 A C 0.037219 -4.8416e-05
8:61660163 G A 0.373200 -2.2543e-07
8:61660407 A G 0.142985 3.4139e-05
8:61661207 T C 0.041649 -1.1653e-04
8:61662038 T C 1.473474 1.1421e-05
8:61679374 G T 1.513384 -6.4518e-06
8:61699639 C T 0.398887 -8.5408e-05
8:61701873 T G 0.025742 6.4174e-05
8:61704856 G A 0.031838 3.8499e-05
8:61710985 G A 0.266882 -7.9261e-05
8:61711141 C T 0.052354 3.5028e-05
8:61718965 T A 0.053792 1.9256e-05
8:61722552 G A 0.198854 2.8211e-05
8:61727909 A G 1.310898 -2.9807e-06
8:61743841 A G 0.059141 8.6299e-06
8:61747982 A G 0.048027 1.8492e-05
8:61751664 G A 0.046258 1.6344e-04
8:61754713 T C 0.043902 5.6757e-05
8:61757805 T C 0.024061 7.2627e-06
8:61764908 G C 0.057661 8.8404e-06
8:61765273 T C 0.071848 -8.4572e-05
8:61779681 C A 1.135364 1.5386e-06
8:61789924 A G 0.129002 6.1050e-05
8:61795171 T C 0.165546 1.8459e-04
8:61797694 G A 0.188458 -6.1593e-05
8:61797791 G T 0.642107 1.4305e-05
8:61798138 A G 1.560347 -1.0134e-04
8:61802638 A G 0.027154 2.5012e-05
8:61803020 T C 0.164083 1.6770e-04
8:61805324 C T 1.263153 -5.4957e-05
8:61808013 A G 0.028813 -8.0337e-05
8:61808460 G C 1.715520 -5.3156e-05
8:61809348 C T 0.485873 -9.5977e-05
8:61811321 T C 1.369681 -1.4289e-05
8:61811764 C T 1.152008 1.6301e-05
8:61812258 A G 0.021185 5.6968e-05
8:61812337 A G 0.152956 1.2806e-04
8:61817169 C T 1.753599 -2.6627e-05
8:61818268 G A 0.222100 -1.6763e-05
8:61819229 T C 1.920080 -1.5846e-04
8:61824739 T C 0.224966 -3.3181e-05
8:61829570 A G 0.022227 -1.6791e-05
8:61831999 A G 1.279511 -4.3936e-05
8:61838713 G A 0.242321 1.7790e-05
8:61839298 C T 0.034009 -7.8891e-05
8:61839656 T C 0.154904 -1.3507e-04
8:61841979 A G 0.090352 1.2906e-05
8:61853126 T G 0.035927 2.8926e-05
8:61854164 C T 0.115218 -1.6116e-06
8:61855000 T C 0.047537 -3.1828e-05
8:61856034 T C 0.554319 -7.6596e-06
8:61859020 C A 0.301865 -3.2397e-06
8:61860596 C T 0.682867 3.9871e-06
8:61867143 A G 0.291890 -1.7073e-05
8:61868212 A G 0.116831 -8.2379e-05
8:61873509 C G 0.135487 -1.1877e-04
8:61876044 A G 0.285311 2.0544e-05
8:61879363 A C 0.959607 8.6109e-06
8:61884210 A G 0.020529 1.7200e-07
8:61884672 T C 0.062237 -6.5779e-05
8:61893923 C T 1.653516 -8.4969e-05
8:61896236 T C 0.023191 6.2346e-05
8:61898217 G A 0.248014 1.0077e-04
8:61899508 C T 0.143138 -1.5982e-04
8:61909462 G A 0.247953 -3.9434e-06
8:61916247 T C 0.122131 -2.5754e-05
8:61921646 C T 0.052747 -5.5553e-06
8:61922459 A G 0.212042 3.7597e-05
8:61926772 C T 0.144115 -6.5509e-05
8:61927738 A G 1.909388 -1.8196e-04
8:61928995 T C 0.258784 -4.0486e-05
8:61931087 G A 0.153582 1.0210e-04
8:61938711 G A 0.677619 5.1675e-06
8:61943238 T C 0.030766 -7.9586e-05
8:61947646 C T 0.155283 -4.7089e-06
8:61948095 A G 1.073471 -8.2394e-06
8:61949880 A C 0.129947 -1.1229e-05
8:61950177 C T 0.043457 -1.2989e-05
8:61950257 C A 1.714134 -5.4911e-05
8:61951218 G A 0.069333 3.5614e-05
8:61951634 T C 0.115007 -3.1938e-05
8:61955772 T C 0.711508 -7.1167e-05
8:61958394 G T 0.136153 -4.0054e-05
8:61961997 G A 0.197342 -1.3625e-05
8:61968256 A G 0.849332 -2.9785e-05
8:61975360 T C 0.789101 -1.7685e-05
8:61985668 C T 0.043636 -9.6421e-06
8:61994173 T G 0.474750 -8.6399e-06
8:61996491 A C 0.181350 -5.2585e-06
8:61997272 C T 0.110596 -1.1197e-05
8:62002590 G T 0.296292 -4.0440e-05
8:62003453 G A 1.124299 -8.1501e-05
8:62003672 T C 0.125224 1.7407e-05
8:62005820 C T 0.257180 -7.9963e-05
8:62006099 C T 0.267531 3.8347e-04
8:62006248 T G 1.200769 3.8445e-04
8:62008813 G A 1.160577 1.4355e-05
8:62010040 T C 0.053425 -2.7946e-04
8:62013049 G A 0.354926 -6.5118e-05
8:62016389 C G 0.107405 -3.5512e-05
8:62017097 A G 0.024392 -2.6179e-05
8:62025140 C T 0.773456 1.4372e-04
8:62026220 C T 0.053633 4.8555e-05
8:62027498 C T 0.074396 -3.2266e-05
8:62039073 C T 0.563885 1.3888e-04
8:62043233 G A 0.786615 1.3018e-05
8:62043631 T C 0.035846 -3.2738e-05
8:62043785 C T 0.078171 -8.1140e-06
8:62044143 T C 0.310868 4.7906e-04
8:62053770 T C 0.196735 -1.2020e-05
8:62054350 G A 0.063932 -3.4302e-05
8:62059751 T C 0.046960 -1.6408e-05
8:62064495 C A 0.046132 -2.5639e-05
8:62068851 C A 0.355170 -3.3341e-05
8:62080787 C G 1.698979 -3.7923e-04
8:62085721 G A 0.112001 -1.5473e-04
8:62087512 T C 0.104010 1.9185e-05
8:62114533 A G 0.039355 -2.0492e-06
8:62116679 G A 0.554900 -5.2817e-05
8:62124289 C T 0.056005 1.0991e-04
8:62124626 T C 0.931735 1.8926e-05
8:62125268 A G 0.071848 -6.5990e-07
8:62125657 T C 0.079690 -5.0074e-05
8:62129196 T C 0.773336 2.3411e-05
8:62139389 G C 0.078726 1.7387e-04
8:62147698 C T 0.120242 -8.4723e-05
8:62149646 A G 0.029056 2.4134e-05
8:62151216 G A 0.031289 -3.5934e-05
8:62154257 T G 0.075710 2.4231e-04
8:62173034 G A 0.253321 2.2448e-05
8:62177128 T C 0.021068 -1.5348e-06
8:62188996 A C 0.133186 -2.6851e-05
8:62190902 C T 0.048819 2.8301e-05
8:62195690 T C 0.047823 8.5408e-06
8:62198366 C T 0.053000 -6.5710e-06
8:62200543 A T 0.036326 8.3013e-05
8:62204118 A G 0.043392 3.6354e-05
8:62205665 A C 0.670972 1.3639e-04
8:62209043 G C 0.151979 3.2947e-05
8:62217523 T G 0.333543 -1.1303e-05
8:62219512 T C 0.108742 -3.3598e-05
8:62220431 G A 0.109164 1.0938e-04
8:62220903 T C 0.168756 8.5133e-05
8:62237603 A G 0.020458 3.2088e-05
8:62238387 A C 0.046677 -4.9084e-05
8:62238390 A C 0.943702 3.6294e-05
8:62251889 T C 0.489080 -1.1676e-05
8:62274096 T C 0.033684 1.9342e-05
8:62275454 G A 0.045343 -6.3982e-05
8:62276111 T G 0.063055 -4.3717e-05
8:62278492 T C 0.029066 -9.7089e-06
8:62279890 T C 0.904107 2.4007e-05
8:62281866 G A 0.066746 -2.1049e-04
8:62287660 C T 0.077966 -2.8385e-05
8:62316851 T C 0.034110 3.5933e-05
8:62320124 A G 1.486100 7.6652e-05
8:62326859 A G 0.488716 -4.0918e-05
8:62328230 A G 0.048222 -3.4967e-05
8:62328644 T C 0.063714 -3.4362e-05
8:62329590 G A 0.057807 5.3514e-06
8:62338209 A G 0.088022 1.7279e-05
8:62339906 G T 0.024028 1.2832e-04
8:62343317 A G 0.090453 -2.3859e-04
8:62356700 G A 0.036683 1.6961e-05
8:62366438 T C 0.177806 9.4624e-05
8:62368376 T C 0.023035 -4.7517e-06
8:62368647 A G 0.052899 -5.8551e-05
8:62368736 C G 1.716360 -5.9763e-05
8:62371756 A G 0.022006 8.1413e-06
8:62372825 T C 0.023175 -1.2861e-06
8:62376005 A G 1.767890 -6.9774e-06
8:62377308 A C 0.064665 2.9555e-05
8:62378119 T C 0.106217 2.0756e-04
8:62380521 T C 0.035035 -3.2564e-05
8:62386246 C T 0.073451 1.0591e-04
8:62386540 A G 0.039056 -2.6350e-05
8:62386752 G T 1.438586 -4.0039e-05
8:62399087 G A 1.421380 -1.8998e-05
8:62408743 T C 0.057180 -5.0574e-05
8:62409428 T G 1.708148 3.4812e-05
8:62411641 G T 0.140700 3.7500e-06
8:62419736 T C 0.062263 8.3768e-06
8:62422705 G A 1.395073 -2.6200e-05
8:62425287 G A 0.230455 3.8057e-04
8:62427745 T C 0.051367 2.8258e-05
8:62439037 T C 0.319126 -2.2945e-05
8:62439306 A G 0.213911 1.0133e-04
8:62457332 C T 0.117081 -2.5214e-05
8:62458914 T C 0.089953 -4.2796e-04
8:62466668 C T 0.351323 1.3101e-04
8:62470142 C T 0.132079 6.7997e-06
8:62477220 T C 0.067788 3.0852e-05
8:62477385 A G 1.675425 2.1630e-05
8:62483264 T G 1.786751 9.3017e-06
8:62493835 G A 0.361346 7.3033e-05
8:62495263 T C 1.760438 9.9036e-06
8:62514990 G A 0.026385 1.5084e-05
8:62520990 T C 0.051039 6.9020e-06
8:62521666 T C 0.028283 4.8652e-05
8:62529157 C T 0.286048 -1.9860e-04
8:62531698 C T 0.086950 5.1946e-05
8:62544326 A G 0.043568 6.4036e-06
8:62552240 A G 0.067567 1.9308e-05
8:62557164 C T 0.029325 6.1348e-05
8:62557970 C T 0.045080 6.7574e-06
8:62572618 A G 0.035194 2.9437e-05
8:62572917 C T 1.657878 -4.9238e-05
8:62607099 T C 0.037323 -2.1438e-06
8:62632147 A G 1.163339 2.6477e-04
8:62640490 T C 0.065139 1.6404e-05
8:62643508 G A 0.029001 2.5684e-05
8:62646793 A G 0.207835 9.9329e-05
8:62647201 C T 0.840848 1.6026e-04
8:62648084 G C 0.088482 -6.6791e-06
8:62671915 C T 0.096230 -6.3005e-05
8:62673675 C T 0.501196 -5.6883e-05
8:62674301 A G 0.160489 -1.6476e-04
8:62679252 A G 1.742011 -1.1779e-05
8:62690015 G A 1.397144 9.6841e-06
8:62692458 G T 0.025417 1.1848e-05
8:62692990 G C 0.489463 -3.5397e-05
8:62699372 C T 0.113166 -1.0161e-04
8:62701662 G A 0.506396 -3.2741e-05
8:62703746 A G 0.969860 -2.3091e-06
8:62705616 T C 0.455136 3.4437e-05
8:62706102 T G 0.053730 8.0868e-06
8:62710971 T G 0.028861 -2.3369e-05
8:62715255 G T 0.195664 -3.7822e-05
8:62716334 C T 0.372749 -2.7999e-05
8:62722809 A C 0.780389 4.5041e-05
8:62727192 A G 0.025392 9.2913e-06
8:62728142 T C 0.062429 -5.7277e-05
8:62728185 T C 0.053078 -9.1494e-06
8:62729680 A G 0.803811 -3.7589e-05
8:62764345 T C 0.281614 2.2995e-05
8:62765267 C T 0.027482 4.1925e-05
8:62773553 C T 0.037310 -3.9446e-05
8:62774033 T C 0.045694 -3.2609e-05
8:62778169 C T 0.084409 -1.2054e-04
8:62786586 A G 0.055532 1.6266e-05
8:62786826 C G 0.078434 4.1469e-05
8:62791679 G A 0.078830 4.2765e-05
8:62797273 A G 0.032824 -7.2978e-06
8:62797364 G A 0.473357 1.0931e-04
8:62799435 G A 1.072322 6.1232e-05
8:62802769 C A 0.100008 -3.1185e-05
8:62813843 C T 0.027939 -3.2013e-05
8:62824086 G T 0.069842 3.7132e-05
8:62831800 T G 0.158286 -2.1527e-05
8:62838421 G A 1.140707 3.5831e-06
8:62862779 T C 0.050183 4.1610e-07
8:62867415 C T 0.058122 -1.1687e-04
8:62867437 A G 0.244477 3.7498e-05
8:62869577 C T 1.050744 1.3860e-05
8:62869627 G C 0.043454 -3.8818e-05
8:62876122 T C 0.094244 9.2974e-05
8:62885649 A G 0.070868 -2.4321e-04
8:62892756 A C 0.051072 -1.4091e-06
8:62896235 T G 0.974771 -8.2897e-07
8:62896244 G A 0.024697 -1.4882e-06
8:62896426 T C 0.223515 1.9360e-05
8:62903319 G A 0.325176 4.1287e-05
8:62915298 G T 0.029358 5.1633e-05
8:62919158 A G 0.030260 1.4740e-05
8:62922597 G A 0.084243 -7.4359e-05
8:62930488 G A 0.788471 6.3376e-06
8:62934224 A G 0.094769 9.1861e-05
8:62940213 T C 0.061007 -1.3503e-05
8:62944955 C A 0.348785 5.0175e-05
8:62944985 A G 1.277035 2.4079e-05
8:62946383 A T 0.020163 4.3901e-05
8:62951878 C T 0.093559 9.2438e-05
8:63003117 C A 1.136643 -4.0676e-05
8:63031804 G A 0.370256 2.1844e-04
8:63043288 T C 0.054818 1.0162e-05
8:63044971 G T 0.071650 3.5934e-06
8:63051391 A G 0.060196 -7.1341e-05
8:63055549 C T 1.740976 7.8947e-06
8:63057326 T C 0.089343 -7.9575e-07
8:63062676 G A 0.649102 -1.1413e-05
8:63063650 A T 0.065227 4.0219e-05
8:63071077 A G 0.031299 1.5107e-05
8:63093707 G A 0.211678 1.0722e-06
8:63097793 C T 1.915007 -9.8600e-05
8:63112237 A G 0.071423 2.2250e-05
8:63114121 C T 1.042945 -4.0158e-06
8:63122423 G A 0.308593 9.8461e-06
8:63142261 C T 0.093345 7.8765e-06
8:63143266 A G 0.035005 3.7380e-05
8:63146133 C A 0.309103 9.6172e-06
8:63146398 A G 1.365300 -9.8558e-06
8:63154954 T C 0.063071 -3.2980e-04
8:63166236 C T 0.086486 3.2200e-05
8:63172295 C A 0.041520 3.6440e-05
8:63176132 G A 0.067986 9.4508e-06
8:63181463 A C 0.247846 6.6738e-05
8:63182003 C A 0.039702 2.7729e-05
8:63184105 A G 1.254873 5.5097e-06
8:63188390 A G 0.078145 8.9127e-05
8:63207082 T C 0.033454 -5.7561e-05
8:63220459 T C 0.551742 8.5395e-05
8:63221100 G A 0.071283 2.7826e-05
8:63239470 A G 0.033519 -1.0474e-04
8:63242006 T C 0.098317 -2.9674e-05
8:63246146 G A 1.294146 -8.4723e-06
8:63247095 G A 0.098022 -1.5347e-06
8:63250745 G A 0.040828 -4.7165e-05
8:63254413 A G 0.301157 2.7333e-05
8:63254779 T C 1.969422 5.3136e-05
8:63259699 G A 0.092611 1.3755e-06
8:63260077 A G 0.088947 3.1727e-05
8:63260182 G A 1.834665 3.9532e-05
8:63264941 G A 0.052481 -4.9448e-05
8:63267749 G T 0.088810 5.9451e-05
8:63275563 G T 0.048268 -2.2587e-05
8:63280879 G A 1.969308 5.2316e-05
8:63287530 C T 0.267937 3.2045e-05
8:63306918 T G 0.026664 5.2536e-05
8:63310921 T C 1.090683 5.2112e-05
8:63338261 C T 0.136932 -7.9476e-06
8:63338269 A T 0.034723 3.9608e-05
8:63349109 T G 0.021626 2.0801e-05
8:63369237 G A 0.040345 8.7979e-05
8:63378652 C T 0.051452 -8.5769e-05
8:63380974 C A 0.345984 5.0838e-05
8:63385024 G A 0.035171 8.0177e-05
8:63386779 G A 0.872400 7.2165e-06
8:63395593 A G 0.276061 3.0259e-04
8:63395632 T C 0.021289 3.1661e-05
8:63395877 T C 0.048842 1.1168e-04
8:63396174 G A 1.727801 -1.0147e-05
8:63404308 G T 0.157708 3.6931e-05
8:63420477 T C 0.043321 2.5968e-05
8:63427597 T C 0.068489 1.7852e-05
8:63438745 A G 1.166994 1.1054e-04
8:63441404 T C 0.037618 1.2119e-04
8:63449032 C T 0.209504 -7.9362e-05
8:63449156 G T 1.060283 -8.0106e-06
8:63476225 C T 0.193732 -1.1906e-04
8:63497657 T C 0.059758 3.3248e-05
8:63500088 G A 0.419676 -5.9297e-05
8:63501747 G A 0.250728 1.3814e-04
8:63503384 G A 0.134290 2.7607e-05
8:63511724 C A 0.064506 1.2657e-05
8:63511792 T C 0.052065 -3.3945e-05
8:63514506 T C 0.198345 -1.0469e-05
8:63517575 G T 1.183544 -1.2753e-05
8:63521859 C T 0.092157 -1.0396e-04
8:63538329 G T 0.028209 -4.2386e-06
8:63539099 A G 0.051750 -5.7128e-05
8:63551689 G A 0.083701 1.0614e-04
8:63553430 A C 0.199893 2.7795e-04
8:63556699 T C 0.066960 1.5532e-05
8:63561526 G A 0.578500 4.5395e-05
8:63577486 T C 0.199010 2.7411e-04
8:63596316 A G 0.022922 1.8295e-05
8:63596549 C T 0.028264 6.8491e-06
8:63600769 G A 0.246414 2.7645e-04
8:63600837 T G 0.216498 9.6120e-05
8:63604630 C G 0.021639 -7.8718e-06
8:63607354 C T 0.054671 -3.5831e-06
8:63633247 T C 0.320083 -4.9698e-05
8:63636649 G A 1.784391 -1.1996e-04
8:63641947 C T 0.028481 -1.4784e-05
8:63672142 A G 0.258466 -2.9846e-05
8:63682495 G A 1.784330 -1.1543e-04
8:63682809 A G 0.169970 2.3649e-06
8:63699454 G A 0.109145 5.1007e-05
8:63721034 T C 0.020786 -4.1121e-05
8:63723305 G T 1.357312 -9.6249e-07
8:63723664 C T 0.031036 2.6205e-05
8:63730622 A G 0.166332 -3.1970e-05
8:63736994 G A 0.066768 1.4737e-05
8:63743658 C T 0.185634 2.0000e-05
8:63750578 A C 0.192152 -3.6655e-06
8:63750710 A G 0.192048 1.8837e-06
8:63752795 G A 0.164323 2.7990e-05
8:63758070 T C 1.435905 -3.3165e-05
8:63768483 A G 0.113173 1.3194e-05
8:63777147 A G 0.033775 2.6602e-05
8:63780937 G A 0.082264 -8.5161e-05
8:63805785 A G 0.331339 4.6448e-05
8:63807546 T C 1.325156 -2.5755e-05
8:63812929 T C 0.194424 -2.7004e-06
8:63829164 T C 0.038628 8.6710e-05
8:63831762 T C 0.025723 -1.8324e-05
8:63836890 T C 1.136104 -2.8599e-05
8:63858121 C T 0.091572 9.1999e-07
8:63862337 G A 0.189283 -9.6137e-06
8:63865514 G A 0.033934 4.5218e-05
8:63873199 C A 0.595115 -2.5607e-04
8:63876070 C T 0.052857 9.8504e-05
8:63879782 C A 0.041283 -3.0164e-05
8:63881524 G T 0.132144 3.5249e-06
8:63882096 C T 0.407686 2.9099e-05
8:63883593 T C 0.675986 -1.0785e-04
8:63895236 T C 0.097376 -5.2494e-05
8:63898726 A G 0.111079 7.3208e-05
8:63905349 A G 0.334783 -2.8731e-05
8:63934532 T C 0.032623 9.6046e-06
8:63938764 A G 0.204262 -5.8698e-05
8:63949912 A G 0.750126 -6.9491e-05
8:63951237 T C 0.532397 4.4137e-05
8:63963809 T G 0.036012 6.3719e-05
8:63966426 A G 0.060588 -1.9301e-04
8:63981028 G A 1.454850 8.2131e-06
8:63982794 A G 0.531550 4.9997e-05
8:63988294 C A 0.040306 4.6602e-05
8:64001955 G T 1.960528 -4.5147e-05
8:64008487 C T 0.082838 -3.3770e-05
8:64017615 G A 0.039910 3.0813e-05
8:64027818 A G 0.020656 1.8150e-05
8:64028399 C T 1.226709 8.8120e-06
8:64029054 A G 0.069745 -4.3751e-05
8:64038101 C T 0.165290 2.6513e-05
8:64047910 A G 0.133751 -1.9073e-04
8:64059053 G T 0.158045 -7.1950e-06
8:64070801 A G 0.023717 -4.7750e-05
8:64072039 T C 0.639397 6.7540e-05
8:64083387 G A 0.143440 1.4910e-05
8:64097069 C T 0.057596 -2.0867e-04
8:64099240 A G 0.056346 -2.7420e-05
8:64116419 C T 0.221357 -5.1493e-05
8:64118630 T C 0.052179 1.0841e-04
8:64149334 A G 0.129025 2.9497e-05
8:64157764 G A 0.571957 1.1828e-05
8:64161503 C T 0.061095 6.2637e-05
8:64167092 A G 0.036687 -6.5713e-05
8:64180781 C T 0.955952 1.4465e-05
8:64194815 T C 1.186076 -2.0910e-08
8:64197958 T C 0.030137 -3.7758e-05
8:64198090 C T 0.139804 5.3210e-05
8:64198447 T C 1.048024 3.1296e-05
8:64199071 A C 0.122102 1.1145e-05
8:64207693 G A 1.208267 -6.3594e-06
8:64207947 A G 0.040001 4.9622e-05
8:64210266 G A 1.941748 -1.9804e-05
8:64210501 C A 1.029030 -1.3643e-06
8:64210708 C T 0.822396 -2.4174e-05
8:64214198 G A 0.020786 5.5880e-05
8:64214905 A G 0.237735 3.2512e-05
8:64216591 A G 1.231938 -1.4689e-05
8:64220441 A G 0.057333 1.9533e-05
8:64224030 A G 0.046109 -3.6125e-05
8:64234642 G A 0.223778 -2.4173e-06
8:64242898 G T 0.056840 -7.3038e-05
8:64244639 G A 0.778766 -5.8232e-05
8:64248521 C T 0.205557 4.6488e-05
8:64250430 A G 0.043870 -1.3658e-05
8:64263770 A G 1.218514 -2.7632e-05
8:64267543 G A 0.088599 8.1784e-05
8:64290407 C A 0.220270 1.7891e-05
8:64302272 A G 0.032068 3.1813e-05
8:64307804 C T 0.725085 -6.9069e-05
8:64311478 T C 0.023110 1.0840e-05
8:64333598 T C 0.177212 -1.8835e-05
8:64342455 G A 0.048712 -7.4390e-05
8:64344303 C A 0.699034 -1.1778e-04
8:64349983 T C 0.140382 3.2936e-05
8:64355949 A G 1.397858 -2.1733e-04
8:64369432 T C 0.033366 -4.5684e-05
8:64379287 C T 0.092923 -5.9613e-05
8:64387219 T C 0.039485 4.6458e-05
8:64391912 G A 1.623694 -2.7874e-04
8:64428348 A G 0.151651 1.5988e-05
8:64446416 A G 1.080637 -6.5655e-05
8:64449881 T C 0.600993 -1.2432e-05
8:64452763 G T 0.394677 -8.4096e-06
8:64458525 T C 0.104718 8.1591e-05
8:64462321 G A 0.020221 1.0134e-04
8:64480010 G C 0.047200 -7.9962e-05
8:64482360 T C 0.093588 -2.2507e-05
8:64482634 A C 1.546666 -4.3408e-05
8:64489927 A G 0.034768 5.8646e-06
8:64490898 G T 0.020945 -5.7467e-05
8:64496875 G A 0.025174 -1.1213e-04
8:64499144 G A 0.045957 -1.1165e-05
8:64499310 C A 0.210484 3.2552e-05
8:64499712 G T 1.906078 3.7914e-06
8:64502416 A G 0.063000 6.0777e-05
8:64511637 T C 0.199117 -3.8987e-06
8:64517822 A G 0.060319 -1.7857e-04
8:64519645 C T 0.044610 3.4041e-05
8:64522399 T C 0.719408 -3.0548e-05
8:64524456 A G 0.304906 -1.7960e-05
8:64525347 G A 1.621454 -4.0521e-05
8:64526129 A G 0.063467 -7.5346e-05
8:64550665 T C 0.064879 8.8048e-05
8:64593376 T G 0.097950 1.1433e-04
8:64619605 T C 0.035593 -3.1203e-04
8:64625292 C T 1.504724 1.4680e-05
8:64640696 T C 0.086519 -1.0406e-04
8:64647224 T C 0.024983 -2.2767e-04
8:64656906 C T 0.049832 2.1596e-05
8:64663281 A G 0.258183 -8.1594e-06
8:64665734 T G 0.138104 -3.1627e-04
8:64683127 A G 0.036362 8.6003e-05
8:64685833 A C 1.096876 -5.8680e-06
8:64705474 C T 0.022542 7.7902e-05
8:64708707 A C 0.234791 3.6174e-05
8:64749584 C G 0.025654 4.3909e-05
8:64755080 C T 0.042730 3.1045e-07
8:64757218 C T 0.021555 2.9158e-05
8:64759682 C T 0.060679 -3.1811e-04
8:64764168 G A 0.049949 -2.9132e-05
8:64767707 A G 0.073195 2.4899e-05
8:64768274 A C 0.247469 4.6930e-05
8:64771099 A C 0.566653 -3.1399e-05
8:64784507 C T 0.952966 -5.1849e-05
8:64790427 G C 0.037411 -8.7620e-05
8:64794005 A G 0.055012 -7.2570e-05
8:64794267 G A 0.061290 2.7339e-05
8:64798445 A G 0.043616 -5.3272e-05
8:64808585 A C 0.103565 3.6019e-05
8:64819678 G A 0.048777 -7.6732e-06
8:64842812 T C 0.043058 -1.1862e-04
8:64860766 T G 0.328246 3.3114e-05
8:64878526 A G 0.174615 8.7238e-07
8:64879520 A G 0.032341 -7.0449e-05
8:64891089 A G 0.783515 3.3943e-05
8:64900593 G C 0.096422 -7.6888e-05
8:64901020 A G 0.059092 8.0572e-06
8:64901289 G A 0.024048 2.2734e-06
8:64908089 T G 0.037758 -8.4371e-05
8:64928240 G A 0.024252 -2.5955e-05
8:64929220 C T 1.831860 -6.5291e-06
8:64950878 C A 0.130161 -1.4408e-05
8:64952197 G A 0.960941 1.9050e-06
8:64962060 C A 0.317000 -7.8597e-05
8:64962807 C T 0.145595 2.0688e-05
8:64980570 C T 0.966124 6.1863e-06
8:64987206 C T 0.114403 4.1330e-05
8:64992387 C A 0.051796 -2.1629e-05
8:65023339 G C 1.857856 2.0318e-04
8:65026137 T C 0.277525 2.0770e-05
8:65045688 T G 0.283766 1.3725e-04
8:65045747 C T 0.033058 2.4457e-05
8:65055770 T C 0.033198 7.1935e-05
8:65057394 A G 0.031656 -1.8483e-05
8:65059823 T C 0.803561 -4.5489e-05
8:65084137 G C 0.114822 -8.5720e-05
8:65087982 C T 1.764534 -4.6133e-06
8:65088190 A G 0.679015 -7.0031e-05
8:65106360 T C 0.055671 -4.7073e-05
8:65107626 C T 0.031403 -1.5891e-05
8:65117596 A G 0.084948 -6.4324e-05
8:65121585 A G 0.045405 1.8344e-04
8:65129459 A C 1.481040 -3.0930e-05
8:65130362 C A 0.075113 6.1567e-05
8:65135094 G A 0.055369 4.1444e-05
8:65141697 G A 0.052597 -6.3973e-05
8:65161216 C T 0.592983 1.6277e-05
8:65166526 C T 0.279015 5.8248e-05
8:65172987 A G 0.063555 1.7655e-04
8:65185538 T C 0.053996 3.3201e-05
8:65186350 C A 0.050037 -4.6885e-06
8:65187013 T C 0.255726 3.7720e-06
8:65191686 T C 0.083867 -1.0929e-04
8:65193106 T C 0.034626 -5.4450e-05
8:65201414 G A 0.078645 9.6352e-06
8:65212000 G T 0.069767 1.5679e-04
8:65216892 A G 0.048631 1.0968e-04
8:65228337 C T 0.056479 5.9986e-06
8:65238605 A C 0.384164 1.0518e-04
8:65245116 C T 0.574943 9.8772e-06
8:65250224 T G 0.023334 -1.3001e-05
8:65252983 T C 0.190714 -9.2931e-05
8:65258742 T C 0.368961 2.1969e-04
8:65259194 T C 0.272442 7.1716e-06
8:65260306 T C 0.353914 1.0824e-04
8:65267986 C A 0.030218 7.9755e-07
8:65268558 G A 0.274805 -3.6966e-05
8:65276717 C T 0.096136 4.2463e-06
8:65277168 T G 0.027982 1.3748e-04
8:65277946 T C 1.615661 -5.8618e-06
8:65281022 T G 0.059008 -7.6946e-05
8:65281615 C T 0.037508 3.8149e-05
8:65283278 A G 0.157990 -3.5924e-05
8:65294621 T C 0.056804 1.2606e-05
8:65303535 G A 1.812788 -8.8056e-05
8:65306502 T C 0.041503 -4.3638e-05
8:65307593 G T 0.168195 1.7557e-06
8:65322369 T G 0.081030 1.3913e-04
8:65330695 G A 0.082770 2.1499e-05
8:65332917 C T 0.358328 3.6522e-05
8:65343129 C T 0.214317 4.3895e-05
8:65347957 T C 0.101167 3.9646e-06
8:65354900 C T 0.087694 -4.5554e-05
8:65361795 G A 0.411159 1.7165e-04
8:65363236 G A 1.858349 -2.2847e-06
8:65365897 T G 0.060134 -2.1466e-05
8:65379896 C G 0.185014 -1.3944e-04
8:65403455 G A 0.323368 5.2996e-05
8:65410757 A G 0.759766 1.8429e-04
8:65413236 A C 0.206167 5.8149e-05
8:65431731 G C 0.252240 4.7286e-05
8:65432577 A C 0.195774 -5.7598e-05
8:65436090 C T 0.137730 -1.0614e-05
8:65438172 C T 0.474750 6.1704e-05
8:65438893 G T 0.028845 -2.1521e-05
8:65442777 A G 0.204116 -1.9206e-06
8:65443877 T C 0.358928 -5.5065e-06
8:65446429 C T 0.396757 3.6149e-05
8:65463084 T C 0.047586 7.0569e-06
8:65481947 C T 0.227109 1.3246e-04
8:65483478 A G 0.100329 -1.3187e-05
8:65497533 C T 0.239696 -2.1442e-04
8:65506413 C T 0.046619 2.3780e-05
8:65518887 C T 0.205446 9.6840e-05
8:65527669 T C 0.076064 -3.4365e-05
8:65529403 T G 0.055509 -3.5342e-05
8:65535886 C T 0.331232 7.1581e-05
8:65540675 T C 0.048070 -1.0409e-05
8:65550357 T C 1.147640 3.3002e-05
8:65553596 T C 0.051150 1.0434e-04
8:65560927 T G 0.122167 -5.0545e-05
8:65584989 G C 0.084688 9.8571e-06
8:65587228 C A 1.533348 3.7768e-04
8:65589698 G A 0.043600 -3.9141e-05
8:65593214 A G 0.045606 2.7275e-05
8:65611761 C A 1.010769 6.5649e-05
8:65629420 A G 0.107756 -3.8199e-05
8:65638023 G A 0.355387 -7.9545e-05
8:65638634 C T 0.053331 1.0537e-04
8:65638988 C G 0.103325 2.0901e-04
8:65640260 A G 0.399419 5.2720e-05
8:65648422 T C 0.147315 -2.2654e-04
8:65649365 C T 1.977270 1.0336e-04
8:65654844 T G 0.108252 -3.6630e-05
8:65661407 T C 0.049537 -2.2430e-05
8:65666979 T C 0.025619 -2.7418e-05
8:65708227 C T 0.402204 5.1346e-05
8:65709467 A G 1.535380 -7.5553e-06
8:65710305 A G 0.029601 6.7072e-05
8:65721197 T C 0.333212 3.4787e-05
8:65731049 G A 0.056009 1.1784e-04
8:65732569 G A 0.327227 4.0080e-05
8:65762188 A C 0.119820 4.3061e-05
8:65768401 T G 0.056833 8.9348e-06
8:65769412 A G 1.167215 -9.0003e-06
8:65775638 A C 0.598244 -9.1598e-06
8:65777120 T C 0.569334 -1.8464e-06
8:65777660 G A 0.022727 9.4002e-06
8:65783995 G A 0.399461 2.7412e-05
8:65788148 A G 0.072091 6.4643e-06
8:65796677 G A 0.491014 2.9205e-05
8:65806857 T C 1.255587 3.0880e-05
8:65815033 C A 0.319567 -1.4123e-05
8:65817611 A G 0.125202 -1.5157e-04
8:65827623 G T 0.040822 1.8623e-04
8:65836673 T C 0.055772 6.0951e-05
8:65846246 C T 0.078755 -5.2018e-05
8:65854402 C T 0.444564 3.4996e-05
8:65857731 A C 0.067531 -7.3923e-05
8:65881646 G A 0.137088 2.8488e-05
8:65891156 C T 0.042045 -3.9464e-06
8:65914524 A C 0.103679 -9.4655e-06
8:65916045 C T 0.076759 -5.4132e-05
8:65917049 A G 0.208971 4.4702e-05
8:65926768 C T 0.395975 5.9323e-05
8:65929350 G A 0.211071 7.4730e-05
8:65930603 G A 0.021594 -5.5143e-06
8:65936636 C T 0.030737 1.2472e-04
8:65943578 T C 0.355621 9.0340e-05
8:65954377 T G 0.043409 -2.4242e-05
8:65955009 A G 0.128863 2.0867e-05
8:65966136 T G 0.052396 -4.6929e-05
8:65974039 G A 0.776734 1.6060e-05
8:65983392 T C 0.263597 -7.8071e-05
8:65983754 G A 0.335481 1.4147e-04
8:65989176 T C 0.829011 4.3404e-05
8:65993216 A C 0.056723 -2.7986e-05
8:65994071 G A 0.421003 5.2394e-05
8:65995898 A G 0.060699 -2.8970e-05
8:66000843 A G 0.294351 8.5363e-06
8:66009295 A G 0.272127 -2.8245e-05
8:66016808 A G 0.917214 -1.0879e-05
8:66021589 G A 1.324384 7.0651e-05
8:66023848 T C 0.038121 -1.8914e-05
8:66024923 C G 0.054548 -6.1264e-05
8:66026090 T C 0.047774 -3.0153e-05
8:66026395 A G 0.359415 -2.4423e-05
8:66026429 C T 0.112764 6.9645e-05
8:66032357 T C 0.225654 9.2781e-05
8:66039942 C G 0.055717 1.2797e-04
8:66040232 C T 0.052098 1.1609e-04
8:66040463 T C 1.103374 -2.9624e-05
8:66042752 C T 0.126026 1.9752e-05
8:66055473 A G 1.715163 -9.0795e-05
8:66055494 T C 0.700031 7.4783e-05
8:66066188 G A 1.570087 -1.1639e-04
8:66067744 A G 0.057602 -4.3562e-05
8:66074511 A G 0.478927 -7.6753e-05
8:66076504 A G 0.042208 3.9814e-05
8:66078557 A C 0.325426 9.0074e-05
8:66078746 G A 0.106172 -1.5060e-05
8:66084748 T C 0.114422 -5.5490e-05
8:66085008 T C 0.125218 1.5690e-05
8:66085522 C G 0.277229 -6.9105e-05
8:66090698 G A 0.741573 -9.6534e-06
8:66095144 C T 0.027858 1.5920e-04
8:66102313 G A 0.721579 -5.4648e-06
8:66103925 A G 0.736964 -1.4009e-05
8:66104967 A G 0.066911 -6.8170e-05
8:66105153 G A 0.051416 2.0517e-05
8:66106709 A G 0.097006 8.8833e-05
8:66109862 T C 0.051594 1.4913e-06
8:66123268 T C 0.128181 5.5108e-05
8:66127657 A C 0.147127 2.8873e-05
8:66129816 T C 0.408893 -1.0656e-05
8:66129990 T C 1.499609 -6.3154e-05
8:66138530 A G 0.373479 -5.9480e-07
8:66138709 A G 0.127396 -9.2993e-05
8:66144218 A G 0.976338 9.2706e-06
8:66147873 C T 1.732547 -8.8125e-06
8:66154702 G C 0.050812 6.4995e-07
8:66168598 T C 1.909408 3.7904e-05
8:66169667 T G 1.459586 4.2003e-06
8:66174062 C T 0.060371 2.4014e-05
8:66178411 A G 0.055876 6.4011e-05
8:66183573 A G 0.043762 3.3447e-05
8:66187865 T G 0.029715 2.4684e-05
8:66191448 G A 0.928012 4.0794e-06
8:66198210 T C 0.066694 9.2958e-05
8:66200541 A G 1.035648 9.2867e-06
8:66201793 A G 0.084552 8.3977e-06
8:66202759 T C 0.066340 -7.1742e-07
8:66203651 T C 0.047057 -8.9279e-05
8:66206151 A C 0.058540 -2.2554e-05
8:66206881 G A 0.095422 -1.0066e-06
8:66210210 G A 1.900635 3.8028e-05
8:66213742 T C 0.042542 -1.9703e-05
8:66219145 T G 0.032529 1.6986e-05
8:66226442 C T 1.499541 3.1052e-05
8:66233975 A G 0.058300 -3.0225e-05
8:66235381 G T 0.123030 2.4030e-04
8:66244308 C T 0.020374 2.1006e-05
8:66244488 A G 0.030669 4.8039e-06
8:66250216 A G 0.058391 -3.0670e-05
8:66260703 A G 0.100096 -2.1886e-05
8:66272722 G T 0.021490 2.3051e-05
8:66277333 A G 0.102644 -1.1368e-05
8:66278139 A G 0.403116 6.9659e-06
8:66288569 C T 1.881786 1.7189e-05
8:66289277 C T 0.100703 1.5293e-05
8:66289587 A G 1.831143 -4.0759e-05
8:66306959 G A 0.401438 4.4247e-06
8:66307741 C T 0.023499 -8.6786e-05
8:66312843 T C 1.016953 1.4733e-05
8:66326001 A G 0.486694 -1.7798e-05
8:66330591 T G 0.089307 -3.3523e-05
8:66331728 G A 0.029598 -2.6687e-05
8:66352999 A G 1.267495 2.6371e-05
8:66356500 T C 0.028718 -2.3975e-06
8:66357207 T C 1.458222 7.4366e-06
8:66357407 C T 0.072322 1.1876e-04
8:66358087 T C 0.085600 4.5350e-05
8:66359216 T A 0.033123 -1.3316e-05
8:66362527 C T 0.097204 4.9713e-06
8:66372564 C T 1.334507 -1.8959e-05
8:66376393 T C 0.029689 3.5292e-06
8:66383566 G A 1.053604 -5.7743e-06
8:66385725 C T 0.045668 1.5250e-05
8:66385806 G A 0.251890 -2.4734e-05
8:66389067 A G 0.327318 -2.1704e-05
8:66396831 A G 1.424022 -2.7962e-05
8:66396910 G A 0.106172 -5.1658e-06
8:66404820 A G 0.099953 -8.4887e-06
8:66408002 C T 0.050562 9.4309e-05
8:66410787 A C 0.059112 8.8582e-05
8:66427835 G A 0.051160 -5.8070e-05
8:66433796 C T 1.801470 -1.5901e-04
8:66438548 A G 0.197488 -1.2996e-05
8:66447832 C T 0.020309 2.8436e-05
8:66449457 G T 1.244327 6.1092e-06
8:66456706 C T 1.562690 -2.3203e-05
8:66457999 A G 0.177095 -1.6965e-05
8:66462816 T G 0.949710 1.2217e-05
8:66463478 T G 1.433061 -2.3074e-05
8:66468486 A G 0.065597 -2.6421e-06
8:66474197 G A 1.537782 1.1637e-04
8:66480563 C A 0.657843 -6.4177e-05
8:66485512 C T 0.107431 8.5829e-05
8:66510045 C A 0.796219 -8.0643e-05
8:66530945 C T 0.160022 8.5550e-06
8:66543286 A G 0.092923 2.8406e-05
8:66556187 T C 0.295847 -1.2093e-03
8:66556286 C T 0.091112 5.0662e-05
8:66568501 A G 0.459134 -1.9508e-04
8:66571292 A G 0.047878 2.2653e-05
8:66573447 A G 0.064960 1.4591e-05
8:66626374 A C 1.096529 5.0712e-05
8:66630900 C T 0.129570 -1.0888e-05
8:66633143 C A 0.126224 1.2298e-05
8:66646352 A G 0.466635 3.8767e-05
8:66651705 G C 0.069271 1.5661e-05
8:66655253 T C 0.052584 -9.1372e-05
8:66657553 A C 0.026622 3.1823e-05
8:66671551 G T 0.047437 9.2479e-05
8:66692011 T C 0.134381 1.6359e-04
8:66696199 A G 0.061734 -7.8040e-05
8:66697284 A G 0.031500 -1.3551e-04
8:66701846 C T 0.038696 1.0963e-04
8:66708501 T C 0.250368 1.4499e-05
8:66708554 C T 0.257982 -6.9755e-06
8:66711593 C T 0.039952 -1.7197e-04
8:66712028 A G 0.095182 -4.3487e-05
8:66712081 A G 0.291322 -1.3536e-04
8:66715480 C T 0.045122 1.1860e-04
8:66736720 G A 0.092131 7.1425e-05
8:66739380 G A 0.112001 1.0385e-04
8:66745637 G A 0.021766 7.8063e-05
8:66749679 T C 0.180944 -2.7187e-05
8:66762938 C T 0.031909 -4.5663e-05
8:66785095 C A 0.034311 -2.9610e-07
8:66819447 G A 0.304296 -1.5094e-05
8:66820880 G A 0.020215 -4.1428e-05
8:66842018 G A 0.287233 -1.0394e-04
8:66845320 A G 0.182934 -3.9102e-05
8:66851731 A G 0.513319 5.4231e-06
8:66862525 G A 0.216910 2.2269e-05
8:66868672 T C 0.057632 -2.8837e-05
8:66873525 G A 0.063740 2.3719e-05
8:66877803 A G 0.113871 2.3491e-05
8:66882376 T C 0.047875 1.2683e-05
8:66887777 T C 0.064305 6.5861e-05
8:66895516 T G 0.402259 -2.6723e-05
8:66900280 C T 0.107639 2.0942e-04
8:66912045 A G 0.224979 -8.3829e-05
8:66915685 A C 0.140681 5.9894e-05
8:66927777 C G 0.042941 3.8648e-05
8:66927891 A G 0.648946 2.7886e-06
8:66929360 T C 0.122758 7.9043e-05
8:66931909 A G 0.076243 6.0450e-06
8:66942326 C T 0.176157 -4.5947e-05
8:66942692 G A 0.123180 4.4359e-05
8:66944965 A C 0.043467 -9.8084e-06
8:66946079 G A 0.121440 1.8448e-04
8:66960402 A C 0.081903 -3.5264e-05
8:66960662 A G 0.461153 8.9703e-05
8:66960948 C A 0.492118 6.9864e-06
8:66961027 A G 0.235229 9.4244e-06
8:66961063 T C 0.044597 -6.8198e-05
8:66961116 A G 0.026810 -7.9364e-05
8:66963340 G C 0.130999 -5.2818e-06
8:66964600 A G 0.020987 -5.9481e-05
8:66965463 C T 0.039416 9.7849e-05
8:66978236 C T 0.169279 2.0675e-05
8:66979266 G A 0.095110 2.0346e-05
8:66989935 A C 0.302514 -1.2466e-05
8:66995147 T C 1.074373 -4.2216e-06
8:67002983 T C 0.087606 2.3890e-05
8:67015606 T C 0.031474 -5.0644e-05
8:67031878 T G 0.057489 -3.1542e-05
8:67035471 C T 0.023801 -8.0991e-05
8:67036573 T C 0.401003 8.4048e-06
8:67045874 A G 0.275376 2.0202e-05
8:67059557 C T 0.078466 1.9152e-05
8:67068131 C T 1.910031 -1.1648e-05
8:67069388 C T 0.185261 8.4936e-06
8:67085800 A G 0.046531 -3.7578e-06
8:67091991 A G 0.074925 -8.7459e-06
8:67093963 C A 0.057979 4.5085e-06
8:67094548 G A 0.025187 -9.8719e-05
8:67107158 C T 0.136490 -5.5859e-05
8:67110820 T C 0.049079 2.3938e-05
8:67119263 C G 1.004093 8.2830e-06
8:67126403 A G 0.051919 -1.3402e-05
8:67127803 T G 1.528707 1.2450e-05
8:67137015 C T 0.100498 -1.6877e-06
8:67138453 G A 1.298557 3.6854e-05
8:67153335 T C 0.031042 -1.8680e-05
8:67154850 G A 0.116678 -3.8093e-05
8:67164560 G A 0.485633 -1.1203e-05
8:67182393 T C 0.068492 1.6208e-05
8:67182822 T C 0.112842 1.1283e-05
8:67188281 G A 0.438193 -2.4513e-04
8:67192065 T C 0.537600 1.2472e-05
8:67198497 G A 0.529785 -9.2681e-05
8:67202257 G A 0.169068 -4.3852e-05
8:67213402 C T 0.699395 -9.1712e-05
8:67238507 T C 0.044418 1.7487e-05
8:67240589 C G 0.137208 -5.7207e-05
8:67242108 T C 0.298139 7.2688e-05
8:67243260 C T 0.706665 -9.0371e-06
8:67246893 T C 0.029170 2.6917e-05
8:67249014 A G 0.631234 -1.0288e-05
8:67249463 A G 0.048995 5.0836e-05
8:67254895 A G 0.420994 1.9014e-05
8:67276898 G A 0.044081 -2.8538e-05
8:67282208 G A 0.028504 -7.9830e-06
8:67317507 A G 0.087385 -1.0769e-04
8:67330132 G T 0.082741 -1.8470e-05
8:67333228 T C 0.033428 -5.2183e-05
8:67336120 T G 0.143758 -6.2357e-05
8:67341378 A G 0.067937 1.6294e-05
8:67341714 C G 0.022315 7.3151e-05
8:67341938 T G 0.082452 -2.1870e-05
8:67342257 A G 0.022162 7.3411e-05
8:67344765 T C 0.021948 3.7064e-05
8:67346451 G T 0.296146 -6.2451e-05
8:67349600 C G 0.897661 -1.9449e-05
8:67352232 C T 0.044528 -1.1237e-05
8:67353258 C T 1.034710 -4.6077e-05
8:67362864 G A 0.939379 -3.5097e-05
8:67363664 T C 0.086879 1.4555e-05
8:67372446 A G 0.040744 1.0826e-04
8:67373278 T C 0.392694 -3.9185e-05
8:67379704 A G 0.035671 1.4592e-05
8:67380528 C T 0.947539 -3.9496e-05
8:67383784 C T 0.935215 -2.5313e-05
8:67389025 T C 0.239949 -3.1391e-05
8:67396816 C A 0.284915 -2.8055e-06
8:67398791 A G 0.305695 -6.2299e-05
8:67408591 G A 0.164160 7.3021e-05
8:67418799 G A 0.053879 -1.0571e-05
8:67421399 G A 0.114861 -1.1607e-04
8:67426137 A G 0.084441 -4.1833e-05
8:67427668 T C 0.052383 -1.3176e-05
8:67428368 G A 0.045759 -1.4771e-05
8:67433690 A G 0.025765 -3.0671e-05
8:67438434 A C 0.044616 7.3640e-05
8:67447554 G A 0.029530 7.3302e-05
8:67448448 T C 0.114786 9.5607e-05
8:67451302 A G 0.065386 -1.2928e-05
8:67459209 T G 0.035921 1.4448e-04
8:67459400 C T 0.026524 6.3479e-05
8:67476283 T G 0.067680 -4.9731e-05
8:67479098 G A 0.031802 -1.6368e-05
8:67486915 C T 0.266197 -2.8211e-06
8:67494457 C T 0.037122 3.8157e-05
8:67520700 G A 0.052542 6.3200e-06
8:67521258 A G 0.080975 9.5481e-06
8:67524909 A G 0.102994 -1.2823e-04
8:67529420 G A 0.061741 -3.5470e-05
8:67531599 C G 0.124695 -9.2934e-05
8:67533198 G A 1.890884 6.2377e-05
8:67554357 G A 0.119093 7.3179e-05
8:67567315 T G 0.079414 -5.7462e-05
8:67567496 G T 0.048255 -5.2345e-05
8:67572567 A G 0.071147 -3.2964e-05
8:67577178 A G 0.188293 -7.8492e-06
8:67577670 A G 0.037660 4.1479e-05
8:67592152 C T 0.611922 -2.2097e-05
8:67603100 T C 0.036589 3.1721e-05
8:67614126 C G 0.076035 1.1831e-04
8:67638069 G A 0.175800 1.8411e-05
8:67639325 A G 0.073510 -5.1764e-05
8:67655175 C T 0.049251 2.3745e-05
8:67685424 T G 0.071871 4.4292e-05
8:67691047 G A 0.174693 -5.2436e-05
8:67699805 T C 0.285399 -2.4198e-05
8:67709431 G A 0.063487 -1.3389e-05
8:67719895 G A 0.027845 2.3300e-05
8:67746304 A G 0.050491 -3.3553e-05
8:67758401 G T 0.026849 1.0006e-04
8:67765182 T C 0.749788 1.7046e-05
8:67786484 A G 0.071420 -1.7331e-05
8:67786633 T C 0.159811 -6.1276e-05
8:67786817 T C 0.064571 5.4289e-05
8:67789706 C A 0.067534 -3.9272e-05
8:67796120 G C 0.156526 -5.3811e-06
8:67796651 A G 0.208780 4.6730e-05
8:67818328 G A 0.052520 -2.0629e-05
8:67846359 C A 0.060660 5.8378e-05
8:67850481 T C 0.072672 3.6657e-05
8:67876640 G A 0.061481 -2.1753e-05
8:67884924 T C 0.044253 7.4192e-06
8:67922559 T C 0.072397 -1.3769e-06
8:67925030 C T 0.057456 -3.4588e-05
8:67925380 A G 0.076678 -1.9532e-05
8:67962027 A G 0.105568 6.9486e-06
8:67970243 G A 0.983307 9.5511e-06
8:67991539 G A 0.026816 -6.0700e-05
8:67998470 G A 0.088937 -2.7400e-05
8:67999777 G A 0.080732 2.5166e-05
8:68013199 C T 0.121927 3.0824e-05
8:68034555 G C 0.141005 -9.7705e-05
8:68056669 A G 0.070540 -5.9613e-05
8:68074137 A G 0.057901 1.1016e-04
8:68075172 T C 0.049459 -6.9608e-05
8:68095222 C T 0.100300 -1.0058e-05
8:68096452 G A 0.223898 -1.1161e-05
8:68115893 A G 0.036297 7.2730e-05
8:68122110 A G 0.079764 -1.0343e-04
8:68122948 A G 0.025495 -6.3294e-05
8:68124170 A G 0.058180 9.9462e-05
8:68125023 G C 0.020968 -3.4109e-05
8:68149780 A G 0.049400 1.5741e-05
8:68153857 G A 0.976186 8.3785e-06
8:68165287 G A 0.028712 6.9912e-05
8:68167536 C T 0.141034 -9.1761e-05
8:68175080 G A 0.088174 -2.3980e-05
8:68175786 G T 0.023574 -1.9862e-06
8:68210985 A G 0.071786 -6.0534e-06
8:68216228 A G 0.051877 4.2901e-05
8:68219564 A C 0.567189 9.3334e-05
8:68231676 T C 0.036414 6.3729e-05
8:68233608 G A 0.098895 2.0580e-05
8:68243606 A G 0.039501 1.5225e-05
8:68245202 C A 0.576163 8.9298e-05
8:68252754 G A 0.162888 -3.6074e-07
8:68253084 A T 0.120697 -1.2411e-04
8:68254469 C T 0.063360 -1.7277e-05
8:68274923 C T 0.068297 -3.4944e-05
8:68293440 C T 1.404382 -8.0746e-05
8:68298698 A G 0.054697 7.8183e-06
8:68302527 G A 0.225434 4.4034e-05
8:68303645 A G 0.084984 -7.1429e-06
8:68304414 A G 0.085298 -1.6996e-04
8:68305115 A G 0.038102 -1.2902e-05
8:68317411 T C 0.146354 -2.3379e-04
8:68319542 A C 0.102994 2.2476e-05
8:68334411 C T 0.084295 1.2221e-05
8:68344106 A G 0.030010 8.8625e-05
8:68345016 A G 0.358467 2.7434e-04
8:68357123 G A 0.319483 -7.4542e-05
8:68367159 C T 0.045869 -1.6711e-05
8:68369098 C T 0.208358 -1.0964e-05
8:68375158 C T 0.100563 -1.6147e-05
8:68380492 T C 0.029579 7.7099e-05
8:68381500 A C 0.026992 -7.8646e-06
8:68382657 T C 0.699206 2.0339e-05
8:68395684 G A 0.037670 1.0317e-05
8:68396915 C T 0.311560 -2.9960e-05
8:68406791 T C 0.052124 -7.2826e-05
8:68407374 G T 0.698424 2.3408e-05
8:68411223 G A 0.039089 1.0158e-04
8:68429757 T C 0.068696 -8.2917e-05
8:68437464 G A 0.166228 1.0611e-06
8:68439673 C T 0.269199 -3.0645e-05
8:68457397 A G 1.382359 -1.2396e-05
8:68467195 C T 1.198147 -4.2595e-05
8:68476110 G C 0.068706 -1.3037e-04
8:68479294 G A 0.045314 6.9408e-05
8:68482844 G A 0.026005 -1.3711e-05
8:68484430 T C 0.213207 1.5599e-05
8:68490139 A C 0.574453 1.0954e-04
8:68501773 C T 0.295438 1.8769e-05
8:68512254 A G 0.203914 -2.0912e-05
8:68523186 A G 0.530431 1.2132e-04
8:68527890 T G 0.874912 -1.6626e-05
8:68530428 T C 1.130272 7.2547e-05
8:68531763 A C 0.054246 7.7419e-05
8:68534780 T C 0.024953 6.2393e-05
8:68554213 C T 0.502524 -3.1174e-07
8:68556828 C T 0.684403 9.0175e-05
8:68557800 A G 0.052107 -3.3307e-05
8:68558387 T C 0.434272 -5.6424e-06
8:68567644 A G 0.045256 -5.3431e-06
8:68568784 T C 0.037618 2.7806e-05
8:68569744 C T 0.753086 7.3145e-05
8:68570004 T C 0.029757 3.0526e-05
8:68574359 G A 0.101816 -1.5155e-06
8:68576417 A G 0.609497 -4.8059e-05
8:68577966 G A 0.055022 7.7323e-05
8:68579478 C T 0.030754 2.3954e-05
8:68585449 T C 0.119366 -1.5350e-05
8:68586549 T C 0.030799 -3.7594e-05
8:68587275 C T 0.136770 1.4802e-05
8:68587575 A G 0.030968 -1.3115e-05
8:68589410 A G 0.051874 -2.8015e-05
8:68594544 T C 0.085587 2.9072e-06
8:68598839 A G 0.106175 -3.8267e-08
8:68598907 T C 0.706026 -1.9307e-05
8:68600111 G A 0.503916 -1.6606e-06
8:68601496 C T 0.059391 2.9365e-05
8:68606752 C T 0.029864 2.3862e-05
8:68607109 T C 0.646242 -5.6343e-06
8:68610389 G A 0.702559 -1.5851e-05
8:68626198 C T 0.109440 1.0369e-05
8:68633544 T G 0.333839 -4.5138e-05
8:68638795 T C 0.038647 3.0938e-05
8:68642376 T C 1.843376 -1.1072e-05
8:68649585 C T 1.551317 5.2491e-05
8:68649875 C T 0.103101 7.7555e-05
8:68656250 G A 0.172564 6.9136e-05
8:68656866 A G 1.669790 9.4044e-06
8:68657317 T C 0.037943 8.0836e-06
8:68662569 A G 0.119080 -1.3085e-04
8:68675844 A G 1.487914 2.2904e-05
8:68676464 G T 0.022853 -4.7541e-05
8:68677337 T C 1.840864 1.3813e-04
8:68677368 T C 1.952382 4.5590e-05
8:68681876 A G 1.423204 3.0194e-05
8:68683252 C T 0.114741 4.6026e-05
8:68686634 A G 0.119080 -1.1570e-05
8:68687506 T C 1.471692 1.6238e-05
8:68692289 A G 0.028787 3.0908e-04
8:68698119 A G 0.077304 -6.4025e-05
8:68698385 C G 0.332206 -1.3562e-04
8:68704240 C T 0.041994 -6.1982e-06
8:68706223 A G 1.595949 3.8134e-06
8:68710851 A C 0.062886 -6.1235e-05
8:68719454 T C 1.700326 -1.4451e-05
8:68720891 T C 0.188338 -1.0780e-07
8:68721236 G T 0.381032 5.2743e-04
8:68722184 T G 0.026550 -2.5454e-05
8:68722992 C T 0.037729 -9.5837e-06
8:68723096 G C 1.108739 -2.1648e-05
8:68727974 G A 0.216251 -1.9298e-04
8:68730263 A G 0.052808 -9.1820e-05
8:68733711 A G 1.406534 -5.9703e-07
8:68735398 C T 1.592467 -6.9968e-05
8:68736621 T C 0.070196 -2.2474e-05
8:68745565 T C 1.642708 1.2493e-04
8:68750310 A C 0.065204 -3.5302e-05
8:68753048 A G 0.103689 1.5719e-05
8:68756501 A C 0.031860 -5.8718e-05
8:68763593 A G 0.243837 -6.3230e-05
8:68763825 T C 0.395368 -2.1056e-05
8:68780612 G A 1.528214 -3.8632e-06
8:68782879 A G 1.247167 -2.7960e-05
8:68783685 A T 0.930937 -3.6584e-05
8:68790550 A G 1.333394 -1.2795e-05
8:68791622 G A 0.053402 -6.9707e-06
8:68794331 A G 0.075733 -4.1903e-05
8:68798806 T G 1.163589 1.7921e-06
8:68799160 A G 0.052309 1.9727e-05
8:68800364 T C 0.270332 4.0635e-05
8:68804242 C T 1.332271 2.3545e-05
8:68814497 A G 0.215447 3.6192e-05
8:68820168 A G 0.063824 -1.3460e-05
8:68822352 G C 0.258800 9.9612e-06
8:68824643 G A 0.057278 -1.2246e-04
8:68824836 G C 0.361570 -3.3631e-05
8:68837602 T C 0.054775 5.8661e-06
8:68851492 C A 0.525796 4.0332e-05
8:68853470 A G 0.267077 2.7614e-05
8:68858065 A G 0.644665 9.9941e-07
8:68863901 C A 1.199153 7.6738e-05
8:68864728 A G 0.629702 -2.5965e-06
8:68867842 A G 0.054301 -7.6736e-06
8:68874155 A G 0.048336 2.0619e-05
8:68880534 T C 0.031961 -2.1978e-05
8:68885634 T G 0.554069 2.3426e-05
8:68892138 T C 0.739149 3.0709e-05
8:68892365 G C 0.021351 1.9463e-05
8:68892446 A G 0.033168 -2.0187e-05
8:68894137 A G 0.185803 1.3084e-05
8:68896284 A G 0.030507 4.2992e-05
8:68903607 C T 0.273289 6.8589e-06
8:68905031 A G 1.059887 1.9907e-04
8:68910223 A C 0.176728 -5.7809e-05
8:68910381 C A 1.456509 3.1616e-05
8:68911298 G A 1.249478 5.4162e-05
8:68917589 C G 0.076872 -1.3779e-05
8:68917901 T C 1.265941 2.0342e-05
8:68921564 T A 0.096071 1.7387e-05
8:68922369 A G 0.592152 3.8124e-05
8:68922814 T G 0.035220 4.7989e-05
8:68938813 A G 0.220731 2.1442e-04
8:68944070 G A 1.288028 6.2410e-05
8:68948640 C T 0.138821 -2.9536e-05
8:68951861 C T 0.058099 1.9959e-05
8:68953215 A G 0.086915 -4.0100e-05
8:68955535 G C 0.021302 -1.6371e-05
8:68958704 A C 0.227102 4.8470e-05
8:68962961 A G 1.285772 2.7827e-05
8:68963244 G A 0.393424 3.3087e-06
8:68968171 A G 1.000782 4.3330e-05
8:68970297 T C 0.382109 2.2220e-05
8:68974365 C T 0.347162 1.2149e-06
8:68977423 A G 1.396832 -1.7082e-05
8:68980919 C A 0.599565 -1.9263e-05
8:68985327 A G 0.034210 -5.1564e-06
8:68987295 A G 1.676769 1.3075e-05
8:68989942 G A 0.044012 -2.2606e-05
8:68991489 C T 0.046171 -9.7932e-05
8:68993648 T C 1.093335 5.7181e-06
8:68999568 C G 0.059238 1.3883e-05
8:68999938 T C 0.218494 3.7324e-06
8:69000055 T C 0.034314 -2.2934e-05
8:69000279 T C 0.042188 -1.7936e-06
8:69003229 G A 0.038930 2.4254e-05
8:69004440 G A 0.749230 4.3213e-06
8:69009268 T C 0.525578 2.0325e-05
8:69014299 T C 0.154254 -8.6180e-05
8:69014475 C T 0.255973 -3.4505e-05
8:69015965 A G 0.056810 -9.3740e-06
8:69016793 T C 0.020344 -5.4936e-05
8:69017584 T G 0.045294 -3.2652e-05
8:69020496 C T 0.812951 -1.2837e-06
8:69024967 A G 0.054337 1.2141e-05
8:69041728 A G 0.230896 -4.9415e-05
8:69042585 A G 0.225664 -6.6508e-05
8:69042668 G T 0.593525 8.9133e-06
8:69042910 G T 1.252808 2.2193e-05
8:69042943 T G 0.563687 1.8703e-04
8:69043259 G C 0.403171 5.4095e-05
8:69045078 A G 0.268998 2.9887e-05
8:69046633 A G 0.031432 8.1283e-05
8:69060665 C A 0.871387 2.1985e-05
8:69062328 T C 0.608699 1.2685e-06
8:69064760 T C 0.174634 -2.3018e-05
8:69071194 A G 0.575631 -7.5906e-06
8:69074021 C T 0.107905 -2.5397e-05
8:69078095 T G 0.030666 -1.2692e-05
8:69078444 A C 0.050286 3.5753e-05
8:69078605 T C 0.044460 -4.7347e-06
8:69081616 G A 0.038650 3.0526e-05
8:69087569 C T 0.728068 1.1774e-04
8:69092094 T C 0.391444 6.8522e-05
8:69092952 A G 0.189750 -1.0492e-04
8:69096174 G A 0.029851 -1.1360e-04
8:69099658 G A 0.193408 -8.2143e-06
8:69100070 A G 1.717633 3.2014e-05
8:69102348 A G 1.339103 -2.7793e-05
8:69104993 G A 0.361918 3.8158e-05
8:69105897 A G 1.781373 -1.2896e-05
8:69108626 T C 0.189997 -1.0091e-05
8:69111010 G T 0.074146 -7.1358e-06
8:69111678 A G 0.968266 -2.3194e-05
8:69115512 C T 1.488349 -3.8384e-05
8:69118567 C T 0.245671 4.5957e-05
8:69119118 T C 0.032876 -9.1796e-05
8:69119911 G A 0.221691 4.1751e-05
8:69123228 T C 1.963401 5.5775e-05
8:69125899 A C 0.047385 4.7124e-07
8:69127153 G T 0.614249 2.1947e-05
8:69131839 C T 0.112991 6.4858e-05
8:69146138 C T 0.542716 -6.5574e-05
8:69146175 G A 0.599695 -1.0399e-04
8:69148714 G A 0.104007 6.7521e-05
8:69149856 G A 0.122430 2.2856e-05
8:69155129 T C 0.755309 -2.7316e-05
8:69155563 G T 1.463928 -6.4688e-05
8:69167905 T C 0.086538 -1.3783e-05
8:69167930 G T 0.123014 -1.1282e-04
8:69168971 A G 0.096568 -3.2334e-05
8:69174358 C T 0.022909 -3.7473e-06
8:69175390 T G 0.166027 -7.0723e-06
8:69182261 G A 1.314809 -8.5418e-05
8:69183291 A G 0.152378 2.3449e-05
8:69187747 A C 0.025804 1.0366e-05
8:69195031 T C 0.061118 2.4844e-05
8:69199198 T C 0.058962 8.1457e-05
8:69200594 C T 0.265129 -3.4839e-05
8:69207703 C T 0.132787 -1.8157e-05
8:69224453 T C 0.179626 6.6935e-06
8:69242537 A G 0.877677 -2.1039e-05
8:69267663 T C 0.056999 -2.1293e-05
8:69267685 A G 0.102063 -4.4071e-05
8:69271567 A G 1.124906 1.8304e-05
8:69284467 G A 0.060020 -5.3776e-05
8:69287717 G A 0.098872 -2.6209e-05
8:69297426 T C 0.097080 -7.8741e-06
8:69300394 G A 0.219403 3.2694e-05
8:69303730 G T 1.201840 3.1639e-05
8:69315412 A C 0.069553 -4.5989e-08
8:69317390 G A 1.413285 3.7657e-05
8:69347954 G T 0.036171 5.6606e-05
8:69348681 G A 0.039420 -5.5045e-06
8:69352527 C T 1.882455 2.3250e-05
8:69353411 G T 0.285435 -2.0488e-05
8:69355052 C G 0.192730 -2.9261e-05
8:69357500 G A 1.241922 -7.1165e-05
8:69379087 T G 0.952677 -6.4377e-05
8:69380609 A G 0.193908 7.2801e-05
8:69381053 A G 0.066058 -2.8082e-05
8:69383110 A C 0.046554 6.3894e-06
8:69388615 A G 0.043091 1.5756e-04
8:69389217 G C 1.237547 1.1720e-05
8:69400053 C A 0.051471 -1.8034e-05
8:69400698 T C 0.047148 7.2604e-06
8:69404942 C T 0.035960 7.4279e-05
8:69411891 A G 0.025333 -9.2121e-06
8:69412509 C T 0.065856 1.0509e-04
8:69418230 G A 0.222594 -2.1261e-05
8:69419631 C T 0.133134 4.1494e-05
8:69430634 C T 0.031461 -9.2059e-05
8:69439067 T C 0.034768 -5.8606e-05
8:69441216 A G 0.060524 -5.3974e-05
8:69444480 C T 1.037235 -4.1519e-05
8:69444614 G A 0.054879 -4.5733e-05
8:69457045 T C 0.292374 -1.3548e-05
8:69457220 A C 0.177494 5.8180e-05
8:69460013 G A 0.043668 5.4616e-06
8:69463245 C T 0.276077 -1.7297e-05
8:69477019 A G 1.730852 3.2870e-06
8:69500597 A G 0.067612 -2.4309e-05
8:69510566 G T 1.154521 3.7819e-05
8:69515199 C G 0.059514 2.9551e-05
8:69519350 T C 0.024012 -8.6025e-05
8:69522617 G A 0.094003 -2.5967e-05
8:69531207 A G 0.369149 3.9535e-06
8:69538869 T G 0.053941 -1.4444e-04
8:69545092 G T 0.155949 1.8293e-05
8:69545445 C A 0.100303 1.7938e-04
8:69547813 T C 0.408802 -1.0073e-06
8:69550198 T C 0.277898 -2.1386e-05
8:69563623 G A 0.034879 -2.8788e-05
8:69575417 T C 0.061617 -2.3896e-05
8:69578637 C T 0.363868 -6.6952e-05
8:69592200 T C 0.127769 4.0696e-05
8:69602015 C A 0.493208 3.5286e-05
8:69611244 A G 0.314332 2.6034e-05
8:69632424 T C 0.211432 3.5474e-05
8:69642540 A G 0.398861 -1.4897e-06
8:69644164 A G 0.065253 -1.7486e-05
8:69653362 A G 0.189529 -1.1541e-06
8:69662096 T C 0.034863 4.2601e-05
8:69665550 A C 0.280816 -7.5258e-06
8:69665778 G A 0.042097 2.9785e-05
8:69673209 T C 0.027060 -1.6665e-05
8:69675459 T C 0.073977 -2.6449e-05
8:69677645 C A 0.459404 -1.4709e-05
8:69680095 G A 0.071277 3.2624e-05
8:69680269 G A 0.057930 4.6310e-05
8:69684399 C A 0.050556 6.2156e-06
8:69685268 A G 0.098265 6.8347e-06
8:69692321 A G 0.160658 1.8561e-05
8:69692652 G A 0.047761 2.1223e-06
8:69695438 A C 0.032065 -9.1681e-05
8:69696446 A G 0.727120 -2.8644e-05
8:69699756 A G 0.303322 -5.7904e-05
8:69702132 C G 0.153378 2.9352e-06
8:69703694 T C 0.244194 -1.1634e-05
8:69704366 T C 0.260871 -1.0283e-05
8:69717106 G A 0.127263 -7.7990e-05
8:69721030 G A 0.445204 -3.4066e-05
8:69721907 C T 0.740690 -3.7080e-05
8:69729812 T C 0.029114 -3.1321e-06
8:69736047 C T 0.235674 1.9206e-05
8:69741012 T C 0.205492 -2.8012e-05
8:69741316 A G 1.173492 5.2698e-05
8:69751335 G A 0.022457 -5.7077e-05
8:69751603 C T 0.195969 2.0251e-05
8:69755610 A G 0.787484 1.9140e-05
8:69763947 G C 0.074970 1.8888e-08
8:69764515 A G 0.899976 7.0969e-06
8:69772017 G A 0.136156 -3.7731e-05
8:69772453 G A 0.175264 7.5713e-05
8:69773792 C A 0.025917 4.1130e-05
8:69775047 A G 0.194959 -5.8443e-05
8:69787704 G A 0.055106 -2.3767e-05
8:69789182 T G 0.040488 8.0670e-05
8:69795236 C T 0.127509 2.0667e-05
8:69797180 C T 0.169480 -4.8150e-05
8:69800612 C T 0.047842 -2.5120e-05
8:69829699 C T 0.167958 -2.5186e-05
8:69831858 T C 0.064256 -3.0797e-06
8:69844048 A C 0.454701 7.6002e-05
8:69851469 C T 0.027621 -2.7594e-05
8:69851966 A G 0.214061 4.1015e-05
8:69856252 G T 0.246103 -1.5310e-05
8:69862576 G A 0.123786 -2.5412e-05
8:69863032 T C 0.236943 -2.8863e-06
8:69873833 A C 0.211831 -3.5742e-05
8:69873947 A G 0.364005 -3.2689e-05
8:69878245 T C 0.055424 2.2324e-06
8:69883705 T C 0.050582 6.5085e-05
8:69884063 C T 0.318769 -3.6931e-05
8:69892403 A G 1.959399 -1.7888e-05
8:69893740 A G 0.340229 -2.5422e-05
8:69908838 C G 0.080809 1.9271e-05
8:69909273 G T 1.040611 8.2019e-05
8:69916393 T C 0.029507 5.4781e-05
8:69921090 G C 1.927578 5.6525e-05
8:69923119 T C 1.758415 4.1046e-05
8:69928379 A C 0.367458 -2.7970e-05
8:69929648 C T 0.197582 -5.9745e-05
8:69942195 T C 1.131375 2.0034e-04
8:69957586 C T 0.078700 3.9934e-05
8:69961659 A G 0.287093 -5.5038e-05
8:69962007 A G 1.430312 -2.7846e-05
8:69983129 T C 0.288573 1.4168e-05
8:69985350 G A 0.086548 1.0918e-04
8:69985374 C T 0.044795 -2.0039e-06
8:69986799 A G 0.027047 -1.0309e-05
8:69987399 C T 0.033314 5.6125e-05
8:69991207 T C 0.162486 6.2198e-05
8:69991399 T C 0.296844 1.0986e-05
8:69991586 G A 0.403989 6.0648e-05
8:69992380 A G 1.490170 6.7319e-05
8:69992854 T C 0.165056 -3.9771e-05
8:69992968 G C 1.688317 -1.5871e-05
8:69994308 T C 0.091790 3.2503e-07
8:69994670 C T 0.345861 -1.2678e-04
8:69995745 G A 0.805239 -4.0047e-05
8:69998562 G A 0.063166 9.2548e-05
8:69999000 T G 0.026579 -9.1098e-05
8:70001951 A G 0.647797 -1.4835e-05
8:70003607 A G 0.150012 -6.1540e-05
8:70005353 C T 0.859375 -5.8777e-05
8:70006452 T G 1.792684 4.7722e-05
8:70006856 G A 0.507727 -1.9488e-04
8:70006868 A G 0.216920 3.3249e-05
8:70009214 G A 1.552132 2.0279e-04
8:70013255 G A 0.349366 7.2405e-05
8:70014631 C T 0.020857 -6.8159e-05
8:70015434 A G 0.097723 3.0098e-05
8:70017405 T G 1.669031 2.3384e-06
8:70024894 G A 0.105873 2.0760e-04
8:70033269 C T 0.453354 -8.2939e-05
8:70033484 G A 0.989844 1.6367e-06
8:70043260 A G 0.419293 8.9698e-06
8:70059164 G A 1.439812 -4.7937e-05
8:70060679 A G 0.210604 -9.4466e-05
8:70065488 C T 0.085039 3.0257e-05
8:70070869 A G 0.038852 3.8597e-05
8:70071455 A C 0.100417 -1.6145e-05
8:70076264 A G 0.489414 -1.0710e-04
8:70092661 C T 0.158000 -1.3282e-05
8:70101997 T C 0.021243 -5.0255e-05
8:70105700 C G 0.023431 -9.9214e-05
8:70111175 A G 0.031013 -3.9534e-05
8:70123794 C T 1.569441 1.7297e-05
8:70126231 A G 0.105130 -1.2010e-05
8:70132590 A G 1.251254 1.9523e-05
8:70147864 C T 0.242854 3.1678e-05
8:70150552 G A 1.570727 1.7990e-05
8:70154198 A G 0.154209 -3.3669e-05
8:70164960 G A 1.573683 1.6628e-05
8:70173749 T C 0.332346 -5.1812e-06
8:70174276 A G 0.225924 2.3516e-05
8:70177734 T C 0.052769 8.7416e-06
8:70180251 A G 0.445067 -1.5699e-05
8:70185474 G C 0.222120 -2.0926e-05
8:70198662 A G 0.223811 6.0662e-05
8:70199139 A G 0.080806 -1.0766e-04
8:70202052 T G 1.016213 -3.2798e-06
8:70202082 A C 0.075165 -4.8362e-06
8:70209004 C T 1.278239 -1.9603e-05
8:70213733 G A 0.045989 5.0150e-05
8:70215107 C T 0.118993 -6.9603e-05
8:70220562 T C 0.169292 9.3279e-06
8:70225185 T C 0.522774 3.0721e-05
8:70227604 T G 0.029919 5.2257e-05
8:70227638 C T 0.103828 -2.6083e-05
8:70248595 A G 0.146026 3.5182e-05
8:70251823 G A 1.167046 -7.2219e-06
8:70259328 A G 0.024093 2.6616e-05
8:70260423 T C 0.042055 -2.0533e-05
8:70271435 G C 0.113046 1.6227e-05
8:70275852 G A 0.148763 2.6718e-05
8:70283302 G A 0.089544 1.2779e-06
8:70285182 G C 0.278141 1.2088e-05
8:70288541 A G 0.864363 -2.0745e-05
8:70289676 C T 0.044736 7.8024e-05
8:70294070 A G 0.023184 -2.8844e-05
8:70301946 G A 0.075590 -1.1721e-05
8:70346991 T C 0.061156 7.3304e-06
8:70347103 T C 0.792522 -4.7168e-06
8:70350532 A G 0.069014 -1.9406e-06
8:70352142 G T 1.091624 1.8498e-05
8:70353351 C G 0.215115 2.0148e-05
8:70356654 T C 1.359276 2.6325e-05
8:70358133 A G 0.044272 1.0665e-04
8:70361035 A C 0.326844 -2.0226e-05
8:70361625 T C 0.089184 -5.6598e-06
8:70364637 A G 0.100712 -8.2833e-06
8:70366209 C T 0.575167 -7.6664e-06
8:70371797 G C 0.031318 4.7343e-05
8:70372973 G A 0.222863 -8.8636e-06
8:70373263 T C 0.086191 7.8867e-07
8:70373636 G C 0.254970 9.3129e-06
8:70374002 G A 0.033152 -7.1440e-05
8:70374519 A G 0.199237 2.7440e-05
8:70382781 G A 0.767361 4.1736e-05
8:70389253 G A 0.596634 7.4289e-05
8:70398386 G A 0.339944 -1.4620e-05
8:70398532 T C 0.093559 -1.1889e-05
8:70399367 T C 0.675029 1.7551e-06
8:70399675 G C 0.075662 2.1866e-05
8:70401251 T C 0.048310 -3.2443e-05
8:70402268 A C 0.073172 -7.9261e-05
8:70406132 T G 0.420062 7.9011e-05
8:70409083 T C 0.069277 -3.5827e-06
8:70410888 C A 1.062189 -1.2302e-05
8:70412450 T C 0.372590 9.2447e-05
8:70416910 G A 1.594817 -7.8670e-06
8:70424174 G T 1.189218 3.0335e-05
8:70428554 G A 0.076210 9.2866e-05
8:70435004 G A 0.169733 -5.9839e-05
8:70437271 T C 0.047709 -8.8895e-06
8:70439922 C T 0.037365 -1.4864e-05
8:70440879 G A 0.183067 3.0252e-05
8:70440901 T C 0.062481 3.1726e-05
8:70443416 C A 0.154878 -1.1864e-05
8:70446416 T C 0.035252 1.5309e-05
8:70447844 A C 0.028602 -6.5766e-05
8:70448451 G C 0.328029 6.8247e-05
8:70452002 G A 0.055330 2.0792e-06
8:70453307 G A 0.053607 -5.5279e-05
8:70456080 A C 1.158529 1.3103e-05
8:70461374 A G 0.114134 -2.1443e-04
8:70463628 G A 0.876944 -4.6418e-06
8:70463682 C G 0.411260 -3.0983e-06
8:70464913 A C 0.177637 -3.6577e-05
8:70470670 T C 0.347909 3.4050e-05
8:70470745 G A 1.951408 9.6793e-05
8:70477764 T C 0.213678 2.0343e-05
8:70481100 T C 0.450835 3.5908e-05
8:70482445 A G 0.058450 -2.8987e-04
8:70482652 T G 0.723975 -3.6381e-05
8:70484679 G A 0.022775 2.3464e-05
8:70485909 C A 1.043558 2.1306e-05
8:70487712 A G 0.620640 -4.7924e-06
8:70493482 G A 0.051198 -7.0904e-05
8:70493974 A G 1.623804 -2.7162e-05
8:70504585 G A 0.051059 2.7780e-05
8:70512729 G A 0.340028 1.6345e-05
8:70513855 G A 1.382340 -1.2557e-05
8:70514977 G A 0.062562 -1.6977e-05
8:70516509 G A 0.157698 6.9431e-06
8:70522003 T A 0.059793 -6.5045e-05
8:70526012 T G 0.154060 -1.2111e-04
8:70535902 A C 0.150418 4.2580e-05
8:70536598 A G 0.160713 -2.0676e-05
8:70542444 T C 1.449407 -2.1610e-05
8:70542552 T C 1.067898 -6.1310e-05
8:70543031 C T 0.620893 -6.4440e-05
8:70543043 G A 0.036713 -5.9810e-05
8:70544235 G C 0.146039 -7.5524e-07
8:70546219 A G 1.186972 -1.6459e-06
8:70550924 C A 0.118373 -3.9148e-05
8:70553087 C T 0.050660 -3.1286e-05
8:70556635 G A 0.725478 1.6163e-05
8:70563214 C T 0.091861 -7.4315e-06
8:70564304 A G 0.045129 -1.2125e-05
8:70564701 G T 1.002619 -1.7591e-05
8:70567938 T C 0.062400 -2.3978e-05
8:70571035 T C 0.078190 2.4901e-05
8:70571313 A G 0.609465 2.0812e-05
8:70576211 T C 1.779691 -3.0123e-05
8:70576233 C T 0.022133 5.9663e-05
8:70578959 G A 0.496542 1.9226e-05
8:70579696 C T 1.807131 -1.4235e-05
8:70583728 T C 1.727876 -2.2299e-05
8:70584628 C T 1.487424 -6.6101e-05
8:70584809 G T 0.278226 -4.8732e-05
8:70588878 C T 0.317704 -3.2926e-04
8:70590302 T C 0.311284 9.2247e-05
8:70607929 A G 0.164612 4.1743e-05
8:70608241 A G 0.123280 7.4018e-05
8:70611463 T G 0.037232 -2.3089e-05
8:70616115 C T 0.076489 -7.1631e-05
8:70617897 T G 0.038021 7.5890e-05
8:70621613 G A 0.507545 -6.2590e-05
8:70622208 C T 1.254662 -6.9334e-05
8:70625244 A G 0.416557 -1.3400e-04
8:70625942 G A 0.090381 1.0347e-04
8:70628283 A G 0.990285 -2.0997e-04
8:70628389 C A 0.123744 -8.1921e-05
8:70636528 C T 0.058167 6.4761e-05
8:70641034 G A 0.063182 1.0701e-04
8:70642455 G C 0.022685 1.1139e-05
8:70654921 C T 1.217617 -2.9672e-05
8:70674223 T C 0.249988 7.4429e-05
8:70677831 T C 0.151398 7.3567e-06
8:70687788 C A 0.062442 1.9985e-05
8:70690045 A G 0.056064 8.0254e-05
8:70701624 C T 1.913893 3.2886e-05
8:70710430 G C 0.031857 -2.1284e-05
8:70711059 C T 0.034204 1.8597e-05
8:70712818 C T 1.178474 2.0384e-04
8:70714070 G A 0.084737 -3.0472e-05
8:70715243 C T 1.188169 1.6604e-07
8:70717139 A C 0.473214 -2.0879e-05
8:70717334 G A 0.701342 1.4705e-04
8:70723738 G A 0.022464 -1.0790e-04
8:70724754 G A 0.139717 2.3361e-05
8:70732343 G A 0.640014 5.9141e-05
8:70744812 A G 0.833902 1.8714e-05
8:70744856 A G 0.021133 2.5547e-05
8:70748121 T C 0.300287 3.3106e-05
8:70748405 T C 0.047226 -2.0186e-04
8:70753039 C T 1.877742 -4.1939e-05
8:70754944 G A 0.917928 -9.5813e-06
8:70761910 T C 0.535630 -3.1203e-05
8:70762656 T C 0.087129 8.2543e-05
8:70767428 C T 0.057128 5.2222e-05
8:70772088 C T 0.210409 -6.1255e-05
8:70780394 C T 0.022016 -4.0719e-05
8:70782079 T C 0.110495 -1.5819e-06
8:70785945 T G 0.023285 -5.5185e-05
8:70794089 A G 0.058102 -2.5720e-05
8:70794547 G A 0.391340 -6.4731e-06
8:70799045 A G 1.010519 -3.9099e-05
8:70801553 A C 1.445077 -3.7006e-05
8:70809973 G T 0.473743 -2.3239e-05
8:70810421 C T 1.101722 -1.5220e-04
8:70811264 A G 0.056963 -1.3237e-05
8:70813097 C T 0.407004 -2.6337e-05
8:70818119 T C 0.045505 4.3330e-05
8:70830264 A G 0.222042 -2.0805e-05
8:70833080 A G 0.020598 -5.4315e-05
8:70839563 T G 0.533125 -4.6313e-05
8:70842623 C G 0.096879 1.0184e-04
8:70844693 T C 1.675185 4.2477e-05
8:70845222 G A 0.395894 -7.3971e-06
8:70845801 A G 0.641757 -7.5419e-07
8:70857779 T G 0.023700 1.9740e-05
8:70864400 T C 0.031283 6.7177e-05
8:70864599 T C 0.022065 7.5881e-05
8:70864617 T C 0.271462 -1.0042e-05
8:70865406 G T 0.032724 1.9625e-05
8:70867024 A G 1.357159 3.0187e-05
8:70867551 T C 0.038771 5.7719e-05
8:70869134 G T 1.967783 -2.9034e-05
8:70870856 T C 1.601711 -1.2215e-04
8:70871068 G A 0.496211 -4.0953e-05
8:70871551 G A 0.031666 1.4054e-04
8:70881414 C G 0.054691 -3.1249e-05
8:70883360 G A 0.311498 -6.9610e-06
8:70884018 T C 0.095292 -1.2048e-05
8:70890068 C T 0.239663 -1.2572e-05
8:70893868 G A 1.525951 -1.5065e-04
8:70895754 T C 0.469901 -7.9129e-06
8:70899764 A G 0.407371 -5.1551e-05
8:70902733 A C 0.112180 -3.5897e-05
8:70902901 A G 0.029786 -3.1003e-06
8:70905811 C T 0.073484 1.3252e-04
8:70910717 G A 0.249692 -2.1312e-05
8:70911941 C A 0.171713 -9.2383e-06
8:70913545 T C 0.036580 -5.3695e-05
8:70913627 G A 1.663422 -2.6220e-04
8:70916350 A G 0.148451 -1.9608e-04
8:70917592 G A 0.320865 -5.7881e-05
8:70921090 A G 1.824587 -3.6506e-07
8:70924623 G C 0.275584 7.6523e-06
8:70926871 C T 0.392765 -1.1380e-04
8:70931332 A G 0.028157 9.6691e-05
8:70937713 T C 0.271001 -6.9326e-05
8:70940658 T C 0.683075 1.6710e-04
8:70945314 A G 0.041049 -7.5564e-05
8:70946629 C A 0.420513 -1.7871e-05
8:70959935 T C 0.912621 3.4990e-05
8:70964743 A G 0.254671 5.2607e-05
8:70969961 G A 0.625142 2.4130e-05
8:70974003 T C 0.034668 -2.5314e-05
8:70978195 A G 0.076201 -1.6243e-04
8:70978327 C T 0.153492 4.8243e-05
8:70980738 C T 0.243376 2.0123e-04
8:70989502 T G 0.038900 -3.5978e-05
8:70990816 G T 0.507584 3.0800e-05
8:71001479 C T 0.073581 -1.6410e-05
8:71011560 T C 1.774423 9.8986e-05
8:71012811 G A 0.504302 1.2412e-05
8:71014079 A G 0.398997 -7.2305e-06
8:71016151 C T 0.151362 2.1521e-05
8:71021813 G A 0.093838 7.3674e-05
8:71021871 A G 0.540528 2.5077e-04
8:71039118 G C 0.103393 4.3879e-05
8:71041229 A C 0.071643 1.0952e-04
8:71053711 C T 0.035236 8.9997e-05
8:71063881 C T 0.250880 2.0807e-05
8:71068183 T C 0.162232 1.1476e-05
8:71078749 T G 0.102718 2.8145e-05
8:71088709 T G 0.023249 4.3537e-05
8:71088740 C T 0.353261 -3.3732e-05
8:71089631 C T 1.695730 -2.3616e-05
8:71095441 A G 0.041185 -2.7606e-05
8:71101719 C T 0.248732 5.8773e-05
8:71107166 C T 0.051507 1.3753e-04
8:71120514 G A 0.047641 2.7578e-05
8:71131376 G A 1.803522 6.2919e-06
8:71152659 T C 0.042299 2.5088e-04
8:71153157 C G 0.027657 9.4792e-05
8:71167994 T C 1.750551 2.5268e-06
8:71192380 A G 0.146838 2.7951e-05
8:71206046 T C 1.708269 1.3942e-04
8:71222765 T C 0.077216 1.1990e-04
8:71228994 A G 0.175430 1.4828e-05
8:71236102 T C 0.104919 -4.8760e-05
8:71256431 A G 0.034210 -5.4093e-05
8:71260985 G C 0.553514 7.0769e-06
8:71270627 C T 0.039825 -1.1709e-04
8:71270762 G A 0.042276 -2.7301e-05
8:71282811 G A 0.029949 5.6923e-05
8:71334580 A G 0.087460 7.1804e-05
8:71342720 T C 0.202623 1.0472e-05
8:71345989 A G 0.029079 -3.4672e-05
8:71346171 T C 0.266999 -4.2256e-05
8:71352113 A G 0.296831 1.0228e-04
8:71352148 T C 0.299343 -1.8395e-05
8:71358298 T G 0.556078 5.4070e-05
8:71366932 G A 0.063153 3.6937e-05
8:71368614 C T 0.611282 1.8254e-04
8:71381166 C T 1.260816 6.3667e-05
8:71390290 G A 0.082578 -1.5071e-05
8:71391251 T C 0.130554 -8.6173e-07
8:71393750 A G 0.985216 -2.9945e-06
8:71404252 A G 0.104396 1.3668e-04
8:71422005 C T 0.040556 -5.0898e-05
8:71422119 T C 0.073195 4.5691e-05
8:71423668 C T 0.032334 5.8189e-05
8:71428076 A G 0.069193 3.1992e-05
8:71433267 T C 0.042020 6.0024e-05
8:71436375 A G 1.305724 -9.1132e-06
8:71442568 C T 0.048569 -3.5186e-05
8:71449882 T G 0.140434 -1.3260e-04
8:71459246 G C 0.793246 2.0732e-04
8:71462635 C T 0.044103 6.9730e-05
8:71467435 C T 0.150392 1.7147e-05
8:71488707 A G 0.092497 4.8347e-05
8:71494780 T G 1.516490 1.7517e-05
8:71496355 A G 0.082095 -6.6341e-05
8:71499661 T C 0.033246 -1.7234e-05
8:71501292 A G 0.052984 -3.9504e-05
8:71514350 C A 0.188575 -2.5981e-05
8:71517615 T C 0.167065 1.1981e-04
8:71538686 T C 0.339606 -4.9030e-06
8:71546409 T C 0.038475 -5.1498e-05
8:71548751 A G 0.873140 3.5292e-05
8:71549239 T G 0.332975 1.5047e-05
8:71557630 G A 0.189143 -2.0867e-05
8:71561784 G A 0.190363 1.9146e-05
8:71563212 T C 0.092893 7.1660e-05
8:71578841 T C 0.065055 -3.0811e-05
8:71579910 T C 0.062974 7.7665e-05
8:71615371 G A 0.047427 1.3988e-04
8:71615962 T G 0.327246 -2.8803e-05
8:71644807 C T 1.217560 4.1622e-06
8:71645624 G A 0.021967 -9.2107e-06
8:71646201 T C 0.027099 2.5169e-05
8:71664539 A G 0.054941 1.0010e-05
8:71707677 T C 0.091615 6.6000e-05
8:71735392 T G 0.175436 -2.6876e-05
8:71737087 C G 1.042971 1.3137e-05
8:71738054 G A 0.041539 5.7093e-05
8:71748053 A G 0.178416 -1.6075e-05
8:71753786 T C 0.072478 5.4396e-05
8:71754959 G A 0.863565 2.3034e-05
8:71765722 T C 0.031808 6.4445e-05
8:71782587 C A 0.058495 -4.2614e-05
8:71821325 A G 1.926513 1.1134e-05
8:71823871 T C 1.216771 2.9925e-06
8:71832317 G A 0.046784 5.7732e-05
8:71848207 A G 0.025408 1.3004e-05
8:71848780 C T 0.052328 -5.1557e-05
8:71899024 C T 0.028423 1.7190e-05
8:71915922 C A 0.038362 -4.3158e-05
8:71923241 A G 1.366569 -2.0870e-06
8:71937469 C T 1.200474 -6.2318e-08
8:71953671 G T 0.182940 -4.2414e-05
8:71958635 C T 0.096876 -4.6170e-05
8:71961970 A G 0.029819 -1.7190e-05
8:71971024 A G 0.055772 1.0122e-04
8:71972200 G T 0.062020 5.7806e-05
8:71973440 A C 0.095970 7.0328e-06
8:71976018 G A 0.093095 -3.9462e-05
8:71980096 T C 0.047855 3.0921e-05
8:71982559 A G 0.102131 -8.2037e-05
8:71999560 C A 0.061192 2.6221e-05
8:72000058 C A 0.175413 -9.6756e-05
8:72001931 C T 1.275607 3.0047e-05
8:72007208 C T 1.892306 7.2899e-05
8:72012319 A G 0.059508 -1.5955e-05
8:72012957 T G 0.320463 -4.1847e-05
8:72014069 C T 1.253487 1.5624e-05
8:72014388 C A 0.174209 -6.3209e-05
8:72014923 G C 0.247612 -1.2432e-04
8:72016024 G A 0.534679 2.8271e-05
8:72016604 C T 0.810928 -1.0055e-06
8:72017177 A G 0.795031 -8.6610e-06
8:72018145 T C 0.205112 -4.2574e-05
8:72019106 G T 1.014752 -2.4081e-05
8:72031014 T C 0.489524 3.1904e-05
8:72032780 C T 1.144413 -3.4770e-05
8:72036904 G T 0.237875 -8.9471e-05
8:72039958 T C 0.188513 -1.9564e-04
8:72045086 C T 0.092088 2.9062e-05
8:72049222 C T 0.185904 -6.8747e-05
8:72057222 T C 0.034236 4.6187e-05
8:72065480 T C 0.346127 5.4315e-05
8:72069975 C G 0.264967 5.2691e-05
8:72071716 A G 0.251299 5.3330e-05
8:72074688 C T 1.968133 -1.4604e-06
8:72078057 C T 0.858167 -2.3736e-07
8:72080831 A G 0.147244 -4.7573e-05
8:72081378 G A 0.205443 6.2526e-05
8:72083588 A G 0.212032 -8.0873e-05
8:72089172 A C 0.368461 -1.8413e-04
8:72090604 A C 0.061559 -3.7543e-05
8:72092240 T C 0.025203 -1.1131e-04
8:72095503 C T 0.468748 -8.0934e-05
8:72095586 T G 1.141830 3.8879e-05
8:72096237 G A 1.475613 4.9958e-05
8:72102886 C T 1.038475 -1.0155e-05
8:72109264 C G 0.219578 -3.1231e-05
8:72115432 C T 0.024629 -2.1745e-05
8:72116227 C T 0.620387 2.1188e-05
8:72126173 C T 0.390000 5.7344e-05
8:72126247 C A 0.188942 -5.0692e-05
8:72132006 T G 0.157714 -3.1437e-05
8:72133296 T C 0.033321 3.0783e-05
8:72136861 T C 0.793934 -4.9177e-05
8:72142671 G A 0.036924 -5.6683e-05
8:72147240 G C 0.219082 -2.3466e-05
8:72150139 A C 0.696938 -1.3014e-04
8:72166415 C T 0.126059 -5.1798e-05
8:72174517 C T 0.252140 -3.4895e-05
8:72175000 G A 0.065811 -1.3773e-05
8:72179273 G A 0.932430 -1.8793e-05
8:72190506 T C 0.158613 6.3681e-06
8:72192254 A G 0.080206 -8.6421e-05
8:72192850 T C 0.057232 -1.4484e-05
8:72193589 T C 1.449702 8.0204e-06
8:72195318 G A 0.567465 1.2094e-05
8:72200742 C A 0.100547 4.4893e-05
8:72210460 C T 0.225515 1.7185e-05
8:72211295 C T 0.179467 -2.5733e-05
8:72212009 A G 0.061864 8.5197e-06
8:72220079 A G 1.333394 4.6543e-06
8:72221705 C T 0.414762 1.3897e-04
8:72226102 C T 0.495516 -2.3768e-04
8:72233576 C T 0.794797 5.7782e-05
8:72237821 C T 0.076600 3.3029e-05
8:72241962 T G 0.550291 5.8139e-05
8:72242153 G C 0.745903 2.1814e-05
8:72242605 C T 1.290910 -3.0354e-05
8:72242674 C T 0.560908 -1.2370e-05
8:72243038 T G 1.754631 -3.2148e-05
8:72248739 C T 0.096831 1.0043e-05
8:72249022 T C 1.006790 1.5321e-05
8:72250361 C T 0.395099 2.2926e-05
8:72257517 C G 0.035720 1.3761e-05
8:72263956 T C 1.623467 2.3983e-05
8:72268354 C A 0.279927 6.5967e-05
8:72269374 T C 0.422383 -5.5733e-06
8:72270951 C T 0.041439 -9.9044e-06
8:72271917 C T 0.681254 9.1018e-06
8:72273020 C T 0.121891 -2.2806e-05
8:72273116 A G 0.028316 -2.2558e-05
8:72277688 T C 0.121592 -1.7664e-05
8:72277970 G T 0.912968 6.0776e-07
8:72278375 A C 0.232727 2.3019e-05
8:72278577 T C 0.037294 -1.2926e-05
8:72280061 C G 0.193879 -1.7681e-05
8:72282295 G A 0.949843 -5.2225e-06
8:72283435 G A 0.213619 -1.1867e-05
8:72288499 C T 0.032214 1.7639e-05
8:72288775 G T 0.095120 1.9580e-04
8:72290286 C A 0.604411 1.9239e-05
8:72290326 G A 0.421347 1.1461e-05
8:72292431 G A 0.502196 -7.4055e-06
8:72295904 C T 0.058871 2.8626e-05
8:72304010 C G 0.548928 -2.9665e-06
8:72304097 C T 0.066548 4.8237e-05
8:72316836 T C 0.297681 9.6874e-05
8:72324873 G A 0.545303 1.0772e-05
8:72324886 G A 1.412707 -2.3747e-06
8:72329907 G T 1.418916 -2.9273e-06
8:72334444 A G 0.248342 1.9643e-06
8:72350736 A G 1.249998 -3.1425e-05
8:72351333 C T 0.593080 -4.0872e-06
8:72351796 A G 0.618014 -5.0711e-05
8:72352858 G A 0.113088 -3.6242e-05
8:72354535 A G 0.684649 -4.6317e-05
8:72355406 T C 0.426190 -7.1563e-05
8:72357237 T C 0.046271 -7.7194e-05
8:72363076 G T 0.183223 1.4868e-05
8:72370860 C T 0.032376 -1.0678e-04
8:72371610 C A 0.024921 -1.0109e-04
8:72372434 G A 0.024204 -1.2217e-04
8:72392197 T C 0.994495 1.9338e-05
8:72392299 G A 0.069027 -1.1116e-05
8:72399165 A G 0.037183 3.4772e-05
8:72399694 C T 0.331752 -2.3664e-05
8:72408599 A G 0.033999 5.1684e-06
8:72408720 T C 0.146893 3.7880e-04
8:72412151 T C 0.503783 1.2891e-04
8:72414124 T G 0.048381 1.1546e-05
8:72414386 A G 1.071394 6.6440e-04
8:72419796 G A 0.160408 2.3572e-04
8:72420951 T C 0.034207 3.5760e-05
8:72428754 A G 0.034116 7.8644e-05
8:72429029 T C 0.060085 3.4749e-05
8:72443097 G A 0.415275 8.8410e-05
8:72447418 G T 0.207079 1.1564e-04
8:72464975 A C 0.358328 -1.1319e-05
8:72471549 T C 0.178030 3.6200e-04
8:72477332 T C 0.061419 6.7511e-05
8:72506390 T C 0.050676 -5.8178e-06
8:72506454 A G 0.209244 -2.8057e-06
8:72517046 A C 1.183914 7.4851e-05
8:72523706 C G 0.093468 -3.5266e-05
8:72525859 A G 0.036573 3.1784e-05
8:72526723 T C 0.053269 7.6501e-06
8:72528849 A G 0.098350 1.4838e-06
8:72530375 T C 0.106350 -1.2205e-05
8:72530497 G A 0.073672 -1.0156e-04
8:72532909 A G 0.237157 6.6701e-05
8:72533050 T C 0.036567 6.7352e-05
8:72533236 A G 0.387754 2.2009e-05
8:72533577 T G 1.076369 -1.3532e-05
8:72533734 C T 0.054142 1.0927e-04
8:72533772 T C 0.690998 5.1082e-05
8:72534477 C A 0.056969 -4.5531e-05
8:72535162 T C 0.250913 -1.1583e-05
8:72536493 C T 0.022522 6.5011e-05
8:72537591 G A 0.383703 1.5227e-05
8:72540015 T C 0.564180 -1.4969e-04
8:72554709 C T 0.321732 -2.7336e-05
8:72558829 T C 0.058988 1.3655e-05
8:72561742 T C 1.818238 -6.3119e-05
8:72565496 G A 0.373330 -3.7026e-05
8:72568689 T C 0.044421 -3.2031e-06
8:72568732 C T 1.122086 1.4172e-05
8:72570593 A C 0.316526 -3.2728e-05
8:72576434 G A 0.026482 1.4041e-05
8:72576580 G A 0.055028 2.6064e-06
8:72595589 C T 1.825369 -4.6509e-05
8:72600528 C A 1.905510 -4.2293e-05
8:72602333 T C 0.067168 -1.7427e-05
8:72603480 A G 0.156838 -1.9075e-05
8:72606459 A G 0.178510 2.5263e-05
8:72606485 C T 1.306435 2.4085e-05
8:72609895 C T 1.650134 3.9860e-05
8:72615533 G A 0.024041 -5.0644e-05
8:72616476 A G 0.107912 6.2999e-05
8:72618615 A G 0.021003 2.6854e-05
8:72623561 A G 1.014768 1.0923e-04
8:72636642 G A 0.311459 1.3151e-05
8:72642067 T C 0.035194 1.1165e-04
8:72644642 A C 0.601623 -6.7290e-05
8:72659882 T C 0.152852 -1.9929e-04
8:72666380 A T 0.413499 4.0587e-06
8:72668183 T G 0.148428 -2.1866e-06
8:72668751 G A 0.050618 -2.1072e-05
8:72670417 T C 1.682617 -9.5831e-06
8:72672131 T C 0.055038 5.5714e-05
8:72677194 G A 0.435690 2.6405e-05
8:72684401 T C 0.580964 -1.0200e-04
8:72687043 A G 0.677733 5.0115e-05
8:72687743 A G 0.104633 -3.4525e-04
8:72691106 A G 1.882251 5.6972e-07
8:72692939 T C 0.065989 -3.8344e-05
8:72695849 G T 0.580513 -3.6936e-05
8:72696561 A G 0.780000 1.3582e-04
8:72700611 G A 1.149665 -1.3883e-06
8:72700986 T C 0.215586 5.6229e-05
8:72702271 T C 0.540359 -8.0346e-05
8:72702558 A C 0.025307 6.9787e-05
8:72703142 A G 0.078674 -2.0036e-05
8:72705161 G C 0.114783 2.4100e-05
8:72707005 C T 0.436122 -3.1750e-05
8:72715379 T C 0.118428 -1.1532e-05
8:72716021 C T 0.122242 4.6493e-05
8:72716832 C T 0.023382 6.8904e-05
8:72717901 C T 0.176377 -1.1070e-04
8:72719526 A G 0.796232 9.3962e-05
8:72723278 C T 0.209961 1.1941e-04
8:72727958 T G 0.091589 -1.0290e-04
8:72742993 C T 0.657197 2.1426e-05
8:72743931 C A 1.676473 8.9630e-05
8:72746183 A G 0.033532 4.4876e-05
8:72746562 A G 0.168143 7.9290e-06
8:72748608 T C 0.575112 6.5052e-05
8:72751469 C G 0.204937 -1.8259e-05
8:72751905 T G 1.302459 2.7843e-05
8:72752882 T C 0.291417 5.4862e-05
8:72757776 T G 0.924426 7.1851e-07
8:72761190 T C 0.541852 -9.1233e-05
8:72764788 C T 0.307201 1.7604e-04
8:72765107 T C 0.305156 9.3059e-05
8:72784009 T C 0.061296 7.4440e-05
8:72800030 T C 0.083088 -3.4709e-05
8:72807106 G T 0.057388 -8.4664e-05
8:72808553 T G 0.083994 -4.6178e-05
8:72809298 G A 0.227047 -7.6107e-06
8:72823064 A G 1.202269 -2.4226e-05
8:72855904 C T 0.689755 -2.0760e-05
8:72860455 C A 0.344572 1.9638e-05
8:72860570 A G 0.024927 8.0824e-05
8:72860820 C T 0.237482 -9.2492e-06
8:72865561 A G 0.195605 3.2906e-05
8:72874041 C G 0.289641 -8.7260e-06
8:72878521 G A 0.059086 1.2754e-05
8:72882229 T C 0.093870 6.3069e-05
8:72887388 C T 0.749574 9.8672e-06
8:72891132 C T 0.281575 -2.1447e-07
8:72891651 G A 0.142336 5.8266e-06
8:72891748 A G 0.461932 -8.0948e-06
8:72897396 G C 0.095970 4.6333e-05
8:72904248 G C 1.484247 3.3209e-05
8:72904930 C T 0.431412 4.6636e-05
8:72907430 G A 0.043315 -4.7987e-05
8:72907514 T C 0.048229 -1.6332e-05
8:72907723 T C 0.046216 -1.4655e-05
8:72911461 A C 0.036739 5.2471e-06
8:72912611 T C 0.026300 3.0598e-05
8:72919847 T G 1.057090 -3.3923e-05
8:72920433 A G 0.023376 1.7308e-04
8:72928677 C T 0.091206 -3.4697e-06
8:72932818 A G 0.067408 -4.8135e-06
8:72933979 A G 0.058157 -1.9450e-04
8:72934389 C T 0.052669 -2.8726e-05
8:72936673 A G 0.939821 -2.8625e-05
8:72944617 A G 0.085892 1.2037e-04
8:72945738 A G 0.504202 3.2061e-05
8:72960279 T G 0.103692 -4.6887e-05
8:72961110 T G 0.103475 4.2294e-05
8:72963743 A C 0.033457 8.9274e-05
8:72970177 T C 0.033824 -7.0775e-05
8:72972174 C A 0.033977 -5.9751e-07
8:72973909 T C 0.023499 -1.6425e-05
8:72975801 G T 1.190074 2.7847e-05
8:72977703 T C 0.219066 1.8688e-05
8:72981769 T C 0.166397 1.0369e-04
8:72983510 C T 0.022698 -1.2537e-05
8:72987638 A G 0.303893 1.9857e-04
8:72988838 C A 1.235311 3.8157e-05
8:72988874 G C 1.704724 5.4614e-05
8:72993026 C G 0.049115 -3.8877e-05
8:73001238 G T 0.511793 -2.0330e-05
8:73002151 A G 0.326724 1.3103e-05
8:73005811 G A 0.204443 4.7043e-05
8:73009266 G A 0.029913 -2.2217e-05
8:73021763 T C 0.117568 1.9418e-05
8:73023965 C T 0.173654 -3.6272e-04
8:73032139 C T 0.490677 -1.3699e-05
8:73034235 A G 0.108788 3.0755e-05
8:73035202 T C 0.378623 -5.7019e-05
8:73049287 C T 0.219449 -2.6252e-04
8:73050307 T C 0.050212 4.0226e-05
8:73056522 T C 0.036583 2.1917e-05
8:73058845 T C 0.238303 -2.0832e-04
8:73058900 T C 0.339444 1.0978e-05
8:73086789 G A 0.039488 -1.1839e-04
8:73088056 A C 0.062575 -3.2322e-06
8:73089359 C T 0.062624 -1.2377e-05
8:73089721 T C 1.609728 2.5635e-04
8:73106462 C T 0.098388 -1.5305e-05
8:73106916 G A 0.891855 1.9773e-05
8:73110777 C A 0.354313 4.1592e-05
8:73123327 A G 1.813269 1.1652e-05
8:73133574 G A 0.033607 -8.4490e-06
8:73136907 C T 0.193943 -8.6326e-05
8:73143201 T C 0.122634 9.3366e-06
8:73153000 A G 0.042217 8.4131e-05
8:73155431 G T 0.169733 2.0597e-05
8:73161002 C G 0.253854 3.0540e-05
8:73168860 T C 0.571301 1.7830e-04
8:73169918 G A 0.503001 6.0871e-06
8:73172443 A G 0.749746 -8.9412e-06
8:73175911 G A 0.189218 -2.3978e-04
8:73178681 G A 1.765215 2.3326e-06
8:73185770 G C 0.040108 1.0826e-04
8:73185998 G A 0.563651 5.6119e-05
8:73198756 G A 0.236343 1.1338e-04
8:73202925 G A 0.099966 9.0709e-05
8:73213843 A G 0.945617 2.0592e-05
8:73215921 G A 0.613136 2.5324e-05
8:73226907 T G 0.109586 -8.2109e-05
8:73229753 A G 0.577539 -3.7495e-06
8:73232010 T C 0.489148 2.9103e-05
8:73239547 A G 0.359685 -1.4389e-06
8:73239680 G A 0.259592 -7.5934e-05
8:73240922 G A 0.286899 2.1220e-05
8:73241605 T C 0.226648 9.2253e-06
8:73241995 G C 0.660601 1.6660e-06
8:73242673 C T 1.389059 1.1398e-05
8:73242883 A G 0.607430 1.2787e-05
8:73243354 C T 0.843156 -1.4301e-05
8:73243541 C T 0.609169 3.2687e-05
8:73244357 G T 1.586118 4.3563e-05
8:73247006 A G 1.881069 -4.1015e-05
8:73248271 T C 0.317857 1.7406e-05
8:73249566 G T 0.119648 -7.8583e-05
8:73253929 A G 0.034129 5.0380e-05
8:73254491 C T 0.038310 -4.7171e-05
8:73257005 A G 0.046778 -1.3233e-04
8:73258793 C T 0.234304 9.7812e-05
8:73266227 C T 0.880491 1.5750e-04
8:73267395 T C 0.084896 -5.0334e-05
8:73268693 G A 0.316165 6.4153e-05
8:73269942 G T 0.052750 1.8495e-04
8:73270205 C A 0.092157 1.0422e-05
8:73270447 G T 0.397611 -1.7137e-05
8:73279166 C T 0.085039 8.4116e-06
8:73279337 G A 0.693338 1.9732e-06
8:73283032 C T 0.061306 1.1674e-04
8:73285011 C A 0.113338 -5.8805e-06
8:73286537 A G 0.244269 4.3379e-05
8:73306055 G A 0.108869 2.1519e-05
8:73323751 A G 0.176426 3.2156e-05
8:73323908 A C 0.058901 -5.2449e-06
8:73324937 C A 0.031526 -5.0505e-05
8:73325880 A G 0.579276 6.1051e-05
8:73328799 T C 0.136133 5.3086e-05
8:73332559 G A 0.026138 -5.6061e-05
8:73332695 G A 0.024330 -1.3938e-05
8:73332772 C T 1.801665 -4.8287e-05
8:73338750 C T 0.932248 -1.2579e-04
8:73344214 G A 0.118921 2.4629e-05
8:73348622 G A 0.032526 -6.2159e-06
8:73352582 T G 0.279498 -1.4609e-05
8:73355255 C T 0.087045 2.6339e-05
8:73361740 G A 0.115555 -5.5392e-06
8:73363370 G A 0.175138 1.3533e-05
8:73363989 G T 1.079420 -3.9410e-05
8:73372875 A G 1.895831 -1.8649e-05
8:73375867 C T 0.051108 3.5356e-05
8:73379638 C T 0.191155 -8.1159e-05
8:73404276 A G 0.050325 1.6001e-05
8:73407247 C G 0.267057 1.3233e-05
8:73413753 G A 1.262228 -6.9983e-06
8:73418696 T C 0.047661 -3.0860e-06
8:73419163 A G 0.028034 -1.4509e-05
8:73425180 T C 0.045421 -3.1656e-06
8:73426371 T G 1.148844 -2.2420e-04
8:73426671 A G 0.085298 2.9268e-05
8:73430151 C T 0.022594 -5.9043e-05
8:73439182 A G 0.054146 -9.2292e-05
8:73441397 A G 0.157763 9.6960e-05
8:73446197 T C 0.037300 6.8734e-05
8:73447520 C T 0.054006 -8.6171e-05
8:73455969 A G 0.126591 3.4909e-05
8:73456150 T C 0.063912 2.2002e-05
8:73469700 G A 0.041611 1.7968e-05
8:73475714 C T 0.207533 3.7697e-05
8:73479185 T C 1.384349 -6.6873e-05
8:73483446 T C 0.113459 3.1350e-05
8:73484579 G A 0.026235 5.7976e-05
8:73488971 T C 1.698567 3.2345e-06
8:73492511 A G 0.036768 3.2951e-05
8:73494225 A C 0.043840 -7.9051e-06
8:73495802 A C 0.031627 -3.6006e-05
8:73496306 A G 0.039549 2.6064e-05
8:73499174 T C 0.032623 6.1431e-05
8:73502103 G A 0.144063 1.9803e-05
8:73505366 C T 0.045859 2.3731e-06
8:73519062 G A 0.349616 5.6020e-05
8:73531693 C T 0.407491 3.6737e-05
8:73548266 T C 0.080725 -6.1770e-05
8:73549542 A G 0.139100 -9.3507e-05
8:73552063 C A 0.241035 -5.0569e-06
8:73552672 A G 0.075545 -8.9764e-05
8:73565735 G A 0.056512 -2.3935e-05
8:73571577 T C 0.031020 -1.5749e-05
8:73575124 G A 0.034853 7.8962e-05
8:73580116 A G 0.203535 3.0448e-05
8:73581346 A G 0.036375 -6.6252e-05
8:73583629 A G 0.053350 7.4847e-05
8:73592332 G C 0.059069 7.8666e-05
8:73601447 T G 0.052357 1.0239e-04
8:73604023 G A 0.718165 -6.1356e-05
8:73616954 G A 0.041208 4.8308e-05
8:73623855 C T 0.066090 -1.5652e-05
8:73633028 T C 0.242880 1.3169e-05
8:73635534 T G 0.100518 8.1358e-06
8:73635687 A G 1.395878 -3.7500e-04
8:73645962 G A 0.190558 2.1263e-04
8:73646860 T C 0.075558 6.7148e-06
8:73660251 T C 0.667684 -3.3393e-05
8:73667327 G A 0.042097 -3.1367e-05
8:73672917 C T 1.213097 -4.2684e-06
8:73684132 A G 0.165598 4.7021e-05
8:73685545 T C 0.679300 -3.9004e-05
8:73690586 T C 0.031244 8.6367e-05
8:73697655 G T 0.100505 5.6729e-05
8:73698820 A C 0.303627 -4.1206e-05
8:73702960 T C 0.057820 1.8253e-04
8:73704922 A G 0.035892 -9.1957e-05
8:73709303 A G 0.388948 -2.7707e-05
8:73718066 A G 0.116305 4.2518e-05
8:73733681 C T 0.127425 -4.5873e-05
8:73741547 A G 1.437583 -1.7006e-04
8:73742854 A G 0.567792 1.6890e-05
8:73743302 T C 0.036683 -6.0769e-05
8:73743332 G T 1.148584 -1.2828e-05
8:73744827 T G 0.047287 -2.2844e-05
8:73746776 G A 0.032068 -5.9171e-05
8:73760155 T G 0.064960 -1.1308e-05
8:73762073 T C 1.870907 4.3400e-05
8:73764893 T C 0.162869 -9.0943e-05
8:73778642 A G 0.851750 9.2702e-05
8:73794201 A G 0.063062 -5.6993e-05
8:73795324 C A 1.834321 -1.4648e-06
8:73803229 G A 0.177027 -3.5123e-05
8:73803873 C T 0.068151 -1.3544e-04
8:73804939 C T 0.087781 -5.7143e-05
8:73810796 A G 0.169539 1.4003e-04
8:73813453 G A 0.476574 1.2283e-04
8:73813867 A G 0.029721 9.8464e-07
8:73816178 T C 0.082806 -2.4552e-06
8:73817199 A G 0.684730 1.4750e-04
8:73817357 A G 0.404038 -2.2559e-05
8:73818124 A G 1.358798 3.9512e-05
8:73821809 C A 1.751142 4.1211e-05
8:73822718 T A 0.178289 -4.3782e-05
8:73823530 A C 0.023993 2.8430e-05
8:73825039 C T 0.048715 1.2885e-04
8:73831874 C T 1.151817 6.1297e-05
8:73834827 T C 0.022211 -4.5991e-05
8:73835713 C T 0.854217 2.1714e-06
8:73836014 T C 0.181814 -2.5544e-05
8:73837056 G A 0.226803 -4.5325e-04
8:73845937 G T 0.940363 2.0033e-07
8:73850203 A G 0.866901 2.6114e-05
8:73853463 T C 0.043636 -3.1143e-05
8:73857454 C A 0.068349 -9.3380e-05
8:73860008 A G 0.313241 -1.1168e-04
8:73865846 A G 0.047485 9.8299e-05
8:73866298 C A 0.030445 -1.3941e-05
8:73872687 C T 0.049202 3.3163e-05
8:73873322 G A 0.693607 8.3696e-06
8:73878425 C A 0.043117 -3.9875e-05
8:73878711 A G 0.061471 8.6463e-05
8:73884679 T C 0.043509 2.5957e-05
8:73889320 A C 1.055418 1.0041e-04
8:73890932 A G 0.311001 6.0438e-05
8:73895529 A G 0.057288 -4.2606e-05
8:73901272 C T 0.737182 3.7900e-05
8:73909478 G T 0.057843 -4.9229e-05
8:73923302 T G 0.897399 1.2297e-04
8:73925412 A G 1.380587 -1.8294e-05
8:73940162 G A 0.095630 -2.8708e-05
8:73941405 A C 0.026722 2.9055e-06
8:73962640 C A 0.078586 1.4183e-06
8:73975824 C T 0.057317 -6.3362e-05
8:73981501 C T 0.090582 4.3391e-05
8:73982161 G A 1.387673 -1.8378e-05
8:73985608 G A 0.116305 -5.3624e-05
8:73986292 C A 0.694546 2.2523e-04
8:73986823 A G 0.306646 -2.2953e-05
8:73988058 C T 0.700011 -7.2531e-06
8:73995603 A G 1.232516 -6.6546e-06
8:73996678 T C 0.699255 -1.8138e-05
8:73998770 G A 0.027836 1.7731e-04
8:74003070 G C 0.223535 1.2748e-06
8:74005131 G A 0.528360 1.1279e-05
8:74022325 T C 0.401392 -4.5199e-05
8:74023990 G A 0.245304 -1.3238e-04
8:74028523 C A 0.618848 -6.5750e-08
8:74034680 A G 0.827599 -4.1314e-05
8:74038028 A G 0.042390 -9.1148e-05
8:74048311 T G 0.053785 1.9547e-05
8:74049175 C T 0.992762 -2.5588e-05
8:74049176 A G 0.033707 -3.3446e-05
8:74055254 T C 0.677320 1.1630e-04
8:74059587 A G 0.024353 -1.2024e-04
8:74067645 G T 0.276470 2.0336e-05
8:74071023 G A 1.271816 -4.7565e-05
8:74073416 G A 0.971194 1.4040e-05
8:74080927 A G 0.277918 -2.5759e-04
8:74091139 T C 0.609575 -9.9326e-05
8:74103089 A C 1.957000 3.0536e-05
8:74103851 C T 1.874519 6.3252e-05
8:74109307 C T 0.085074 1.3795e-04
8:74109372 T C 0.408241 4.9784e-06
8:74116232 G A 1.192986 2.3000e-05
8:74116403 T G 1.393385 -3.7318e-06
8:74122211 G A 0.262510 -5.4019e-05
8:74134388 G C 1.291504 -2.1541e-04
8:74143591 A G 0.278576 -1.0624e-06
8:74145897 T C 0.106441 1.0173e-04
8:74146001 G C 0.689193 2.0851e-04
8:74146444 C T 0.133355 5.3978e-05
8:74146766 G A 1.374995 -5.4126e-05
8:74165563 A G 0.146484 -6.3601e-05
8:74169337 C T 0.392931 -3.5125e-05
8:74169726 C G 0.131567 4.2306e-05
8:74177048 C T 0.105140 -2.7933e-05
8:74177486 G A 0.052276 6.7481e-06
8:74178840 C A 0.088625 -9.4962e-06
8:74180379 A C 1.383972 3.1238e-05
8:74187918 G T 0.047407 -1.6359e-06
8:74195243 C T 1.132865 1.6324e-05
8:74197241 C T 0.115124 4.4730e-06
8:74198718 C T 0.160090 1.2607e-05
8:74199045 C G 0.029283 -2.0913e-04
8:74203722 A G 0.431442 -2.8677e-06
8:74204808 G T 1.552963 -1.1811e-04
8:74205109 C T 0.041490 -1.3943e-04
8:74205731 C T 0.076551 1.5960e-04
8:74221333 C T 0.025411 -1.1971e-04
8:74230533 A G 0.171519 1.9200e-04
8:74239888 G A 0.033224 -1.4922e-05
8:74243984 C T 0.047102 -3.2391e-05
8:74247350 T C 0.397079 -7.6156e-04
8:74248509 G T 0.055324 -5.1610e-05
8:74256428 T C 0.251182 2.7852e-05
8:74259496 T C 0.099755 -1.7368e-05
8:74265644 C T 0.036051 -1.5524e-05
8:74265785 A G 0.124679 1.9709e-05
8:74265831 A G 0.189422 1.8988e-04
8:74267083 A G 0.275730 -1.1312e-04
8:74267120 A G 1.841104 1.5753e-05
8:74267343 T G 0.025239 2.1984e-05
8:74269618 T C 0.029049 -1.8315e-05
8:74274191 T C 0.650432 1.2827e-04
8:74275170 T C 0.497214 -1.7383e-05
8:74276488 T C 0.158993 4.9555e-05
8:74278196 T C 0.034960 -6.5543e-05
8:74279478 T C 1.673987 2.4738e-05
8:74281152 C T 0.346841 -4.2578e-05
8:74287993 G A 0.135955 -2.0902e-05
8:74296440 T C 0.497191 9.0059e-05
8:74298656 C T 0.977676 5.6693e-07
8:74300301 T C 0.042876 -5.9546e-05
8:74304063 T C 0.126477 4.6912e-05
8:74308345 C A 0.059475 2.5948e-05
8:74313389 A G 0.037232 -2.2958e-04
8:74321748 T C 0.042016 8.7000e-05
8:74322468 A G 0.483396 -6.5007e-06
8:74326210 A G 1.731768 2.9214e-05
8:74326270 G A 0.570012 1.7644e-05
8:74332796 T C 0.029410 -3.3685e-05
8:74334889 G T 0.029867 -3.5204e-05
8:74334931 C A 0.029653 -3.3500e-05
8:74335229 T C 0.840176 -2.6904e-05
8:74342525 C A 0.075597 1.8187e-05
8:74345363 A C 0.837492 -1.4824e-05
8:74360529 C A 0.071452 -4.8179e-06
8:74371466 T C 0.963816 -9.9970e-05
8:74376895 G A 0.027157 8.1141e-05
8:74381880 C T 0.034064 -3.3821e-05
8:74381974 C T 0.103033 -1.3284e-04
8:74384931 C T 0.448397 5.3951e-05
8:74387674 A G 0.022045 -2.3119e-05
8:74406223 T C 1.013441 -2.5682e-06
8:74408490 T C 0.049040 1.0251e-05
8:74409879 C T 1.420718 3.0732e-06
8:74423292 A G 0.031705 7.6797e-05
8:74426588 C A 1.123183 6.1028e-06
8:74430217 C T 0.050455 8.6789e-06
8:74447914 T C 0.092527 -5.7928e-05
8:74448916 G A 1.810620 -6.0348e-06
8:74450320 G T 0.929979 -2.3368e-05
8:74452891 T G 0.150531 -9.2929e-06
8:74453128 T C 0.030491 -6.4736e-05
8:74454354 T G 1.596144 3.9526e-06
8:74462524 C A 0.068164 6.9943e-05
8:74467033 G T 0.109398 -4.6951e-05
8:74472006 T A 1.661825 -7.2319e-06
8:74480705 T C 0.310164 7.7733e-05
8:74481047 C A 0.154030 -9.5419e-06
8:74487451 C T 0.399247 -1.1382e-05
8:74488722 A G 0.052224 6.5174e-05
8:74493203 T C 0.055986 -9.0502e-05
8:74493551 A G 0.403152 -8.1116e-06
8:74498341 A G 0.057365 -3.8367e-06
8:74500670 A G 0.099839 1.3514e-05
8:74501193 C A 0.135763 -5.9547e-05
8:74523110 G A 1.909729 -8.7500e-05
8:74526738 T C 0.072510 5.0597e-05
8:74527996 T C 1.824038 -1.4322e-04
8:74529075 C T 0.276337 1.3089e-05
8:74546393 A G 0.121291 -6.1417e-06
8:74546481 A G 0.096139 1.5837e-05
8:74560545 A G 0.049335 -9.0387e-05
8:74561534 T C 0.034197 2.3099e-05
8:74601700 T C 0.411672 -1.1655e-05
8:74603515 C T 1.963751 3.9613e-06
8:74623449 A G 0.045551 -4.6609e-05
8:74624013 T C 0.047346 -7.5873e-05
8:74633967 C T 0.117850 -4.0101e-05
8:74645139 T C 0.278145 -1.1784e-05
8:74645802 T C 0.031322 -3.5227e-05
8:74650640 A G 0.062919 3.1493e-05
8:74655246 G T 0.058333 4.1694e-05
8:74669409 C T 1.617547 -3.5904e-05
8:74684602 T C 1.543508 -4.5110e-05
8:74693749 C A 1.069849 -2.3359e-05
8:74706551 C T 0.059381 6.4837e-05
8:74708851 T C 1.552515 -6.1133e-05
8:74712506 C T 0.035177 4.2581e-05
8:74716690 C T 0.130181 4.2409e-06
8:74719496 C T 0.058326 -5.4113e-05
8:74726697 C A 0.128240 6.6772e-05
8:74736043 C T 0.033240 1.4575e-05
8:74737651 T G 0.040546 1.2429e-05
8:74754270 G A 1.794112 -5.0404e-05
8:74754416 G A 0.178351 -3.1068e-05
8:74763675 A G 0.055149 -3.2552e-06
8:74766701 C T 0.034142 -2.4195e-05
8:74772139 G C 0.056479 6.5451e-05
8:74802859 T C 0.232104 2.8730e-05
8:74810408 A G 0.063588 1.1216e-04
8:74810467 G A 0.330869 5.0113e-06
8:74818529 A G 0.939574 7.3232e-05
8:74824386 C A 0.457158 3.1637e-04
8:74839255 A C 0.484623 -1.9258e-05
8:74847510 G A 0.447914 -2.3889e-05
8:74847760 C T 0.729759 -2.1772e-05
8:74850024 T C 0.278038 3.3147e-05
8:74873606 T C 0.068502 -1.9712e-04
8:74877351 C T 0.227884 -1.8433e-05
8:74881674 A G 0.608027 -1.3905e-04
8:74884999 C T 0.075126 -1.8703e-05
8:74893419 G C 0.035599 1.5402e-05
8:74893653 A G 0.028468 -1.1959e-04
8:74893850 G C 0.276366 1.6037e-04
8:74896076 G A 0.238959 1.4792e-04
8:74907017 T C 0.088148 1.8562e-05
8:74907790 G A 0.919567 1.2270e-07
8:74917084 G A 1.914442 -6.4195e-05
8:74917384 T G 0.089862 -2.1550e-05
8:74919713 C T 0.330749 1.7586e-04
8:74920338 G A 0.318353 1.2315e-04
8:74926282 T C 0.031101 -6.6463e-05
8:74928092 T C 0.333394 1.3915e-04
8:74934726 A C 0.067372 -1.9876e-04
8:74941275 T C 0.037897 -2.7397e-05
8:74954880 C T 0.379532 4.5447e-05
8:74957826 A T 0.114552 -6.2516e-05
8:74970059 G A 0.072546 6.7570e-05
8:74973009 G T 0.387786 6.6648e-05
8:74973218 T G 0.077830 -1.5484e-05
8:74975042 C T 0.094198 2.5573e-05
8:74978254 A G 0.082627 1.9866e-05
8:74979027 A G 0.323063 8.2142e-05
8:74980978 G A 0.115753 -3.3686e-05
8:74983233 T C 0.067573 6.2137e-05
8:74983407 G A 0.047339 -8.2004e-05
8:74994560 T C 0.034097 6.1709e-06
8:74997242 A G 0.029368 9.0341e-06
8:74998868 A G 0.099281 2.6405e-05
8:75002315 A G 1.875090 4.2796e-05
8:75002548 G A 0.114611 -2.2144e-06
8:75003683 A G 0.036599 4.1910e-07
8:75004222 A C 0.898710 4.7105e-05
8:75004325 C T 0.124932 1.8180e-05
8:75006796 G A 0.041718 1.5562e-04
8:75006830 C T 0.648086 9.8654e-06
8:75007624 A G 0.038190 8.6130e-06
8:75007983 A G 0.028069 2.2966e-05
8:75008130 T C 0.062912 2.4607e-05
8:75008270 T C 1.560288 -1.1612e-04
8:75010519 C G 0.719914 2.4426e-05
8:75011681 T C 0.050910 -5.2696e-05
8:75012949 G T 0.073416 -2.4637e-05
8:75014598 C T 0.048579 -8.8554e-05
8:75016510 C T 1.177296 4.7255e-05
8:75018385 G A 0.178565 7.6317e-05
8:75024816 A G 0.810286 1.7629e-06
8:75027446 T C 0.201772 -1.3484e-05
8:75029359 T C 0.444223 -4.2858e-05
8:75032166 C T 0.032357 -5.1007e-05
8:75033766 T C 0.260871 -5.4772e-05
8:75033848 C T 0.705964 -1.1289e-04
8:75037451 G A 0.024733 -9.1751e-06
8:75042056 T G 0.055830 -5.7263e-05
8:75043004 C T 0.055807 -8.2132e-05
8:75043396 C T 0.370616 -3.0080e-05
8:75044382 G T 0.354826 -1.5423e-06
8:75051312 G T 0.070705 3.5235e-04
8:75052515 T C 0.488090 -3.9948e-05
8:75053578 T G 0.034658 -2.2038e-06
8:75057308 T C 0.045064 4.1211e-05
8:75061350 G A 0.142803 -4.3612e-05
8:75075354 G A 1.014898 8.9903e-05
8:75077959 C T 0.068777 1.6747e-04
8:75079020 A G 1.661877 2.0492e-05
8:75079571 A G 0.033139 -4.0851e-05
8:75082347 T C 0.030504 3.1663e-05
8:75083913 A G 0.083254 -5.8870e-05
8:75090201 C A 0.388517 2.1311e-04
8:75096872 G A 0.055554 2.9147e-05
8:75097080 G A 0.763748 -2.3844e-06
8:75099011 T C 1.739291 -2.1820e-05
8:75106142 G T 0.543329 3.6273e-05
8:75119710 T C 1.642344 -5.6738e-05
8:75122763 A G 0.028790 2.3237e-05
8:75131473 T C 0.340090 -1.1009e-05
8:75139009 T G 0.067914 -6.4844e-05
8:75139349 T C 0.071656 -1.7136e-05
8:75144736 A C 0.065045 9.5273e-05
8:75146616 T C 0.093513 6.7922e-06
8:75156799 G C 0.031461 -6.6610e-05
8:75180979 C T 0.049842 3.1506e-05
8:75181108 C A 0.653360 -1.6444e-05
8:75184592 C T 0.810240 -2.4633e-05
8:75200457 T C 0.583054 -7.2827e-05
8:75207453 C T 0.081686 -4.2115e-05
8:75208322 C A 0.067869 3.0513e-05
8:75209967 T C 0.129262 -4.8239e-05
8:75211424 A G 0.581233 5.3254e-07
8:75218464 T C 1.933611 -3.5489e-05
8:75232119 T G 0.173729 8.9835e-06
8:75237654 G A 0.627634 -2.7654e-05
8:75237969 T C 0.097658 -3.3683e-07
8:75241615 A G 0.058437 -3.7350e-05
8:75242422 G A 1.114828 -5.6279e-05
8:75249796 C T 0.078307 -5.5182e-05
8:75250539 C G 0.441481 -5.9525e-06
8:75250755 C G 0.098041 5.6046e-05
8:75252734 T C 0.265512 -3.7058e-06
8:75265976 G A 0.065821 3.2754e-05
8:75275927 T C 0.069125 -1.9279e-05
8:75289056 C T 1.636109 -1.1158e-05
8:75292600 A C 1.329304 -5.5978e-05
8:75297342 A G 0.958032 -5.2324e-05
8:75330424 C T 0.043646 3.6897e-06
8:75330908 C G 0.034648 7.0440e-05
8:75337522 G T 1.253049 -1.7171e-05
8:75340602 T C 0.065444 2.8248e-05
8:75346681 A G 0.046869 -7.1606e-06
8:75348497 G A 0.105010 -1.6338e-05
8:75354799 G A 0.073847 -2.9078e-05
8:75359921 C A 0.038241 -5.5885e-05
8:75369545 G T 0.780801 9.4433e-06
8:75378907 A G 0.137393 2.8203e-05
8:75383868 A G 1.908220 -5.3854e-05
8:75387351 A G 0.030260 1.3296e-04
8:75392518 A G 0.068365 7.9040e-05
8:75395081 G C 0.047336 1.2577e-04
8:75397835 C T 1.509366 4.9599e-05
8:75405303 C G 0.041059 2.2580e-04
8:75405735 G A 0.033211 2.1836e-05
8:75406843 C T 0.111469 9.9569e-06
8:75408063 G A 0.898869 7.3049e-05
8:75423549 T C 0.947899 2.6362e-05
8:75426487 A G 0.833373 2.8536e-05
8:75430378 A G 0.091689 -5.9119e-05
8:75444254 T C 1.551109 -1.2358e-05
8:75448057 G A 1.418825 3.4061e-05
8:75461054 C T 0.083085 3.0077e-06
8:75467352 G C 0.071442 5.0938e-05
8:75467798 T C 0.101917 6.3021e-05
8:75469490 C T 0.042795 6.4516e-06
8:75469603 A C 0.587562 7.2448e-05
8:75471039 A G 0.084263 -6.3211e-06
8:75471493 G A 0.385732 7.1469e-06
8:75479624 T C 1.168107 4.5831e-05
8:75491200 T G 0.066119 8.8294e-07
8:75494833 A G 0.042396 -4.7146e-06
8:75496849 G A 1.402210 7.5862e-05
8:75499738 A G 0.036946 -1.2514e-05
8:75513919 T C 0.024200 9.9462e-05
8:75517453 C T 0.052640 -1.5430e-05
8:75519173 C T 0.045518 -1.6482e-05
8:75535579 A G 0.102020 6.6102e-05
8:75535719 T C 0.050001 2.3734e-04
8:75551000 G A 0.042237 -7.9788e-06
8:75551404 C G 0.065795 -2.6085e-05
8:75553100 T C 0.960723 9.5852e-05
8:75555185 A G 0.038248 -4.9686e-05
8:75561405 T C 0.099531 -2.4355e-04
8:75566500 C A 0.096065 -7.2855e-05
8:75573331 C T 0.152047 -3.7389e-05
8:75579230 T C 0.025047 6.3511e-05
8:75596135 C T 0.060043 -3.0365e-05
8:75603840 T G 0.036810 4.0289e-05
8:75620400 G A 0.055577 1.1117e-04
8:75634952 C T 1.120352 -1.7156e-05
8:75635436 T G 0.568782 2.3898e-04
8:75635478 C A 0.025022 6.3540e-05
8:75640133 A G 0.038832 -2.4703e-05
8:75641110 A G 0.088362 1.0111e-05
8:75646948 T C 0.085276 -1.2967e-04
8:75647785 G A 0.059784 -3.9264e-05
8:75674759 G T 0.065772 -6.2663e-05
8:75689058 G C 0.085516 1.0764e-04
8:75691137 C T 1.291813 -1.8838e-06
8:75700235 C T 0.234717 4.0574e-05
8:75703423 A C 0.030682 4.6594e-04
8:75721091 C T 0.053720 -4.3975e-05
8:75723215 C T 0.272026 1.8177e-05
8:75725647 C A 1.826067 2.8419e-05
8:75728126 A C 0.054029 1.1682e-05
8:75730866 A G 0.039637 -5.6657e-06
8:75735030 T C 0.147062 -4.0643e-06
8:75744249 C T 0.401827 1.2173e-05
8:75753309 A G 0.030017 8.4201e-05
8:75767183 G C 0.111076 -3.9774e-05
8:75774597 A G 0.547123 -3.4515e-05
8:75786535 C T 0.603333 -6.0081e-05
8:75788627 C T 0.056057 -4.1403e-05
8:75789563 C T 0.515760 -4.5455e-05
8:75790254 T G 0.050799 -3.6173e-05
8:75792723 T C 0.188542 2.3591e-04
8:75793077 G T 1.378140 1.1980e-05
8:75803419 T C 0.682364 2.2194e-05
8:75805611 C A 0.031899 6.1304e-05
8:75806662 C A 0.048258 1.3905e-06
8:75811738 T G 0.047453 -5.7410e-05
8:75821686 A C 0.144592 3.6364e-05
8:75827607 C T 0.055567 3.3729e-05
8:75830999 G A 0.105188 2.7726e-05
8:75831081 G A 0.039322 -5.5824e-05
8:75833785 A G 0.049303 -5.3644e-06
8:75833964 T C 0.309463 -7.0962e-05
8:75837595 A G 0.288164 6.2730e-06
8:75838269 A G 0.162576 -1.5620e-05
8:75848445 T C 0.275288 -8.8466e-05
8:75864222 C T 0.433237 1.0726e-04
8:75869133 T C 0.148681 -1.7073e-05
8:75880893 G A 0.568185 8.8893e-06
8:75883362 C T 0.108613 1.2003e-05
8:75902507 T C 0.068300 7.1659e-07
8:75902978 T C 0.142187 6.1297e-05
8:75906892 C G 1.784875 1.6831e-05
8:75914613 C A 0.140087 7.4696e-05
8:75924099 G A 0.200571 -6.9261e-05
8:75928928 T G 0.031396 8.7300e-05
8:75934347 T C 0.129522 -4.2288e-06
8:75944111 A G 0.049494 -3.8249e-05
8:75964699 T C 0.601227 4.5525e-05
8:75967947 A C 0.068826 -8.5441e-05
8:75974032 A G 0.053630 -1.1982e-06
8:75983989 T C 0.565150 3.1979e-05
8:75984881 A G 1.205521 9.2068e-05
8:75986920 T C 0.024752 5.0836e-05
8:75989012 C T 0.089446 1.5890e-05
8:75993150 A G 0.127136 2.1501e-05
8:76005097 T C 0.756348 -1.1780e-05
8:76008507 A G 0.059014 -1.9134e-04
8:76021443 A C 0.189812 -7.9800e-05
8:76023208 T G 1.052669 4.3173e-06
8:76023476 G A 0.029614 5.5068e-05
8:76024578 C G 0.106610 2.1684e-05
8:76028740 T C 0.374229 1.8542e-06
8:76037778 C T 0.214525 2.4400e-05
8:76039322 C T 0.421266 -2.2576e-06
8:76040666 G A 0.205726 -3.0611e-05
8:76044437 G A 0.375073 -3.4048e-07
8:76050391 C T 0.057122 1.7922e-05
8:76058231 G T 0.100245 3.7582e-05
8:76066684 G T 0.814288 4.4088e-06
8:76082094 G A 0.380844 8.4855e-06
8:76099109 A G 0.044636 1.0641e-05
8:76119781 C T 1.367111 4.7140e-05
8:76121267 T C 0.059300 3.3809e-06
8:76124864 A G 0.167286 6.6362e-05
8:76133044 C T 0.040961 -3.2506e-07
8:76133335 C T 0.101001 -1.6100e-06
8:76135625 C T 1.198734 -4.6798e-07
8:76147954 C T 0.182012 8.5939e-06
8:76149576 T C 0.179919 1.4575e-05
8:76179452 C T 0.059154 -5.5946e-07
8:76199970 A G 1.107941 -3.7840e-06
8:76200013 C T 0.033399 -5.5434e-05
8:76200986 G T 0.024882 -1.4436e-05
8:76202302 C G 0.085321 4.2231e-05
8:76208023 T C 0.039894 -1.3277e-04
8:76213149 G T 0.964498 -1.7912e-05
8:76215097 T C 1.306788 -5.0122e-05
8:76222797 T G 0.079566 -2.7980e-05
8:76225516 C T 0.418377 -1.4707e-05
8:76225888 C G 0.061776 5.3907e-05
8:76226427 C G 0.075542 -4.6408e-05
8:76228295 G C 0.104179 9.9591e-06
8:76229006 A G 0.047768 1.6659e-04
8:76230301 T G 1.644668 -2.2074e-05
8:76234517 T G 0.082488 -5.0832e-05
8:76248748 T C 0.086558 -1.5495e-05
8:76256222 G A 0.231730 -1.8361e-05
8:76257007 C T 0.075616 2.7428e-05
8:76266498 C A 0.279433 -7.1641e-04
8:76273884 G A 0.194219 6.4913e-06
8:76273969 G A 0.103429 2.1629e-05
8:76278688 G A 0.483682 -3.0139e-06
8:76283199 G T 0.074467 -5.9865e-05
8:76287412 T C 0.117564 -2.7698e-05
8:76290318 C T 0.069018 5.2467e-05
8:76291201 C T 0.067856 8.2717e-06
8:76292356 G A 0.050280 7.8404e-05
8:76293702 G A 0.369003 1.7338e-05
8:76293967 T C 0.915526 4.8603e-05
8:76296108 C T 1.046716 1.4060e-06
8:76306609 T C 0.077518 -7.1456e-05
8:76308248 C T 0.082066 2.6255e-05
8:76308835 G A 0.113803 4.8658e-05
8:76310363 G A 0.053045 3.7050e-05
8:76312865 G A 1.045632 -4.8007e-06
8:76313306 G A 0.159340 7.7799e-05
8:76316256 A G 0.131804 1.0505e-04
8:76325639 G C 1.044782 -7.9236e-06
8:76339342 C A 1.650098 1.1444e-04
8:76341443 A G 0.029059 2.5990e-05
8:76345925 T C 0.279096 3.0773e-05
8:76370155 C A 0.126516 3.0406e-05
8:76370868 G T 0.058907 4.4738e-05
8:76373646 A C 0.117045 6.5997e-05
8:76385263 G A 1.546744 7.0549e-05
8:76404081 T C 0.298580 9.2200e-05
8:76404158 A C 0.823285 2.9636e-04
8:76411016 G A 0.104909 3.2730e-05
8:76417247 G A 0.418751 3.8724e-05
8:76419046 A C 0.160928 -2.4538e-05
8:76421680 T G 0.104990 5.8899e-05
8:76439633 C T 0.874922 -4.3648e-05
8:76449837 C T 0.028150 -2.4963e-05
8:76452313 A G 1.144134 2.9716e-05
8:76454935 T C 0.041877 9.9573e-05
8:76463755 A C 0.105208 -2.3421e-05
8:76472201 G A 0.043633 4.5556e-05
8:76472259 T C 0.113433 1.0034e-04
8:76474058 G A 0.385832 7.6973e-06
8:76474262 T C 0.021480 -3.8304e-05
8:76475429 C T 0.022211 1.9909e-05
8:76477122 C T 1.145825 3.4622e-05
8:76477628 C T 0.186748 1.5443e-04
8:76483091 T C 1.963076 9.4845e-06
8:76483485 G T 0.210429 -4.1587e-05
8:76509942 T C 0.025813 1.4380e-05
8:76515057 A G 1.239663 8.7610e-05
8:76556149 A G 0.157870 3.1437e-04
8:76560313 T C 0.027939 -2.9870e-05
8:76565110 C T 1.029579 5.0355e-05
8:76571363 T C 1.961197 2.0200e-05
8:76573711 T G 1.451786 5.0980e-05
8:76574505 G A 0.031075 4.8522e-05
8:76581515 A C 0.103043 1.3012e-04
8:76606362 T C 0.058709 1.3776e-05
8:76628388 G A 0.261760 1.6429e-05
8:76628655 G A 0.127438 -1.4472e-06
8:76637327 T G 0.131174 3.4692e-05
8:76639477 C T 0.242364 -6.9399e-05
8:76642180 T C 0.100391 -3.9590e-05
8:76645919 C T 0.339253 5.6293e-05
8:76648119 A G 1.256379 -1.6578e-05
8:76653109 T C 0.060011 1.1053e-05
8:76658553 G A 0.030546 -1.5473e-05
8:76678425 G A 0.026112 -1.9017e-05
8:76687985 T C 0.181077 4.0620e-04
8:76715328 A G 0.025888 -4.3358e-06
8:76716547 A G 0.024350 1.7889e-05
8:76731627 C T 0.098018 5.2095e-05
8:76732406 A G 1.909739 7.4876e-05
8:76748808 G A 0.117759 1.5328e-05
8:76751304 A G 0.105273 7.7121e-05
8:76753251 C T 0.074905 -1.3358e-04
8:76766114 G T 0.068810 3.1320e-05
8:76768738 T C 1.356225 -3.8528e-05
8:76783055 G A 0.061604 3.1945e-05
8:76783809 A C 0.028514 -1.9638e-05
8:76799111 C T 0.028916 -4.7394e-05
8:76813268 A G 0.595716 -1.2238e-04
8:76836176 A G 0.064616 -2.0804e-06
8:76836423 A G 0.062919 1.3145e-05
8:76850034 A G 0.821354 -5.1216e-05
8:76854198 T C 0.028595 -4.8992e-05
8:76860297 C G 0.128090 6.7078e-05
8:76862616 T C 0.066197 5.7676e-05
8:76864320 C A 0.232847 -1.0856e-06
8:76866431 G A 0.105610 -6.6706e-05
8:76874329 G T 0.025086 -7.5765e-06
8:76893885 T C 0.024626 1.2515e-05
8:76896311 C G 0.044928 2.8202e-05
8:76896812 A C 0.143829 2.6858e-05
8:76906851 G A 0.754592 -2.7274e-05
8:76926301 T G 0.106555 -1.6179e-04
8:76927970 C T 0.195680 5.2430e-05
8:76941945 A G 1.280683 5.4987e-05
8:76958949 G C 0.076778 1.0376e-04
8:76960558 C T 0.118233 2.5953e-05
8:76961841 T C 0.092293 -2.4493e-05
8:76970301 T C 0.083250 9.2231e-05
8:76980861 G A 1.117204 2.1062e-05
8:76987864 A G 0.047722 -6.3856e-05
8:76995840 G T 0.115185 2.0741e-05
8:77000725 C T 0.084331 4.0802e-06
8:77014902 A G 0.144705 7.9280e-05
8:77023318 C T 1.184378 3.5842e-05
8:77030281 T G 0.105386 -1.0481e-04
8:77038383 T C 0.075506 -3.9605e-04
8:77041819 G A 0.058206 2.0517e-05
8:77046383 C T 0.220977 -2.2161e-05
8:77053418 G A 0.020266 4.4851e-05
8:77074210 A C 0.111092 3.1204e-05
8:77095422 C T 0.031711 -2.9498e-05
8:77105970 G A 1.192090 6.0446e-05
8:77108677 A G 0.121265 6.3593e-05
8:77111981 C T 0.251273 -6.4517e-06
8:77116925 C T 0.083007 -3.6339e-05
8:77130293 T C 0.048339 -1.3404e-04
8:77131687 T C 0.021292 4.0391e-05
8:77142531 C T 0.031932 1.1976e-05
8:77146069 T C 0.214479 -1.1201e-05
8:77201338 G A 0.976433 1.2737e-04
8:77201682 G T 0.476071 -3.0995e-06
8:77206236 T C 0.087927 9.5588e-06
8:77206731 T C 0.242042 -4.4169e-05
8:77219328 A G 0.130788 7.8287e-05
8:77228776 C G 0.923881 3.5529e-05
8:77233032 A G 0.210854 1.5910e-04
8:77248115 A G 1.399033 3.5328e-05
8:77254575 G C 0.089596 6.6828e-05
8:77261410 T C 0.264295 2.9055e-05
8:77268720 C T 0.076201 -1.6332e-04
8:77268791 A G 0.150684 -8.8838e-07
8:77270727 A G 0.077573 6.6623e-05
8:77271931 A G 0.192226 -5.2072e-05
8:77287188 T C 0.212412 -6.4360e-05
8:77294830 G T 1.167150 6.4720e-05
8:77296458 G A 0.117288 -6.0732e-08
8:77305592 C T 1.194937 4.1302e-05
8:77309103 G T 1.393470 2.2683e-05
8:77312777 T G 1.177361 5.0384e-05
8:77318787 T C 0.037979 -1.2633e-06
8:77323802 A C 0.586040 2.2810e-06
8:77331219 C A 0.427167 -1.9008e-05
8:77334209 C A 0.040345 -4.3903e-05
8:77343665 A G 0.036839 -6.8902e-06
8:77344886 G A 0.717905 6.9734e-06
8:77346237 C A 0.444464 3.7272e-05
8:77346752 T C 0.078739 -2.3122e-05
8:77356394 G A 0.411717 -2.7265e-06
8:77366529 G A 1.624395 5.9876e-05
8:77368539 T G 0.047687 2.9091e-05
8:77377527 T C 0.180996 -3.5892e-05
8:77377945 C A 0.730875 -2.5707e-05
8:77387249 C T 0.058897 -5.3624e-05
8:77391592 C T 0.084536 -1.8699e-05
8:77395530 T C 1.217436 9.5432e-06
8:77404621 A G 0.130453 3.0723e-05
8:77418652 C T 0.094880 -6.1135e-05
8:77419787 T G 0.149701 4.9458e-05
8:77424412 T C 0.040900 4.0851e-05
8:77425380 C T 0.406125 -1.0845e-05
8:77425762 T C 0.058920 3.2550e-04
8:77427428 T C 0.074656 3.1312e-05
8:77437702 C T 0.081868 1.2917e-04
8:77439202 G A 0.525961 -1.2609e-05
8:77443559 T C 0.054094 2.1013e-06
8:77448863 T C 0.052270 2.3179e-05
8:77453236 T C 0.032419 -6.0287e-06
8:77460493 A C 0.131791 -5.5690e-06
8:77467820 G A 0.072760 4.2628e-05
8:77472077 A C 0.253289 4.1859e-05
8:77474597 G A 0.046924 -2.5939e-05
8:77475130 C T 0.127198 1.9175e-05
8:77475457 A G 0.043383 1.4031e-05
8:77481850 A G 0.065327 -1.1634e-05
8:77481927 A G 0.180655 1.4235e-05
8:77485869 T C 0.124968 -9.1923e-06
8:77486010 C T 0.044629 -8.0665e-05
8:77491188 A T 0.177393 2.7049e-05
8:77501424 T C 0.066921 -1.0301e-05
8:77504365 A C 0.295714 -9.2672e-06
8:77511536 C T 0.228102 -3.9440e-06
8:77512647 G A 0.253227 -4.0185e-05
8:77513892 C T 0.042792 1.0610e-05
8:77517422 G A 0.083176 2.8417e-05
8:77517527 C T 0.106766 6.2158e-05
8:77518108 T C 0.132329 -4.2540e-05
8:77519774 T C 0.060621 2.0856e-05
8:77523520 T C 1.920031 1.4543e-05
8:77527180 A G 0.063870 7.7623e-05
8:77534522 A G 0.030536 1.0368e-04
8:77536510 T C 0.021867 -3.1166e-05
8:77539876 T C 0.053808 4.2420e-05
8:77566165 C A 0.573693 -2.2991e-05
8:77567239 G T 0.234856 1.8268e-05
8:77575196 A G 0.021104 -1.0639e-04
8:77579087 T C 0.188666 -3.0278e-04
8:77579801 T C 0.034288 2.1176e-05
8:77583148 G T 1.585378 -1.6318e-06
8:77588674 A G 0.033266 -1.0794e-07
8:77597656 T C 0.052510 1.1230e-04
8:77600785 A T 0.052448 -1.7544e-06
8:77615520 A G 0.094649 2.1802e-06
8:77618940 A G 0.060942 2.8808e-05
8:77629528 T C 0.078310 7.1737e-05
8:77630301 G T 0.046122 -9.1747e-05
8:77634130 A G 1.093721 6.5674e-05
8:77646197 C T 0.029475 3.2703e-05
8:77651239 G C 0.175881 -6.7532e-05
8:77671720 C T 0.298979 -6.5678e-06
8:77681098 A G 0.098009 -3.6903e-04
8:77686351 G C 0.121995 3.9968e-05
8:77697790 A C 0.159899 2.4061e-05
8:77703568 T C 0.149730 -2.6561e-05
8:77713909 T C 0.040896 -2.0715e-05
8:77718819 A G 0.100709 -5.7106e-05
8:77723656 G T 0.194265 -2.9650e-04
8:77731834 C G 0.084318 -4.7130e-05
8:77745635 A G 0.914760 9.6404e-07
8:77748198 C T 0.080056 -1.6434e-07
8:77752331 C G 0.361515 1.5196e-05
8:77754326 A G 0.781642 -5.5205e-05
8:77754667 G A 0.060118 1.7025e-05
8:77756635 C A 0.543848 -7.8297e-05
8:77761919 T C 0.102423 8.9000e-05
8:77765398 G A 0.059592 5.5351e-05
8:77768390 G T 0.055545 4.6529e-05
8:77768498 A G 0.032156 -7.2483e-05
8:77772045 A G 0.047537 -1.5928e-05
8:77774583 A G 0.271027 -5.4488e-05
8:77782648 T C 1.576053 4.1869e-05
8:77782841 T C 0.021240 4.8625e-05
8:77786060 A G 0.026135 2.6773e-05
8:77787189 C T 1.197572 5.0169e-05
8:77791189 G C 0.068820 6.8327e-05
8:77796889 G C 0.066148 5.4935e-05
8:77797379 A G 1.488755 1.0313e-05
8:77804263 A C 0.080384 -7.9406e-05
8:77806843 A G 0.088667 5.1533e-05
8:77817943 C T 0.308876 -1.0627e-06
8:77828828 G A 0.084351 2.3163e-05
8:77829120 C T 0.117000 -4.1564e-05
8:77831970 G A 0.039527 -8.6100e-05
8:77836307 T C 0.109385 -6.1893e-05
8:77837051 G A 0.069764 -3.6284e-06
8:77837127 G T 0.030461 4.2817e-05
8:77844020 C T 1.002016 2.5464e-05
8:77845528 T G 0.120768 -1.2525e-04
8:77847366 T C 0.034175 -6.6556e-05
8:77847666 A G 1.295331 -2.4804e-05
8:77852360 G A 0.056135 -5.2227e-05
8:77870423 T G 0.155686 -2.8663e-05
8:77873929 A G 1.142914 4.5893e-05
8:77885175 C A 0.208046 2.2897e-06
8:77895865 G A 1.969746 -6.1383e-07
8:77899581 C T 0.021263 -3.2658e-05
8:77904944 C T 1.205417 -7.4348e-05
8:77905005 C T 1.964621 -1.3569e-05
8:77908640 A G 0.039585 -3.0965e-06
8:77910183 A G 0.072474 1.5565e-05
8:77912148 A G 0.067038 1.0454e-04
8:77913505 G A 0.131106 -7.2627e-05
8:77916515 T C 0.388565 -6.4846e-06
8:77917289 A G 0.079070 -7.1929e-05
8:77922925 G T 0.040176 -3.2221e-05
8:77929911 G A 0.440562 1.6892e-03
8:77943292 G A 0.069212 -1.0660e-04
8:77951382 A G 0.051682 -9.0069e-06
8:77967513 T C 0.035892 -8.1714e-05
8:77977309 A C 0.036099 4.9038e-05
8:77982068 G A 0.729850 3.3982e-05
8:77992310 G A 0.166776 5.7520e-05
8:77993914 T C 0.039209 -3.7452e-05
8:77996996 G T 0.756984 1.6782e-05
8:77998319 T C 0.638641 4.7306e-05
8:78009433 G A 0.651478 5.9870e-05
8:78016644 T C 0.079959 8.0557e-05
8:78029381 A G 0.027466 6.1802e-05
8:78033770 T C 0.098541 5.4565e-06
8:78033981 A G 0.021065 5.8342e-05
8:78037852 T C 0.100914 1.5123e-04
8:78043790 C T 1.090865 5.5119e-05
8:78050714 G A 1.247427 2.7108e-05
8:78072427 A G 0.146818 -2.1032e-05
8:78074867 T C 0.034639 6.6762e-05
8:78084859 G A 0.037592 1.3290e-05
8:78093837 A C 0.672374 2.7657e-05
8:78104940 A C 0.159983 -3.6393e-05
8:78112604 G T 0.668820 3.0883e-06
8:78113300 G A 0.050585 -3.0156e-05
8:78118479 T C 0.060981 -1.1823e-04
8:78125778 C A 0.098213 1.0436e-06
8:78126838 G T 0.191100 1.5180e-05
8:78127122 C T 0.031380 2.0767e-05
8:78134059 T C 0.160256 -5.2302e-05
8:78144841 G C 0.027005 -1.8186e-05
8:78156831 A G 0.158626 2.7187e-05
8:78160179 C T 0.569526 2.5839e-05
8:78161374 T G 1.587965 8.9173e-05
8:78165483 T C 0.182707 9.0010e-05
8:78170757 C T 0.061325 5.1929e-05
8:78175013 C T 0.022470 -5.4290e-05
8:78178485 C A 0.571528 2.8710e-05
8:78186862 A G 1.400841 -6.0853e-05
8:78201088 A G 0.087759 7.9698e-06
8:78202493 T C 0.253308 -7.4665e-05
8:78207347 A C 0.067382 1.6923e-04
8:78208014 C T 0.191882 -6.6856e-06
8:78214641 A G 0.640105 -2.5464e-05
8:78225979 G A 0.189270 -3.0699e-05
8:78230755 T C 0.043896 8.5225e-05
8:78251421 A G 0.096607 7.7597e-05
8:78263309 G T 0.040092 -3.4235e-05
8:78265312 A G 0.870670 -6.1556e-07
8:78266364 C A 0.043740 8.1893e-05
8:78269880 G A 0.090930 9.3326e-05
8:78271372 C T 1.874837 -7.5458e-05
8:78272909 G A 0.098635 -5.8703e-06
8:78283033 C T 0.922913 6.9862e-06
8:78288331 T C 0.052286 -7.7260e-06
8:78292469 A G 0.050260 -3.8316e-05
8:78293517 A G 0.581042 -2.6436e-05
8:78307609 C T 1.073046 4.2397e-05
8:78323998 A G 0.121349 1.0778e-04
8:78351936 C A 0.076204 6.3182e-05
8:78354290 C T 0.064967 7.2584e-05
8:78373282 A G 0.021166 -9.4707e-05
8:78375019 C G 0.117461 3.1433e-05
8:78380372 C G 0.061692 -9.1485e-05
8:78386560 A C 0.025762 -2.0053e-05
8:78405843 A G 0.030130 -1.1904e-06
8:78407590 T C 0.265064 -4.9882e-05
8:78416106 T C 0.352829 3.5605e-05
8:78417479 C T 0.051065 2.1014e-06
8:78423521 G A 0.052701 2.0353e-06
8:78432234 G A 0.100368 7.7358e-05
8:78436021 A G 0.072234 -4.6318e-05
8:78443188 T C 0.037083 -1.1154e-04
8:78444010 A G 0.714942 -7.6906e-06
8:78445678 C T 0.173343 1.6985e-05
8:78447100 C T 0.106035 8.2004e-05
8:78449947 T G 0.043289 -4.9489e-05
8:78454048 C T 0.197251 -5.3546e-05
8:78455135 C T 0.065506 -7.9366e-05
8:78457222 G C 0.026865 -6.9707e-05
8:78473204 A G 0.222639 -1.9008e-05
8:78476977 C A 0.044376 2.4983e-05
8:78478523 A G 0.037482 -3.9970e-05
8:78496449 A G 0.155053 1.6649e-05
8:78497514 T C 0.193684 1.5465e-06
8:78503529 C A 1.299927 -3.2007e-05
8:78527654 A G 0.157348 -5.4970e-05
8:78528879 T C 0.071387 -2.0752e-05
8:78542184 A C 1.047183 6.4000e-06
8:78550000 C T 1.811730 -4.4786e-05
8:78551413 C T 1.140957 -1.0567e-05
8:78562879 C T 0.032302 -1.7529e-05
8:78567692 G A 0.052127 -8.9238e-06
8:78572803 G T 0.124910 -6.4361e-06
8:78583918 C A 1.401503 -5.8326e-05
8:78585514 T C 0.263007 -4.1041e-05
8:78587009 G A 0.066090 -8.4013e-06
8:78591986 C T 0.789464 3.6463e-06
8:78599881 A G 0.243964 -1.2660e-04
8:78601773 T C 0.100579 6.3199e-05
8:78605322 T C 0.040702 3.1345e-05
8:78619137 C T 1.403590 -5.1990e-05
8:78625118 C G 0.082053 5.6572e-05
8:78633267 T C 0.172706 -1.0393e-05
8:78648015 T C 0.083318 2.6678e-05
8:78649180 T G 0.247592 7.8974e-05
8:78664003 G C 0.112826 1.1462e-05
8:78666725 G C 1.972742 2.4462e-05
8:78675244 C T 1.028063 2.6733e-05
8:78680349 C T 0.306318 2.7843e-05
8:78680400 T C 0.305140 1.1800e-07
8:78690292 T C 0.034665 -4.9392e-05
8:78690717 T C 0.057830 -2.7024e-05
8:78704993 T G 0.089255 -4.1425e-05
8:78732808 A G 0.750226 3.7604e-06
8:78735203 C T 1.348347 3.4101e-05
8:78735245 T C 0.135760 1.3129e-04
8:78748316 T C 1.890157 4.3442e-05
8:78756826 C T 0.047648 3.5707e-05
8:78757142 C T 1.939038 3.5694e-05
8:78760715 G A 1.231945 2.5763e-05
8:78762134 T C 0.115617 2.0461e-05
8:78773961 T C 0.154462 7.7658e-05
8:78778647 A G 0.287996 2.7045e-05
8:78795490 C T 0.028494 -9.7643e-05
8:78803021 T C 0.150736 1.3148e-05
8:78803080 A G 0.052945 -1.2865e-05
8:78807450 T G 0.205901 9.7926e-06
8:78812701 A G 0.073257 3.3237e-05
8:78832723 C T 0.093659 -3.6098e-05
8:78843819 T C 0.169613 1.5296e-05
8:78847681 A G 0.061741 -2.7118e-05
8:78863442 T C 0.636933 -1.5398e-05
8:78873842 C T 0.274279 1.5053e-05
8:78874193 T C 0.586576 -6.4945e-06
8:78877441 T C 0.318655 3.5343e-05
8:78894927 A G 0.274467 1.5946e-05
8:78906904 T C 0.544251 1.4730e-07
8:78916297 T C 0.036054 -3.0400e-05
8:78924939 A G 1.957977 2.8596e-05
8:78940935 T G 0.086795 5.8596e-05
8:78945035 G A 1.957526 1.9416e-05
8:78946759 G A 0.031325 -3.2865e-05
8:78956437 C T 0.025985 -1.0510e-04
8:78956658 A G 0.736685 4.0995e-05
8:78971450 G A 0.041069 1.4739e-05
8:78980561 A G 0.278323 2.8635e-05
8:78981163 C A 0.113588 6.3053e-05
8:79000888 T C 0.198705 2.3540e-05
8:79011191 T C 0.086739 -1.5748e-05
8:79011991 G A 0.036294 -1.0105e-04
8:79013694 G A 0.079063 -5.5782e-06
8:79023048 C A 0.160262 -3.1733e-05
8:79023491 G T 0.592486 1.9687e-05
8:79027168 C T 0.033957 -9.6895e-06
8:79034856 G A 0.153209 5.0199e-05
8:79054309 G A 0.424502 2.7427e-06
8:79064053 T C 0.950447 1.0220e-05
8:79087045 G A 0.385440 4.8514e-05
8:79093067 A G 0.350090 -6.9033e-06
8:79093598 G T 0.150561 6.8185e-05
8:79098123 G C 0.098002 1.6153e-05
8:79106115 C T 0.147730 2.8129e-05
8:79106272 A G 0.103410 -9.1900e-05
8:79108379 C T 0.044184 -7.0126e-05
8:79110386 C T 0.274714 3.7076e-06
8:79129176 T C 0.032798 -9.3815e-05
8:79129541 G T 0.224940 6.8225e-05
8:79144277 G A 0.620068 -4.3347e-06
8:79171435 G A 0.375066 -9.7859e-06
8:79176625 C A 0.035885 1.6918e-05
8:79191509 T C 0.081809 1.5110e-05
8:79192993 T C 0.027433 -2.9416e-05
8:79227901 C T 0.062487 -3.5424e-05
8:79232792 C A 0.159314 3.2121e-05
8:79244100 C T 0.047820 3.6882e-05
8:79248637 A G 0.035392 4.5449e-05
8:79251653 G T 0.064545 -2.3827e-05
8:79269954 A G 0.047495 2.7155e-05
8:79270833 T C 0.359490 1.3570e-05
8:79276063 T C 0.570071 4.4234e-05
8:79283918 C T 0.522712 3.2896e-05
8:79299646 G A 0.502358 4.8949e-05
8:79308724 T C 0.038712 -5.3422e-05
8:79314127 C T 0.042779 -4.9037e-05
8:79316129 C T 0.082371 -3.9260e-05
8:79332220 C T 0.043896 -3.0722e-05
8:79333400 G A 0.555374 8.2803e-05
8:79343069 G A 0.385410 1.1517e-04
8:79345514 C T 0.114812 -2.6905e-05
8:79364896 T C 0.361989 1.4087e-04
8:79364952 G A 0.029319 -9.7751e-05
8:79371859 G A 0.033938 -5.6625e-05
8:79374288 C T 0.113877 3.6251e-05
8:79374556 C G 0.468969 1.9469e-05
8:79382456 A G 0.044980 -3.2147e-05
8:79400939 G A 0.020909 4.2841e-05
8:79401038 G A 0.499395 6.2950e-05
8:79405395 G A 0.119152 -3.5201e-05
8:79412309 T C 1.922108 3.2633e-06
8:79412406 A G 0.266359 1.2538e-04
8:79412444 T C 0.064363 2.0159e-05
8:79413123 T C 0.214661 3.6232e-05
8:79420569 C T 0.020873 -1.4385e-05
8:79433711 T C 0.126149 -4.3630e-05
8:79449774 A G 0.075814 8.3144e-05
8:79450649 C T 0.349642 -4.3897e-05
8:79463603 T C 0.030672 1.2378e-05
8:79464881 C T 0.043490 -1.5607e-06
8:79471468 G T 0.302624 2.8291e-05
8:79479884 T C 0.042295 7.3824e-05
8:79480692 T C 0.197845 4.8684e-05
8:79492976 T C 0.201506 2.4192e-05
8:79501742 G A 0.112803 -8.2572e-05
8:79503667 C T 0.042075 1.9668e-06
8:79511162 T C 0.149808 -1.2613e-04
8:79519364 A G 0.301540 -3.9783e-05
8:79520231 T C 0.029101 -5.3811e-05
8:79522630 C A 0.085853 -1.5521e-05
8:79523895 G A 0.059732 -1.5413e-05
8:79541254 T C 0.120255 -1.5228e-04
8:79554330 G T 1.749960 -3.8100e-05
8:79559130 A G 0.089177 5.8415e-05
8:79569789 C T 0.050575 1.1854e-05
8:79575804 C T 1.504588 -2.0331e-05
8:79580065 G A 0.124919 -1.3965e-05
8:79581843 G A 1.968370 -6.1746e-05
8:79584639 C T 0.114413 3.3884e-05
8:79592971 G A 0.039131 -6.1186e-05
8:79607749 A G 0.172278 1.5030e-05
8:79617313 A G 0.422295 -2.3140e-05
8:79620021 A G 1.630455 -1.2260e-05
8:79620354 A G 1.506094 -8.0320e-06
8:79623617 G A 1.500268 -7.9917e-06
8:79626671 G A 0.044158 2.3642e-05
8:79629586 T C 0.044262 2.5748e-05
8:79658906 C T 0.126844 -1.3793e-05
8:79675262 A G 0.028637 2.0745e-05
8:79682968 C T 0.201957 2.3390e-05
8:79687375 G A 0.298223 3.5806e-05
8:79696008 A C 0.029429 -5.0972e-06
8:79696273 T C 0.074899 -1.3900e-04
8:79710584 G A 0.091478 -1.0244e-04
8:79713106 G T 0.078453 -2.1993e-05
8:79738750 A G 0.185810 2.6298e-05
8:79743689 G A 0.244464 -3.0681e-05
8:79747691 G A 0.460433 1.2121e-05
8:79747724 G A 0.175131 -5.0003e-05
8:79750564 T C 0.586105 -9.6726e-06
8:79750764 C T 0.590049 -2.9411e-05
8:79753234 A G 0.335848 -9.0365e-06
8:79756515 G A 1.049712 -6.3521e-06
8:79757074 A G 0.030981 -2.4744e-06
8:79757460 T C 0.135848 7.8481e-06
8:79759499 T C 0.809711 -1.1763e-05
8:79760074 A G 0.466126 -1.7510e-05
8:79763522 A G 0.045330 -5.6481e-05
8:79763632 G T 0.106866 6.8153e-05
8:79788353 G A 0.151457 -1.8704e-05
8:79793046 A G 0.398432 8.8885e-06
8:79805381 A G 0.084010 1.1278e-04
8:79807948 G A 0.050222 2.9319e-05
8:79810430 C T 0.055337 -4.7717e-05
8:79811574 T C 0.621691 6.1687e-06
8:79815557 T C 0.100729 1.2040e-05
8:79819817 T C 0.241289 7.8646e-06
8:79821020 C G 0.209364 -4.7999e-05
8:79821298 G A 0.411441 -2.4357e-06
8:79830371 C T 0.366036 1.0144e-05
8:79831888 G A 0.729314 2.3982e-05
8:79832922 T C 0.069531 6.2104e-05
8:79833368 T C 0.850303 -1.6560e-05
8:79835255 G A 0.055506 2.2883e-05
8:79837071 C T 0.052461 -6.2004e-05
8:79844040 C T 0.094526 -5.9252e-05
8:79845147 C T 0.270099 -2.7263e-05
8:79847288 A C 0.242230 2.1062e-05
8:79853447 G A 0.047859 5.9757e-05
8:79857525 G A 1.897363 -9.7107e-06
8:79858123 T C 0.039653 2.5135e-05
8:79860246 C T 0.696113 3.6845e-06
8:79870644 A G 1.019510 3.7489e-05
8:79875221 C T 0.147419 2.1867e-05
8:79877645 C T 0.296087 -3.7091e-05
8:79882386 T C 0.061134 1.0202e-04
8:79883215 G A 0.085162 -5.2203e-05
8:79917585 C G 0.133800 3.6752e-05
8:79933062 A G 0.054977 -1.8165e-05
8:79934396 A G 0.077557 1.0999e-04
8:79939736 C T 0.028722 -1.2485e-04
8:79940353 C T 0.806878 -4.5002e-06
8:79941386 T C 0.045807 2.3049e-05
8:79953228 A G 0.043016 3.2755e-05
8:79964160 G A 0.022370 -7.2196e-05
8:79969433 T C 0.058920 -9.0880e-07
8:79971168 A G 0.413395 -5.0632e-06
8:79974821 C T 0.259384 2.2931e-05
8:79996337 A G 0.237398 -1.9110e-05
8:79998417 C T 0.025125 3.1128e-06
8:80019159 G C 0.596959 5.5184e-06
8:80037556 G T 0.037216 6.6254e-05
8:80040315 T C 0.030124 -1.1787e-05
8:80051339 G T 0.046732 5.0898e-06
8:80060094 T C 1.913050 1.9060e-05
8:80060941 A G 0.297483 1.0776e-05
8:80082078 G T 0.301852 3.1323e-05
8:80087511 G T 0.114387 5.0749e-05
8:80087816 A G 0.142248 -1.6022e-05
8:80098001 T C 0.082802 1.3154e-04
8:80098526 G A 0.320171 2.9033e-06
8:80099221 G A 0.255003 1.5441e-05
8:80121815 C T 0.095152 8.2241e-06
8:80123374 G A 0.130901 -1.9690e-05
8:80157842 C G 0.041081 5.5705e-05
8:80187357 C T 0.026605 -1.7403e-05
8:80198802 G A 0.038147 6.8501e-05
8:80199451 C T 0.192778 -4.6689e-05
8:80204958 C A 0.143469 7.8898e-05
8:80206199 C T 0.158208 -1.3706e-05
8:80227448 A G 0.216966 -3.1487e-05
8:80230543 A G 0.143027 2.2522e-05
8:80264727 A G 0.034051 4.8311e-06
8:80266095 T C 0.669716 1.9353e-05
8:80270500 G C 0.240072 3.6847e-05
8:80275607 C T 0.234288 -1.2359e-04
8:80294945 A G 0.373599 -2.8430e-05
8:80305930 C T 0.208199 3.5157e-05
8:80307644 T G 0.069751 -9.2635e-05
8:80315718 A C 0.127165 -1.2095e-05
8:80322651 G C 0.038355 4.0867e-05
8:80323843 G A 0.160438 -3.4830e-06
8:80329104 C G 0.218650 -1.6813e-05
8:80331969 A G 0.390224 1.0652e-05
8:80347911 T G 0.022571 6.0409e-06
8:80348842 A G 0.425538 2.0445e-05
8:80354937 C T 0.206634 -1.1308e-05
8:80361374 T C 0.026239 -1.8592e-05
8:80363918 T C 0.065246 2.0895e-07
8:80364499 C A 0.481971 6.7319e-07
8:80375005 T C 0.040559 3.9756e-06
8:80379600 C A 0.038706 8.7551e-06
8:80380478 G A 0.124588 5.2391e-06
8:80385471 G C 0.114754 -1.8703e-06
8:80396645 G A 0.047742 -3.9943e-05
8:80463708 C T 0.036284 -3.6817e-05
8:80473851 C T 1.187760 1.1624e-04
8:80475044 T C 0.029786 -3.6848e-05
8:80477397 G A 0.699537 6.5500e-06
8:80479018 C T 0.037647 5.3398e-06
8:80493473 T C 0.056145 7.9616e-05
8:80494038 G A 0.028589 -3.6880e-05
8:80503526 C T 0.021860 1.4143e-05
8:80515916 A G 0.056414 9.8275e-05
8:80535418 C T 0.334368 3.8665e-05
8:80539623 C T 0.161976 1.2992e-05
8:80544154 G T 0.181821 6.2797e-05
8:80545930 T C 0.029682 -1.6452e-06
8:80556500 A G 0.157688 7.8681e-05
8:80557004 T C 0.074026 -7.3702e-05
8:80559219 A G 1.743186 2.8612e-05
8:80560009 T C 0.032656 5.6475e-06
8:80568229 A G 0.082539 -2.9029e-05
8:80568300 G A 0.071387 7.4429e-07
8:80568385 A G 0.375706 3.8783e-05
8:80569874 C T 0.184949 5.6118e-05
8:80572425 A G 1.579996 1.3056e-05
8:80588900 T C 0.049722 2.1988e-05
8:80589219 T C 0.533319 2.9198e-05
8:80590588 G A 0.274091 1.0003e-05
8:80596892 G A 0.038277 1.1173e-05
8:80597253 T G 1.651332 1.4065e-05
8:80597409 G A 0.060614 -1.6917e-05
8:80597708 C T 0.613408 -1.1695e-05
8:80605136 C T 0.055259 8.5678e-06
8:80605599 G T 0.532657 -4.9728e-06
8:80610507 A G 1.704646 4.4423e-05
8:80627058 G A 0.676411 6.2480e-05
8:80627249 G A 0.098327 2.8360e-05
8:80628748 T C 0.041231 -3.4495e-05
8:80637159 G A 1.313186 6.1502e-05
8:80638142 C T 0.055441 1.0600e-05
8:80638724 T C 0.117331 5.4540e-05
8:80650900 T G 0.029030 8.6580e-05
8:80652442 G A 0.255486 4.4450e-05
8:80661452 A G 0.333891 1.9343e-05
8:80662086 G A 0.241646 -7.1433e-05
8:80664160 T C 0.317321 3.0638e-05
8:80677527 G A 0.021036 9.5827e-06
8:80678062 A T 0.037686 7.1561e-05
8:80678427 C T 0.335663 9.5139e-05
8:80683826 T C 0.107765 -1.7761e-06
8:80684881 G A 0.566332 -7.2600e-05
8:80687280 T C 0.113809 -3.9945e-05
8:80689967 G A 0.233178 -5.1006e-05
8:80693703 T C 0.217008 -1.7183e-05
8:80710104 C T 1.524319 -1.7394e-06
8:80712059 G T 0.481332 -2.2779e-05
8:80714935 G A 0.142239 6.8041e-06
8:80716019 C T 0.022146 2.3595e-05
8:80722146 C A 1.976851 -3.7062e-05
8:80726134 C T 0.032565 6.0889e-05
8:80729911 G A 0.026385 2.4612e-07
8:80733696 T C 0.579555 3.8753e-06
8:80737804 T C 0.027832 -3.6041e-05
8:80738751 C T 1.175930 -2.6501e-05
8:80739345 T C 1.603908 -2.0729e-05
8:80741068 A G 0.243130 1.9379e-06
8:80742994 T C 0.118720 -2.2057e-05
8:80743773 C T 0.238485 -2.0172e-04
8:80744651 T C 0.265253 -4.8372e-06
8:80746904 A G 1.558844 -8.3327e-06
8:80751735 T G 0.524715 5.3091e-06
8:80763901 C A 0.589101 6.0121e-05
8:80766204 T G 0.073442 -9.7613e-06
8:80766286 A G 0.228429 -1.6583e-04
8:80766354 C A 1.192126 8.0473e-06
8:80769781 G A 0.220302 2.5317e-05
8:80769811 T C 0.035700 7.2648e-05
8:80771968 G A 0.785027 1.8814e-05
8:80772187 G A 0.155731 -4.6429e-06
8:80775108 A C 0.745432 9.2584e-06
8:80775289 C T 0.106759 1.3710e-06
8:80779860 T G 0.041445 7.0781e-06
8:80781094 T C 0.034454 -8.9952e-05
8:80782703 G A 0.075285 8.7289e-05
8:80789240 G A 1.292838 2.2722e-05
8:80789667 C G 0.021941 -3.7944e-05
8:80790411 G A 0.144222 8.9280e-05
8:80795685 C T 0.160350 -1.3350e-05
8:80798325 T C 0.032337 -6.3306e-05
8:80799543 C T 0.124497 7.0957e-06
8:80809452 A C 0.018008 -1.2347e-05
8:80821056 C A 0.021503 3.8670e-04
8:80822204 C T 0.029458 4.6210e-06
8:80823656 T C 0.490988 4.4169e-05
8:80825924 A G 0.173722 2.7077e-04
8:80830034 T C 1.308246 1.8435e-05
8:80839486 A G 0.088112 -6.4048e-05
8:80845186 G A 1.445716 1.4342e-05
8:80849850 C T 0.043078 -4.8919e-05
8:80850328 A G 0.110914 -2.6535e-05
8:80856693 T C 1.344806 3.3600e-05
8:80857519 C T 0.052412 -4.3293e-05
8:80904999 G T 0.069579 1.5443e-05
8:80909229 C T 1.329840 5.0839e-05
8:80927470 T G 0.049478 1.6042e-05
8:80936067 C T 0.256444 2.2936e-05
8:80936542 C A 0.020883 -4.0580e-06
8:80939650 A C 0.527763 6.0787e-06
8:80951882 T C 0.021980 3.7132e-04
8:80955284 T C 0.044626 -6.4628e-05
8:80963270 G A 0.033814 1.5755e-05
8:80967345 A G 1.200523 6.1728e-05
8:80976802 T C 0.032097 1.2420e-05
8:80976814 A C 0.048715 -2.4198e-05
8:80979571 T C 0.111355 -8.9469e-06
8:80980045 A C 0.027281 -1.3396e-04
8:80980662 A G 1.152648 1.0527e-04
8:80981317 G A 0.421503 -2.3112e-05
8:80983890 A T 0.048933 -2.4166e-05
8:80985713 T C 0.027852 4.8942e-06
8:80991271 G A 0.063708 1.9463e-05
8:80992223 C T 1.197238 3.1532e-05
8:80993548 T C 0.049381 -4.2092e-05
8:80994801 T C 0.792181 7.2448e-05
8:80996541 A G 0.034648 7.1866e-05
8:80998004 A G 0.036557 -5.2465e-06
8:81000500 G A 0.326711 5.3981e-06
8:81001795 C T 0.070176 -3.3124e-05
8:81004917 T C 0.036528 -5.4687e-05
8:81007851 T C 0.522018 -2.2049e-05
8:81011534 T C 0.043808 -3.6922e-05
8:81015334 C T 1.062487 2.4593e-05
8:81015968 T C 0.032490 5.5342e-06
8:81025007 T C 0.854090 7.2371e-06
8:81042282 A C 0.170613 1.7193e-05
8:81044808 C T 0.161797 -4.3307e-06
8:81044903 T C 0.060043 -3.1897e-05
8:81052502 C G 0.027904 6.8659e-05
8:81055129 T G 0.856337 1.4702e-05
8:81056660 T C 0.032841 9.5705e-06
8:81057640 A G 0.065145 2.9620e-05
8:81058819 C T 0.055136 6.5131e-06
8:81063750 C T 0.028748 3.3156e-05
8:81070612 C A 0.087788 6.6576e-05
8:81082936 T G 0.043000 2.2475e-05
8:81083077 G T 0.592525 2.2509e-05
8:81084798 C G 1.879839 3.5739e-05
8:81084799 C T 0.117882 2.5360e-05
8:81088106 G A 0.060390 9.8245e-05
8:81088386 T C 0.037855 -4.7528e-05
8:81093564 C A 0.499486 -1.1425e-05
8:81095371 A G 0.206362 -5.7401e-06
8:81095395 T C 0.909616 1.3127e-05
8:81099247 C T 0.063873 1.5244e-05
8:81099829 C T 0.037953 -4.7459e-05
8:81125974 T C 0.655746 1.0475e-06
8:81159529 C A 1.423292 2.6185e-05
8:81160544 G A 1.944657 -3.1778e-05
8:81166506 A G 0.025090 2.8512e-05
8:81172024 A C 1.261809 -1.2721e-05
8:81198757 T C 0.089320 -7.0585e-05
8:81213670 T G 1.272598 -1.3387e-05
8:81215710 C T 0.129356 -9.8339e-05
8:81217907 G A 0.066282 -8.2790e-06
8:81220185 A G 1.378250 -1.2417e-05
8:81233303 G A 0.046804 -4.8900e-05
8:81233967 C T 1.721342 1.8972e-05
8:81237546 G C 0.088476 -9.4420e-05
8:81243177 C G 0.194495 2.2492e-04
8:81244658 G T 0.041523 -6.0352e-05
8:81244863 A G 0.047258 4.1243e-05
8:81259826 C T 1.310089 -3.0785e-05
8:81276966 A G 0.053055 2.4490e-05
8:81280056 T C 0.045515 -5.3735e-05
8:81289539 A C 0.031016 3.8123e-05
8:81289897 G A 0.056122 -5.1991e-05
8:81291203 G C 0.045492 -3.3526e-05
8:81295224 A G 1.225723 -5.1427e-05
8:81295820 G A 0.056518 -6.4969e-05
8:81299114 A G 0.037365 -4.0658e-05
8:81304576 G A 0.828608 3.2916e-05
8:81307007 A G 0.626424 3.6359e-05
8:81308960 C G 0.883624 1.2839e-05
8:81309388 A G 0.072345 4.2252e-05
8:81313230 T G 0.151382 -8.1799e-07
8:81315033 A G 0.107266 4.0117e-05
8:81315490 G A 0.778536 4.5942e-05
8:81320578 T C 0.191425 -1.5643e-05
8:81322383 T C 0.049722 4.7000e-05
8:81322594 T C 0.024629 -1.3262e-05
8:81332361 T C 0.074983 -3.0984e-05
8:81332842 T G 0.288943 -9.0137e-05
8:81333371 C T 1.320937 2.1898e-05
8:81333598 G A 0.310534 2.4707e-05
8:81333661 T C 0.031364 -1.4647e-05
8:81335062 G T 1.796374 9.7087e-05
8:81337595 A C 0.469281 3.0835e-05
8:81340573 G A 0.165433 4.2968e-05
8:81346119 C T 0.049001 1.4014e-06
8:81346221 G A 0.039192 -1.1377e-04
8:81348083 G A 0.041646 5.0993e-05
8:81350150 T G 0.197884 -6.9948e-04
8:81375400 G A 0.109155 7.8546e-05
8:81377803 A G 0.587400 -5.4794e-05
8:81378341 A G 0.068229 2.9380e-05
8:81381732 T C 0.085438 1.1383e-04
8:81395610 C T 0.118256 -2.8023e-05
8:81399152 T C 0.038816 -2.0429e-04
8:81408409 C T 0.575280 -7.2972e-05
8:81415568 G C 0.125465 -5.6513e-05
8:81416418 T C 0.032646 4.5905e-05
8:81426196 A C 0.069073 -2.9306e-04
8:81439113 G C 0.092718 6.7670e-05
8:81443461 A G 0.073688 1.2783e-04
8:81447148 C A 0.117623 3.7480e-05
8:81449076 G A 0.050858 -1.7140e-05
8:81451995 A G 0.214366 3.4619e-05
8:81452090 C G 0.037586 -1.8085e-04
8:81452333 G A 0.625641 -6.7213e-06
8:81457859 C T 0.084678 -1.3807e-05
8:81461974 G A 0.406952 -2.9229e-05
8:81470120 C A 0.266142 1.8273e-05
8:81473302 T C 0.055726 4.1814e-05
8:81477367 T C 0.059180 -6.2868e-05
8:81480911 G A 0.174040 -4.4939e-05
8:81485611 C T 0.770921 2.3636e-06
8:81491456 A G 0.061702 1.1757e-04
8:81492583 G T 0.211513 1.9285e-05
8:81495924 C A 0.134670 -1.3415e-04
8:81498662 C T 0.255807 1.6636e-05
8:81500286 T C 0.037449 -5.1745e-05
8:81502336 A G 0.032701 1.5117e-05
8:81503085 G C 0.365050 2.8357e-05
8:81507081 C T 0.085399 -7.9205e-05
8:81509555 A G 0.266966 2.3300e-05
8:81522209 C T 0.275444 -5.4912e-05
8:81527749 A G 0.070082 1.3127e-04
8:81528234 C A 0.125478 5.9940e-06
8:81528752 T G 0.044441 -8.0646e-05
8:81534961 T C 0.725770 -1.2542e-05
8:81546628 A G 0.051283 2.8006e-05
8:81548339 T C 0.034467 5.0568e-05
8:81554302 C T 0.388530 -1.2506e-05
8:81582148 T C 1.782947 -6.6088e-06
8:81586348 G A 0.159428 -1.0696e-04
8:81587113 T C 0.206943 7.9316e-05
8:81587686 C T 0.030549 1.9532e-05
8:81588870 T G 0.032935 -1.9980e-05
8:81605989 T C 0.041374 4.2414e-05
8:81611090 T C 0.026692 6.2503e-05
8:81616401 A C 0.060760 -1.1838e-04
8:81620340 C T 0.033779 7.8264e-05
8:81623335 C T 0.038160 1.1724e-04
8:81629971 G A 0.047466 1.3528e-05
8:81632047 T C 0.034626 3.9294e-05
8:81681179 T C 0.196741 9.8336e-06
8:81697147 A G 0.029673 -1.5295e-05
8:81709386 G A 0.046106 1.3970e-05
8:81723114 T C 0.052318 7.9243e-05
8:81726787 C G 0.036726 1.4628e-05
8:81731419 T A 0.055038 1.7455e-04
8:81733554 G A 0.123264 -2.4193e-05
8:81733727 A C 0.282299 2.5161e-05
8:81758439 T C 0.056674 6.6418e-05
8:81765259 T G 0.065671 7.8456e-05
8:81771461 C A 0.490975 2.9635e-05
8:81776870 C G 0.039780 1.6735e-05
8:81797422 A G 0.123144 6.2641e-05
8:81822519 C T 1.017806 3.4377e-05
8:81833493 T C 0.157000 -2.1209e-05
8:81836363 A G 0.081984 -2.0971e-04
8:81837172 A G 0.064143 8.3188e-06
8:81842065 G T 0.145069 2.1870e-05
8:81842469 T C 1.494984 2.0386e-05
8:81846682 C T 0.295918 3.0431e-07
8:81846721 A G 0.032406 -1.7626e-04
8:81848203 T C 1.285392 9.7624e-06
8:81861220 A G 1.431513 3.4212e-05
8:81870786 G A 0.090605 -2.7220e-05
8:81870851 C T 1.582009 7.1976e-05
8:81873395 T C 0.020805 1.1737e-05
8:81873396 A G 1.003259 1.2807e-05
8:81874858 G A 0.072556 -8.0371e-05
8:81878670 A G 1.179743 2.6660e-05
8:81879049 G A 0.056057 8.6145e-05
8:81880096 G A 0.103630 1.6528e-05
8:81882850 G A 0.175744 -4.3377e-05
8:81885077 G A 1.237625 1.1068e-05
8:81886686 A C 0.162833 -4.9841e-05
8:81891232 A G 0.636758 -1.2328e-05
8:81891362 A C 0.508846 1.6003e-06
8:81896336 C T 0.170363 7.5391e-05
8:81903007 G A 0.392905 -8.5025e-04
8:81905397 G A 0.589231 -6.3033e-05
8:81907672 C T 0.218881 1.3370e-04
8:81907920 G A 0.045496 5.1258e-05
8:81909076 G C 0.777517 -1.2967e-05
8:81911211 A G 1.767893 3.5281e-05
8:81926239 C T 0.051478 2.3564e-04
8:81930070 C T 1.309155 -3.8423e-05
8:81946437 A C 1.491783 -2.6342e-05
8:81950218 T C 0.083393 -1.3929e-05
8:81952823 G A 1.359065 -1.4149e-05
8:81954395 A G 0.080907 -6.6882e-06
8:81955201 C T 0.054983 2.2536e-05
8:81956152 T G 0.467239 -4.1427e-06
8:81957205 T C 0.066187 1.2453e-05
8:81963536 T C 0.318486 4.7333e-06
8:81970067 A G 0.195550 1.5251e-05
8:81973259 G T 0.950739 4.9797e-06
8:81973931 T C 0.064639 -7.2475e-06
8:81974291 G A 0.766858 -6.2425e-07
8:81978515 A T 0.062302 -1.3545e-05
8:81981615 T C 0.072896 -5.9616e-05
8:81984232 A G 0.078709 -3.8921e-06
8:81991349 C T 1.029984 2.4847e-05
8:81992495 A G 0.027862 6.6697e-05
8:81993196 A G 0.293952 -5.7089e-05
8:81997825 C T 0.131086 -6.3334e-05
8:82007348 T C 0.097317 1.1630e-05
8:82009043 C A 1.001730 -2.1749e-05
8:82011717 T C 0.020500 9.7797e-06
8:82016872 T C 0.042967 -5.6967e-06
8:82017372 A G 0.301034 -3.6106e-07
8:82017932 A G 0.884818 6.5285e-05
8:82019143 C T 0.056953 -1.6467e-05
8:82027672 T G 0.291803 -5.8428e-06
8:82035097 G A 0.562333 -2.0260e-05
8:82040288 G A 0.857719 -3.2084e-05
8:82043260 T C 0.076132 3.5625e-05
8:82047775 A G 1.539493 1.9612e-05
8:82050010 T C 0.068407 7.0403e-05
8:82059178 C T 1.534014 2.2276e-05
8:82064739 A G 0.091462 1.5497e-05
8:82065338 G A 0.115864 -1.2194e-05
8:82105415 C T 1.569604 -2.5348e-05
8:82121672 A C 0.061711 8.1177e-05
8:82138199 C G 0.031646 -1.7695e-06
8:82138246 T G 0.046482 1.2108e-06
8:82140551 T C 0.068855 5.4153e-05
8:82151747 A G 0.193158 2.5261e-06
8:82152448 T C 0.048699 3.2233e-05
8:82156291 G A 0.043584 3.6008e-05
8:82156582 C T 0.258660 8.8476e-05
8:82156937 A C 0.077018 -6.7338e-05
8:82160815 T G 0.284010 -9.6550e-06
8:82162989 A G 0.112887 -6.3865e-05
8:82163436 T C 0.067495 1.1252e-04
8:82166254 C T 1.370272 -2.4398e-06
8:82171118 A G 0.156981 3.2592e-05
8:82171737 A G 0.077723 2.1623e-05
8:82173365 G T 0.045635 2.9984e-05
8:82177705 G A 0.037294 4.3892e-06
8:82180675 A G 0.078109 -3.0554e-05
8:82182014 C G 0.139480 -2.7364e-05
8:82187136 A C 1.654519 -2.8974e-05
8:82187576 C T 0.069547 9.8332e-06
8:82193208 T C 0.146367 -2.0177e-05
8:82202118 C T 1.791486 4.9102e-07
8:82203217 G A 0.232659 4.9626e-05
8:82208632 C A 0.032247 1.0593e-05
8:82217952 C G 1.747523 -3.0084e-05
8:82222764 G A 0.057447 -5.3339e-06
8:82224979 T C 0.050627 3.3353e-06
8:82231689 G T 0.096964 2.0315e-05
8:82232665 C T 0.794544 -4.8284e-07
8:82233721 G A 1.376329 2.0594e-07
8:82234729 A C 1.375287 -7.1688e-06
8:82236841 T C 0.352985 4.5753e-05
8:82244169 C T 0.404671 6.0593e-05
8:82244573 G A 0.022483 -7.1019e-06
8:82244759 T C 0.043065 3.2834e-05
8:82244987 A G 0.361392 5.1123e-05
8:82245226 T C 1.522719 -6.1465e-06
8:82250613 C T 1.550600 -6.9001e-05
8:82254193 T G 0.034350 9.3003e-06
8:82263832 G A 0.663055 1.2087e-04
8:82263860 G A 0.034210 -1.6768e-05
8:82269332 A G 0.293065 1.6985e-05
8:82274071 C T 0.137143 -1.6187e-04
8:82274908 T C 0.066723 -1.8652e-04
8:82274992 G A 0.027930 8.9874e-05
8:82277240 C T 0.188877 6.7581e-06
8:82282595 A C 0.084010 3.2626e-05
8:82283053 A G 0.020968 -3.0255e-05
8:82288400 T C 0.207848 -4.5673e-05
8:82290077 C A 0.082916 7.0265e-05
8:82290112 T C 0.166432 -1.8694e-05
8:82310697 T G 0.039040 1.8194e-05
8:82312462 G A 0.068141 -5.8853e-05
8:82357149 G A 0.022831 5.5387e-05
8:82360989 T G 0.032337 5.0533e-05
8:82364903 A C 0.345952 -7.8920e-05
8:82369015 T C 0.086597 -7.9307e-05
8:82373616 C G 0.163920 1.7068e-05
8:82382856 T C 0.213661 -6.9576e-06
8:82390244 G C 0.227414 7.5342e-06
8:82393166 T G 0.535263 8.0617e-06
8:82396359 G A 0.319509 -7.0104e-06
8:82399647 A G 0.024353 -3.0332e-05
8:82402589 G A 1.967692 -3.1522e-05
8:82402786 C G 0.096671 -1.5853e-05
8:82410013 C T 1.843412 -1.4560e-05
8:82410491 G A 0.024853 4.9734e-05
8:82414063 A G 0.299576 -9.2544e-06
8:82419512 G A 0.572025 1.0746e-05
8:82432036 T G 0.105071 4.8700e-06
8:82435447 G T 0.079875 3.0230e-05
8:82435456 G A 0.250179 -3.6057e-05
8:82435638 T A 0.106756 -3.4726e-05
8:82437372 G A 0.045538 -3.4925e-05
8:82445224 A C 0.219066 -1.1130e-04
8:82448240 T C 0.093835 8.0318e-05
8:82453712 A G 0.231383 -5.9910e-05
8:82457508 T C 0.166283 -2.8600e-05
8:82475171 A G 0.096094 -1.6672e-04
8:82483806 A G 0.242549 3.9022e-05
8:82508553 C A 0.288700 7.0691e-05
8:82521070 T C 0.287230 6.7467e-05
8:82534934 T C 0.097402 -1.0862e-04
8:82551533 A G 0.030338 -1.3869e-04
8:82561984 A G 0.048839 1.1312e-05
8:82576374 C G 0.074561 6.3884e-06
8:82578706 G A 0.242831 3.4789e-05
8:82588492 C T 0.043740 5.4091e-06
8:82590052 C T 0.023934 1.0911e-05
8:82591292 C A 0.107217 -3.6524e-05
8:82595445 A G 0.282092 -2.6803e-05
8:82598311 A C 0.071153 6.1354e-05
8:82607027 G A 0.046174 6.1509e-06
8:82607068 G C 0.051977 -7.1707e-05
8:82613459 T C 0.487103 -1.0084e-04
8:82614591 A G 0.086178 2.1003e-05
8:82621286 T C 0.036713 -1.7912e-05
8:82638489 G A 0.386777 -4.4523e-05
8:82644442 A G 0.331034 -5.6378e-05
8:82645552 T C 0.109411 -1.6897e-05
8:82647637 C A 0.030182 -4.2169e-05
8:82651241 T C 1.109898 -1.1057e-05
8:82655811 A C 0.042451 -4.8736e-05
8:82657745 G A 0.141145 5.1103e-05
8:82667211 G A 0.231636 1.5749e-05
8:82669563 C T 0.378559 -7.5607e-05
8:82670771 A G 0.139898 3.1884e-05
8:82672109 C T 0.164391 1.2945e-05
8:82678893 G C 0.402094 -3.3511e-05
8:82693145 T C 0.264035 1.2730e-05
8:82696068 A G 0.111810 1.3195e-05
8:82696169 T G 0.162502 -1.4325e-05
8:82702122 A G 0.135160 1.6553e-05
8:82759691 T G 0.027186 -3.6143e-05
8:82766018 T C 0.091722 -1.9500e-05
8:82767398 G T 0.526627 -2.3116e-05
8:82789327 A G 0.021101 -3.2908e-05
8:82791557 C T 0.147347 -1.0475e-05
8:82796164 G A 0.060738 1.9175e-06
8:82801080 G A 0.149035 2.7078e-06
8:82803565 C T 0.104062 2.2059e-05
8:82812275 C T 0.079050 -1.5788e-07
8:82816364 G A 0.031851 7.3335e-05
8:82819992 G A 0.049981 3.6393e-05
8:82833013 G A 0.852873 5.6066e-05
8:82849658 A C 0.278193 -1.9086e-06
8:82869630 T C 1.676635 2.0075e-05
8:82870272 A C 0.066927 -9.5370e-06
8:82879546 G A 1.337779 1.1626e-05
8:82883153 T C 0.038521 -1.2497e-05
8:82888093 A G 0.768286 -6.3239e-06
8:82888672 A C 1.569957 -3.6537e-05
8:82893690 A G 0.122719 -3.0607e-05
8:82895698 G C 0.125432 5.8875e-05
8:82896170 A G 0.083120 1.6997e-05
8:82910500 G A 0.034502 2.0841e-05
8:82911833 A G 0.072332 -7.0726e-05
8:82914491 A C 0.214466 1.4857e-05
8:82915864 A G 0.336117 -2.6667e-06
8:82918932 T C 0.078352 4.3969e-05
8:82922886 A G 0.034661 -3.8286e-05
8:82928049 A G 1.846161 4.9141e-06
8:82932223 T C 0.832905 -7.4140e-06
8:82945765 G A 0.589192 -1.7853e-04
8:82947531 A G 0.069050 5.5912e-05
8:82948470 A G 0.032539 -9.1030e-05
8:82954332 C T 0.127626 -2.7631e-05
8:82954367 A G 0.072604 1.2873e-04
8:82957874 T C 0.053383 -3.3140e-05
8:82963678 T C 0.037518 -3.6343e-07
8:82964567 G A 0.709528 -7.9002e-06
8:82974096 T G 0.144131 2.6066e-05
8:82978212 A G 0.244603 7.2060e-05
8:82999568 T G 0.094766 4.6468e-05
8:83007407 G A 0.494016 7.5697e-06
8:83033227 A G 0.035255 -2.6834e-05
8:83034106 C T 0.188695 5.6254e-06
8:83048734 C T 0.135104 2.3512e-05
8:83049141 C T 0.058346 -5.9617e-05
8:83061796 C T 1.970201 1.4981e-05
8:83073577 A G 0.097012 1.5980e-04
8:83073829 T C 1.488271 -3.2187e-06
8:83078428 C T 0.476866 8.0719e-05
8:83089761 C A 0.022899 1.1327e-05
8:83090960 C T 0.089044 1.4900e-04
8:83100933 G A 0.523563 -9.0642e-06
8:83103497 C G 0.066395 -1.2111e-04
8:83136386 G A 0.021665 8.1354e-05
8:83140172 T C 0.669099 -1.9359e-05
8:83154213 A C 0.024113 -1.8575e-04
8:83164722 A G 0.022068 1.1308e-04
8:83182598 C T 0.035116 3.1564e-05
8:83182892 T C 0.115860 2.3024e-05
8:83194792 G A 0.057460 6.2895e-06
8:83263517 A G 0.416083 8.6736e-06
8:83271084 T G 0.403703 -7.1743e-06
8:83276623 A C 0.066418 -5.6123e-05
8:83279812 A G 0.279566 -4.3210e-05
8:83292164 T C 0.427089 -1.3252e-05
8:83292295 A C 0.154319 -3.1240e-05
8:83294292 T G 0.114913 4.7644e-05
8:83304382 T C 0.357341 -1.2096e-05
8:83310040 C T 0.049666 6.8850e-06
8:83320072 C T 0.829176 -5.2381e-05
8:83328801 A C 0.068411 -7.1140e-06
8:83338263 T C 0.927717 -3.0863e-05
8:83354492 C G 1.022564 -4.4672e-05
8:83355177 G A 0.315101 -1.4476e-05
8:83366618 A G 0.098129 8.7921e-05
8:83371633 C A 0.035281 -2.8609e-05
8:83375906 C A 0.054240 4.2073e-05
8:83390674 A G 0.352589 -4.5400e-05
8:83400788 G A 0.222720 1.6982e-05
8:83427758 A G 0.335565 4.2172e-05
8:83428479 T G 0.031494 -3.8275e-05
8:83428962 A C 0.087135 3.2981e-05
8:83439540 G T 0.359892 2.1758e-05
8:83472674 G A 0.397592 2.6168e-05
8:83476458 G A 0.281167 1.3795e-05
8:83482114 C T 0.032685 -3.5835e-05
8:83489460 A G 0.423610 6.0376e-07
8:83490545 A C 0.049848 5.3942e-05
8:83490664 A G 0.352304 2.0993e-05
8:83492716 A G 0.284214 6.7523e-06
8:83503343 T G 0.087645 2.5313e-05
8:83507833 G A 1.293624 -4.4830e-06
8:83513536 G T 0.038082 7.5223e-05
8:83515171 A G 0.122014 4.3412e-05
8:83530099 A G 0.076892 4.3982e-06
8:83540494 T C 0.031730 -7.4766e-06
8:83543703 A G 0.070222 -7.0138e-05
8:83546036 C T 0.864665 1.1237e-05
8:83549143 T A 0.061747 2.5995e-04
8:83558238 T C 0.081923 2.1508e-07
8:83567366 A G 0.035849 7.2656e-06
8:83571646 G A 0.139048 2.1790e-05
8:83573744 T C 0.191100 -1.2171e-05
8:83573805 A G 0.030604 1.8490e-05
8:83577800 G A 0.084094 -1.7183e-05
8:83580584 C A 0.044688 8.2448e-05
8:83591121 A C 0.034337 -4.4294e-06
8:83596042 A C 0.173378 8.2215e-05
8:83606350 A G 0.284231 1.4209e-05
8:83611381 A G 1.040877 6.0805e-05
8:83618293 C A 0.102887 -2.6868e-05
8:83622351 A G 0.028488 -5.1106e-06
8:83622831 T C 0.088856 7.2884e-05
8:83625703 A G 0.051695 2.6111e-05
8:83632980 A G 0.393236 1.2504e-04
8:83640314 T C 0.039903 3.8868e-06
8:83656072 C T 0.102332 -1.2191e-05
8:83667051 G A 1.967182 -4.0982e-05
8:83668458 T C 0.966530 4.0903e-07
8:83680098 A G 0.023408 1.0450e-04
8:83684894 T A 0.140561 -9.8648e-06
8:83688273 A T 0.026726 -1.0516e-05
8:83690134 G T 1.545293 3.0627e-05
8:83693888 A G 0.043305 -4.6632e-05
8:83700014 A C 1.367315 3.9332e-05
8:83701130 A G 0.118817 4.9877e-05
8:83715614 C T 0.216303 -1.9841e-05
8:83720591 G A 1.006297 4.5793e-05
8:83722343 T C 0.102524 3.8555e-05
8:83725679 T C 0.035700 -3.0130e-05
8:83730265 A G 0.081923 -5.0996e-06
8:83732155 G T 0.116230 1.3700e-05
8:83734562 G A 1.594979 1.8212e-05
8:83735168 T C 0.348113 -2.6965e-05
8:83737985 G A 0.043337 -4.9963e-05
8:83743538 C T 0.237339 1.6459e-05
8:83748252 C A 0.423629 2.2099e-05
8:83751257 G A 0.568899 7.2979e-08
8:83752495 A T 0.032292 -1.3481e-04
8:83754088 G A 0.037245 4.7097e-05
8:83764043 C G 0.050423 7.4119e-05
8:83771472 C A 0.034785 -5.7364e-05
8:83778775 T G 0.589607 -7.5973e-06
8:83780520 G T 1.578413 1.4644e-05
8:83784641 T C 0.485149 4.8155e-06
8:83788268 T C 0.045502 -4.9930e-05
8:83790766 G A 0.090105 2.5357e-05
8:83797431 C T 0.249871 -4.3736e-05
8:83803958 T C 0.048952 -2.3889e-05
8:83815649 A G 0.269939 -2.8759e-05
8:83819946 G A 0.050471 -2.4526e-05
8:83823047 G A 0.108064 6.6562e-05
8:83824310 C A 0.094721 3.7407e-05
8:83848164 A G 0.031938 1.2154e-05
8:83852232 A G 0.051075 2.7228e-05
8:83858253 C A 0.025882 -4.6746e-06
8:83875901 C T 0.863364 8.3825e-06
8:83891459 G A 1.517448 -1.3980e-05
8:83897854 T C 1.591194 1.1727e-05
8:83908263 T G 0.030497 2.0312e-05
8:83909670 C G 1.136325 -2.3040e-05
8:83916663 C T 0.083351 -4.2472e-05
8:83932994 G A 1.568860 -4.7631e-05
8:83952190 A G 1.780457 -3.2809e-05
8:83954622 C A 0.049131 6.7260e-05
8:83954764 C T 1.510969 -5.1834e-06
8:83958152 C T 0.200630 1.4690e-05
8:83976561 T C 0.020036 -2.1163e-05
8:83982476 T G 0.033314 -1.7352e-05
8:83984833 A G 0.084889 -6.6778e-05
8:83985099 G A 0.251659 -8.8221e-05
8:83991231 C A 1.769792 1.5279e-06
8:83995687 A G 0.112082 -2.3299e-05
8:83995898 A G 0.033684 -3.4084e-05
8:83997731 C T 0.175826 3.4185e-05
8:83998365 C G 0.024788 8.2694e-06
8:84009915 T C 0.023301 2.2449e-05
8:84011970 A G 0.030682 1.3222e-05
8:84017593 C T 1.956757 -3.9093e-05
8:84019010 A G 1.209578 1.3966e-06
8:84025585 T C 1.411422 2.8461e-05
8:84055119 C G 0.104244 -5.6966e-05
8:84059611 T G 1.281439 1.3815e-05
8:84063752 A G 0.044243 1.1654e-05
8:84071594 A G 0.059972 1.0949e-05
8:84080738 G A 0.686158 3.1512e-05
8:84084432 A G 1.249955 3.5283e-05
8:84087539 G A 0.023366 5.2401e-05
8:84098873 T C 0.050754 -1.4763e-06
8:84099766 T C 1.933874 -1.9857e-05
8:84104895 C T 0.020997 -2.9816e-05
8:84114488 T C 0.111287 7.6600e-06
8:84122365 C T 0.096853 -4.7369e-05
8:84125864 T C 0.580798 -2.4134e-05
8:84131571 A C 0.020127 4.4070e-06
8:84133482 T G 0.037290 -2.1254e-05
8:84153694 A G 0.022938 2.3464e-05
8:84164276 C T 1.956468 -2.6764e-05
8:84171701 T C 0.133813 -1.4777e-06
8:84196924 G T 0.036865 2.1684e-05
8:84206204 T C 0.040731 4.0873e-05
8:84207184 A G 0.046255 4.3870e-05
8:84216690 T C 1.438634 -5.4053e-06
8:84217328 T C 1.924445 -1.9911e-05
8:84219599 A G 0.031487 4.3730e-05
8:84226091 C T 1.304293 -8.3483e-06
8:84228361 C T 0.151820 4.0270e-05
8:84244263 A G 0.066788 -2.4790e-05
8:84245726 C A 0.028871 -2.5530e-05
8:84256542 C T 0.316805 -3.3138e-05
8:84291671 C T 0.044866 5.0587e-05
8:84292656 T C 0.045272 1.5347e-06
8:84310135 G A 0.080537 -3.1453e-05
8:84322811 A G 0.053146 1.4478e-05
8:84323910 A C 0.062387 -6.9365e-05
8:84325092 A G 0.022130 3.1915e-05
8:84332561 T C 0.033314 -8.3906e-07
8:84336484 T C 0.155390 3.2503e-05
8:84336765 G A 0.501235 -1.1162e-05
8:84355817 T C 0.032694 -6.2783e-05
8:84373601 G A 1.811308 -5.0541e-05
8:84377644 A G 0.213080 3.8490e-05
8:84388522 C T 0.039420 -1.9588e-05
8:84405280 C T 1.576932 2.2693e-05
8:84415589 A G 0.058738 5.5824e-05
8:84423708 A G 0.142216 4.9806e-05
8:84438699 T C 0.082160 -1.2321e-05
8:84438975 G T 0.096052 4.9930e-06
8:84441806 A G 1.616274 8.6680e-06
8:84450319 A G 0.132540 8.7885e-05
8:84463470 T C 0.051669 -1.3059e-05
8:84468582 T C 0.968039 -1.1030e-06
8:84485247 T C 0.090326 -5.6307e-08
8:84496573 A G 0.036362 -3.3927e-05
8:84499123 C T 0.477681 -3.3235e-06
8:84513143 G A 0.030893 1.2089e-04
8:84521301 A G 0.032620 -2.8267e-05
8:84525689 T G 1.683357 2.9688e-06
8:84544935 T G 0.085571 -3.5484e-07
8:84549045 T C 1.953641 -4.2557e-05
8:84549128 C A 0.057245 1.9056e-05
8:84560316 A G 0.138986 6.7944e-06
8:84563549 A C 0.062507 -1.8931e-05
8:84567691 T C 0.023717 8.8598e-05
8:84568363 T C 0.213136 -7.2806e-05
8:84577453 A G 0.191710 -1.1493e-05
8:84581697 T C 0.055941 3.3648e-05
8:84585698 A G 0.506493 4.0511e-05
8:84599171 A G 0.122517 -1.2300e-04
8:84605358 G A 0.057008 -1.8450e-05
8:84607177 T C 0.025998 -2.9395e-05
8:84610264 A G 0.333163 -2.0161e-05
8:84635045 T C 0.076506 7.1408e-06
8:84635072 T C 0.069888 1.2498e-05
8:84635207 G A 0.075266 -4.0218e-05
8:84642093 A G 0.040436 5.2948e-06
8:84643854 A G 0.040994 -2.6321e-05
8:84694675 A G 0.152177 3.2476e-05
8:84700897 T A 0.077018 -2.7540e-05
8:84702841 A G 0.035629 -1.2406e-05
8:84706982 A G 0.303234 6.1446e-05
8:84727467 A G 0.365170 -1.3786e-05
8:84732827 C T 0.977523 3.3548e-06
8:84738894 C G 0.938016 -8.6483e-06
8:84739098 C A 0.276804 3.2986e-05
8:84739529 A G 0.040984 -2.9415e-05
8:84747591 T C 0.621169 1.7935e-04
8:84755957 T C 0.078265 4.5063e-05
8:84756925 T C 0.742060 1.2861e-04
8:84759764 G A 0.828241 1.1070e-04
8:84765135 T C 0.060179 1.6425e-05
8:84772325 T C 0.059157 -1.2529e-05
8:84774514 C G 0.110352 5.5535e-05
8:84779480 A G 1.803045 -5.9320e-05
8:84786094 T C 1.035408 -2.5758e-04
8:84790869 A G 0.081559 2.1697e-05
8:84793838 G A 0.296295 2.6327e-05
8:84800599 T C 0.078044 5.9388e-05
8:84806193 T C 1.630419 -1.0269e-04
8:84822844 G T 0.124234 -2.0733e-05
8:84824546 G T 0.023515 -3.0329e-07
8:84834116 T G 0.023954 5.1393e-06
8:84845895 T C 0.081498 -6.1491e-05
8:84850530 T C 0.067044 7.2418e-06
8:84856332 T G 0.090897 -5.4986e-05
8:84859350 A G 0.052266 -2.4230e-05
8:84863260 C T 0.317396 8.3898e-06
8:84863873 G A 0.146971 3.8798e-05
8:84868941 T C 0.047904 1.6235e-05
8:84886034 T C 0.031302 -5.3427e-07
8:84890111 A C 1.383388 -2.6823e-05
8:84900449 T G 0.665279 -2.5982e-05
8:84906973 A G 0.054882 -1.2767e-04
8:84907354 A C 0.068352 -2.7412e-05
8:84912090 A G 0.020799 -1.1263e-05
8:84917402 G A 0.053461 -2.2605e-05
8:84919577 T C 0.322907 4.6400e-05
8:84923414 T C 0.382184 4.9619e-06
8:84925376 G A 0.066794 2.0759e-06
8:84935839 G A 0.087512 -6.1885e-05
8:84943916 T G 0.038099 -1.8766e-05
8:84963990 T C 1.033782 -1.9956e-05
8:84966091 G A 0.149587 -4.4490e-06
8:84969082 A G 0.064412 -1.4540e-06
8:84969468 A G 0.378844 6.5507e-06
8:84974524 T C 1.049670 -6.9202e-06
8:84975104 T C 0.074104 -3.3223e-05
8:84987529 G A 0.327519 -1.6969e-06
8:84988322 G A 0.455149 4.1887e-06
8:84988804 C A 0.223655 -2.3071e-06
8:85006096 T C 0.044545 -1.3085e-05
8:85012344 T C 0.063652 -3.3703e-05
8:85033036 C T 1.595193 -1.5534e-06
8:85035140 T C 0.084701 -2.1976e-05
8:85043466 C T 0.618670 -8.2266e-07
8:85051390 G A 0.172109 4.7091e-05
8:85054651 A G 0.070524 -4.4401e-05
8:85056976 T C 0.043870 -2.4200e-05
8:85069101 G A 0.103040 9.1914e-05
8:85070103 A C 0.045035 5.0959e-06
8:85070206 G A 1.455239 2.6565e-05
8:85074787 T C 0.702767 -2.1759e-05
8:85077271 T C 0.610740 -2.3405e-06
8:85079709 C T 1.488560 5.2929e-06
8:85086916 A C 0.076616 9.2504e-06
8:85088607 C G 0.249621 7.7031e-05
8:85101510 T C 0.175040 -2.4061e-05
8:85106485 G A 0.033324 -3.8593e-05
8:85109173 A G 0.143621 -2.9488e-05
8:85110449 C G 0.031085 -8.1589e-06
8:85114225 G A 0.607637 2.6656e-05
8:85118918 G A 0.102170 4.0378e-05
8:85123457 C T 0.557604 -4.1735e-05
8:85131243 G A 0.108223 -1.6495e-04
8:85135819 G T 0.862007 -2.9545e-07
8:85135902 G T 1.225116 -2.9770e-05
8:85137818 C T 0.370061 -4.6185e-05
8:85138011 C T 0.067083 -1.0787e-05
8:85140245 T C 0.256982 -2.5539e-05
8:85140367 A G 0.969724 -3.0311e-05
8:85141440 G A 0.062650 -3.7737e-05
8:85143228 A G 1.297950 -2.2779e-05
8:85144341 A G 0.194307 -3.8054e-05
8:85145503 T C 0.188565 -3.8076e-05
8:85159831 A G 0.106928 2.3246e-05
8:85163183 A C 0.108872 -6.2640e-05
8:85165783 G A 0.154452 -7.2425e-05
8:85170514 A C 0.057813 2.3966e-05
8:85180841 T C 0.853623 -1.3272e-05
8:85190976 C G 0.128019 8.0837e-06
8:85199560 G A 0.058910 -2.5634e-05
8:85201287 T G 0.051578 -5.7354e-07
8:85207249 T G 0.027485 -5.2433e-05
8:85207938 T C 0.100615 -2.1987e-05
8:85215272 C A 0.135410 -1.5432e-05
8:85249052 T C 0.045849 -1.0989e-04
8:85276436 T C 0.041890 -1.1686e-04
8:85284531 C T 0.151645 -4.6128e-05
8:85292218 A G 0.073987 -3.0533e-05
8:85295361 C T 0.024875 -4.7412e-05
8:85319007 C T 0.038985 -1.6250e-04
8:85319515 G A 0.023629 7.8523e-06
8:85324883 C A 0.045324 -2.2540e-05
8:85329895 G C 1.059378 2.8469e-05
8:85339666 G A 0.065236 -5.9873e-05
8:85340669 T C 0.120365 -4.4985e-05
8:85343552 G A 0.123017 1.7663e-05
8:85346588 A G 0.058703 1.6267e-05
8:85366325 G C 0.112469 -2.7624e-05
8:85387973 A G 0.101452 8.7018e-06
8:85390315 A G 0.041117 6.5928e-05
8:85390605 A G 0.130515 1.3162e-05
8:85426661 T C 0.063581 -4.1774e-05
8:85431678 T C 0.801016 3.4004e-05
8:85442082 A G 0.075198 -7.5902e-05
8:85446567 C A 0.227332 -5.0046e-06
8:85472528 A G 0.043285 3.7218e-04
8:85479237 T C 0.359821 1.7212e-05
8:85486187 G A 0.060485 2.0934e-04
8:85489393 T C 0.176997 1.5862e-05
8:85500162 A C 1.177406 -3.6392e-05
8:85500235 C T 1.940158 -4.1607e-05
8:85508763 G A 0.058557 -1.7311e-05
8:85510894 T C 0.060640 -5.9816e-05
8:85534533 G A 0.244541 -7.8618e-06
8:85537976 G A 0.038725 -1.3249e-04
8:85541028 C T 0.027978 2.2684e-05
8:85556365 A C 0.031007 4.7699e-05
8:85560379 T C 0.032110 5.5051e-05
8:85581541 A G 0.065538 -1.5297e-05
8:85597692 G A 0.994537 1.4227e-05
8:85602311 T C 0.458475 -2.0910e-04
8:85608089 G C 0.049491 2.1350e-05
8:85611436 T C 0.080378 2.1538e-05
8:85626886 T C 0.074006 -2.5876e-05
8:85636554 C T 0.400925 1.7086e-05
8:85645346 T C 0.044632 -6.0726e-05
8:85647821 A G 0.049053 1.1766e-05
8:85657036 T C 0.093844 6.4223e-05
8:85658726 G A 0.079277 1.9398e-06
8:85664321 C T 0.020179 2.4729e-05
8:85667864 A G 0.032357 -1.3857e-05
8:85681709 G T 0.486684 -1.2190e-04
8:85685773 G A 0.108996 4.4049e-05
8:85692544 C T 0.033564 2.8660e-04
8:85705583 A G 0.032889 -4.2917e-05
8:85709938 T C 0.057625 -4.3448e-05
8:85716274 C T 1.436651 2.5102e-05
8:85730506 G A 0.305260 -8.6928e-05
8:85776580 C T 1.791490 -3.1056e-05
8:85781362 A G 0.844292 -6.1741e-05
8:85790236 A G 0.020357 4.7474e-05
8:85800292 C T 0.021870 -4.2372e-05
8:85800744 C T 0.062607 1.7010e-04
8:85806903 G A 1.912082 -8.0267e-05
8:85815814 C A 0.084315 -7.7961e-05
8:85824975 T C 0.021500 2.9861e-05
8:85839808 G A 1.773109 -1.0368e-05
8:85848962 A G 0.063876 -3.8386e-05
8:85879795 G C 0.107120 2.7117e-05
8:85881006 A G 0.045888 -3.3931e-06
8:85881586 C T 1.455694 3.0384e-05
8:85901104 C T 1.460835 2.0749e-05
8:85905897 C T 1.353849 1.1377e-05
8:86021994 A G 0.220081 1.3434e-05
8:86023237 G T 0.080089 -1.1235e-05
8:86027418 G A 0.124449 6.9118e-05
8:86028113 T C 0.039932 -1.1611e-04
8:86034634 G A 1.436203 9.8607e-05
8:86035326 T C 0.027407 4.8255e-05
8:86039142 C A 0.102248 3.8828e-05
8:86069915 T A 1.345984 1.1957e-05
8:86073258 T C 1.367007 2.0344e-05
8:86100970 T C 0.030036 -3.5574e-06
8:86104868 A G 0.046012 1.9889e-06
8:86109380 A G 0.091446 3.1305e-05
8:86110614 T C 0.122537 7.0023e-05
8:86131463 T A 1.469248 5.3955e-05
8:86151879 A G 0.226365 3.6302e-05
8:86178959 G A 0.043769 4.4832e-05
8:86180719 G A 0.029306 1.6716e-05
8:86209563 T C 1.269852 1.3303e-05
8:86214455 C T 1.436203 9.5289e-05
8:86216519 A G 0.137263 1.5241e-05
8:86220376 T G 0.364777 -4.8662e-05
8:86238377 G A 0.037190 -2.2017e-05
8:86253982 T C 1.175949 6.7013e-06
8:86268313 G A 1.141508 2.6647e-05
8:86271972 C T 0.050777 -1.7568e-05
8:86277563 A G 0.082926 1.9219e-05
8:86278089 G C 0.136770 1.5834e-05
8:86278899 T C 0.057589 -1.9012e-05
8:86294645 A G 0.042386 -6.6150e-05
8:86304773 T G 0.058816 1.2327e-04
8:86305198 C T 1.179347 4.1192e-05
8:86308381 A G 0.034684 2.5095e-05
8:86332224 A G 0.452111 -6.9868e-05
8:86351997 A G 1.185719 -2.2907e-05
8:86363551 C G 0.094604 3.2432e-05
8:86365987 T C 1.187030 -2.1016e-05
8:86374208 T C 0.083990 -9.4861e-06
8:86380000 G T 0.052951 -1.5111e-05
8:86386697 T C 0.094026 -1.3421e-05
8:86420751 A G 0.137789 1.3725e-05
8:86425809 T C 0.257690 -3.6852e-05
8:86426132 C T 1.601805 -1.7002e-04
8:86428153 G A 0.053289 -3.0935e-06
8:86432402 G A 0.057518 2.8685e-05
8:86447564 G C 0.054785 -2.5429e-05
8:86449481 C A 0.068294 -6.7122e-05
8:86456195 C T 1.686918 -9.0541e-06
8:86460402 G A 0.029212 1.6245e-05
8:86463591 A G 0.045963 -1.9989e-05
8:86467538 G A 1.265684 -5.2990e-04
8:86476247 C T 0.078541 -2.9329e-05
8:86485306 C G 1.376449 -4.8070e-05
8:86499059 G A 0.063536 -1.3152e-04
8:86505353 C T 1.914994 -8.2968e-06
8:86518484 G A 0.273812 9.4653e-05
8:86526443 G T 0.295234 1.5454e-04
8:86539619 A T 0.023765 -5.7683e-05
8:86540417 T C 0.139694 3.4927e-05
8:86548761 G A 1.330667 -6.4284e-06
8:86550476 G A 0.249994 8.0522e-05
8:86841178 G A 0.104796 1.0261e-04
8:86853723 T G 0.085542 3.0467e-05
8:86854332 T C 1.810873 -7.3114e-05
8:86864958 A G 0.041017 7.7762e-06
8:86871810 A G 0.050725 -8.9988e-05
8:86873233 G A 0.050309 2.7423e-06
8:86877832 T C 0.188020 -2.7003e-05
8:86887794 T A 0.035093 1.4957e-04
8:86901732 T C 0.035028 8.3128e-05
8:86909060 G A 0.073591 -2.7471e-04
8:86910426 T G 0.033026 8.5096e-05
8:86914367 A G 0.046430 1.1026e-04
8:86923375 T G 0.691537 3.2976e-06
8:86928885 G A 1.003535 9.1494e-05
8:86937748 T G 0.022438 -9.1795e-06
8:86945337 A C 0.107068 -1.9234e-05
8:86948119 A G 0.097882 -4.7257e-05
8:86952979 A G 0.024690 -8.8636e-06
8:86959858 C T 0.269771 4.0955e-05
8:86968644 C G 0.052906 -8.8134e-05
8:86971652 A C 0.058810 -1.1247e-04
8:86980575 C T 0.021747 -4.6240e-05
8:86991305 C T 1.105432 -2.2163e-04
8:87008553 C T 0.887648 1.9423e-06
8:87025013 C T 1.838680 8.9105e-06
8:87029281 A G 0.050965 -9.0408e-05
8:87044690 C T 0.031977 3.2080e-06
8:87045905 C A 0.548337 -3.1762e-05
8:87046958 T C 0.080384 2.1077e-05
8:87054681 T C 1.729811 -4.2431e-05
8:87056953 C T 1.811149 -2.3790e-05
8:87071792 G A 0.132644 -8.7106e-05
8:87076520 A C 0.738139 -6.8764e-06
8:87076810 T C 0.032049 2.1223e-06
8:87081266 A G 0.030659 -1.3736e-05
8:87092893 A C 0.347221 -1.4826e-05
8:87093465 G A 0.038527 7.6633e-05
8:87099274 T C 1.287077 -3.4278e-05
8:87104916 T C 0.707061 -1.1572e-05
8:87108452 A G 0.033178 1.7250e-04
8:87123097 C T 1.691592 -6.5006e-05
8:87125102 T G 1.133579 -2.8201e-05
8:87125925 T C 0.108531 -2.3126e-06
8:87130743 A G 0.042630 -2.8579e-05
8:87136710 T C 1.448092 -1.9677e-05
8:87139612 G A 0.047216 -3.1582e-05
8:87147251 T C 1.716065 -4.4222e-05
8:87149865 C T 1.725000 -3.8999e-05
8:87149981 G C 0.176371 6.6394e-06
8:87153904 T C 0.042454 3.9539e-05
8:87154234 C A 0.327470 -8.2928e-06
8:87160913 C T 0.273182 -1.2161e-05
8:87167184 G A 0.602814 1.2219e-05
8:87178425 G A 0.273860 -3.1840e-06
8:87179250 C T 0.543579 2.2966e-05
8:87179288 A T 0.047531 3.1808e-06
8:87195838 T C 0.135338 -1.3300e-05
8:87207401 G A 0.076678 8.1856e-05
8:87208307 G A 0.271669 4.1725e-06
8:87213002 T C 0.042347 4.5197e-05
8:87213939 T G 0.039812 1.3473e-04
8:87217568 T C 0.273124 4.8840e-05
8:87222131 T G 0.307331 -1.4199e-05
8:87227015 T G 0.416690 5.2145e-05
8:87227153 G A 0.167104 8.5281e-05
8:87229739 T C 0.248190 -6.9914e-08
8:87229890 A G 0.062585 -5.4252e-05
8:87231594 C T 0.052149 -3.7990e-05
8:87231891 A G 0.096970 1.1759e-05
8:87235150 T C 0.739597 1.1607e-05
8:87235273 T C 0.323066 -3.1083e-05
8:87240020 A G 0.783132 1.8426e-05
8:87241847 A G 0.437144 1.1880e-04
8:87245253 C T 0.456947 -7.5932e-06
8:87248789 G A 0.055889 5.8793e-05
8:87254812 A C 0.390052 -8.9827e-07
8:87255820 T C 0.044421 3.3437e-05
8:87268414 C T 0.330116 3.2500e-05
8:87272233 T C 0.034522 3.4006e-05
8:87283125 A G 0.027397 5.0750e-07
8:87314996 T C 1.631127 1.3036e-05
8:87332552 G C 0.473880 -9.3594e-06
8:87340175 C T 0.176799 -1.5038e-05
8:87340870 A G 0.504059 -3.0833e-07
8:87352724 A G 0.055772 6.0005e-05
8:87356230 T C 0.036804 -4.0130e-05
8:87356577 T C 0.040273 4.1920e-05
8:87361783 C G 0.080913 6.2042e-07
8:87366955 C T 0.069209 -3.2992e-05
8:87378816 G T 0.036719 5.3621e-05
8:87381836 G A 0.032610 -1.9533e-06
8:87381974 T C 0.125416 5.4464e-06
8:87386539 G A 0.043470 2.4707e-05
8:87404553 G A 0.059232 3.7595e-05
8:87413262 A G 0.865444 2.7209e-06
8:87427913 G A 0.098843 2.4320e-05
8:87446737 G A 0.053701 -2.4155e-05
8:87448648 G A 0.032941 3.4914e-05
8:87466332 C T 0.029991 2.3599e-05
8:87467096 T C 1.078703 -1.4452e-05
8:87475137 T C 0.504809 -5.2119e-06
8:87481300 C T 0.878219 -1.8944e-05
8:87519315 G T 0.546932 -1.1588e-05
8:87521190 A G 0.353829 1.1505e-05
8:87527833 G C 0.024113 -2.8530e-06
8:87529297 C A 0.972424 1.3947e-05
8:87530470 A G 0.177231 -1.3122e-05
8:87544174 A G 1.517259 8.1587e-07
8:87558210 T G 0.077152 3.5483e-05
8:87562330 C T 0.252617 -2.2086e-05
8:87563878 A G 0.444522 -2.1958e-05
8:87564804 G A 0.097648 5.4459e-05
8:87566159 A G 1.678813 1.0552e-05
8:87567193 T C 0.657359 6.5283e-06
8:87567528 T G 0.171064 -5.8997e-05
8:87567848 C A 0.824888 2.6031e-05
8:87568644 G T 1.500203 3.4271e-05
8:87568924 A G 0.048930 3.0731e-05
8:87569348 A G 0.059553 -3.5880e-05
8:87571252 G A 0.322121 -2.3516e-05
8:87573120 T C 0.426901 3.0635e-05
8:87573853 C T 0.242276 -1.9789e-05
8:87578131 T C 1.253175 5.4774e-05
8:87592652 A C 0.020572 9.6527e-07
8:87605448 A G 0.225265 -2.8057e-05
8:87605958 A G 0.020292 2.6983e-05
8:87617188 C T 0.519577 2.9276e-05
8:87622378 A G 1.813382 2.5315e-05
8:87627003 C T 0.493617 2.5790e-05
8:87628034 A G 0.190117 8.8159e-06
8:87628728 T C 0.191993 6.9739e-05
8:87629320 G A 1.946413 -8.0841e-06
8:87629825 G A 0.325468 -8.7076e-06
8:87630580 G A 0.058829 3.1302e-05
8:87642150 A C 0.597644 -3.0242e-05
8:87642538 G A 0.813259 -2.0534e-05
8:87643240 G A 0.154303 3.2635e-07
8:87660100 C T 0.130963 2.2766e-06
8:87666251 G T 1.282679 -6.4387e-06
8:87668403 A G 0.101524 6.0058e-06
8:87669084 T C 0.130606 -2.4627e-05
8:87669743 A G 0.818209 -5.2452e-05
8:87675958 C A 0.195472 1.1213e-04
8:87679303 C A 1.649907 -2.0245e-05
8:87680833 C T 0.207180 -2.3544e-05
8:87693474 A C 0.077359 -3.5816e-05
8:87717416 A T 0.050111 -5.7166e-05
8:87720419 C A 1.058677 -1.5477e-05
8:87735676 C T 0.099141 2.0114e-05
8:87738123 A G 0.527182 -1.6074e-04
8:87751870 C A 0.051001 -2.5266e-05
8:87755776 C T 0.046057 7.9298e-07
8:87774809 C T 0.305003 5.6668e-05
8:87777074 A C 0.044821 -7.1722e-06
8:87782582 C T 0.980006 7.8113e-05
8:87784959 C T 1.659624 8.4346e-05
8:87790552 G A 0.690852 -8.8161e-06
8:87798380 A G 1.832604 3.7723e-05
8:87798531 C T 0.364670 -2.8342e-05
8:87799876 A G 0.046440 -2.1627e-04
8:87800940 A G 0.170710 -4.7024e-05
8:87801135 G T 0.332154 -5.2619e-05
8:87801636 C T 0.050572 2.7433e-07
8:87806090 G A 0.159525 -6.1333e-05
8:87810123 A G 0.042318 1.5884e-04
8:87821164 T C 0.020241 -1.0711e-05
8:87821599 G T 1.423795 3.7297e-06
8:87824179 C G 0.020387 -1.1315e-05
8:87824751 C T 0.273198 5.6942e-05
8:87830503 A G 0.450040 -2.2779e-05
8:87836782 G A 1.305062 -1.7328e-05
8:87843034 A G 0.043652 7.2017e-06
8:87845431 A G 0.829887 8.1303e-06
8:87845545 G A 0.067044 1.5386e-06
8:87847772 G C 0.028653 8.9064e-06
8:87862534 A G 0.020994 7.8306e-07
8:87868901 G A 0.109901 -6.7798e-05
8:87869245 T C 0.287609 -2.5557e-05
8:87871734 G A 0.027540 -6.8015e-05
8:87876114 A G 1.341057 -6.7503e-05
8:87881105 A G 0.162408 -4.8321e-06
8:87883038 A G 1.285448 -5.9247e-05
8:87884197 G A 0.026755 2.9529e-05
8:87905913 A C 1.004554 -5.1759e-05
8:87910389 T C 0.061510 -3.9474e-05
8:87916821 C T 0.163622 -1.2435e-04
8:87922285 T C 0.658956 9.4370e-05
8:87922830 C T 0.024113 -5.7269e-05
8:87924522 G A 1.839173 -3.8680e-05
8:87936236 T C 0.094727 -4.9512e-06
8:87939964 G C 0.104036 -4.4240e-05
8:87940916 A G 1.062328 -5.1097e-05
8:87959736 T C 1.108317 -5.8981e-05
8:87961240 C T 0.114176 2.9630e-05
8:87965008 A G 0.022506 5.0900e-05
8:87973623 A G 0.094568 4.7970e-06
8:87975873 G A 0.065762 6.3243e-05
8:87979777 T C 1.077544 -7.0937e-05
8:87980821 T G 0.060134 1.9858e-04
8:87984852 G A 0.026060 1.5291e-05
8:88004932 G T 0.060582 -5.9079e-05
8:88007114 G A 1.160567 -1.4820e-05
8:88008589 A G 0.037631 -9.1111e-05
8:88011025 C G 0.319100 1.0511e-05
8:88014254 T C 0.022834 3.1012e-05
8:88035157 G T 0.617780 -2.1304e-04
8:88037170 C T 0.700505 -2.0795e-06
8:88043574 C A 0.777721 -5.9702e-05
8:88073756 C T 0.098781 2.0022e-04
8:88080246 G A 0.549980 -2.7582e-05
8:88088357 G A 1.068138 -2.8616e-04
8:88100869 T C 0.061040 4.8329e-04
8:88115347 T C 0.209971 -1.9174e-05
8:88146064 C T 0.618410 -3.2462e-05
8:88148087 G T 0.044967 4.3102e-05
8:88152043 A G 0.938688 -1.6680e-04
8:88155049 T G 0.025914 1.7906e-05
8:88161587 T G 0.460712 -4.3438e-05
8:88167097 T C 0.055710 -1.8064e-05
8:88191970 G A 1.836537 -1.2856e-04
8:88198684 G A 0.043542 -8.6030e-05
8:88202730 T C 0.040140 -1.8757e-05
8:88218888 T C 0.168834 3.6416e-05
8:88225235 G A 0.052169 8.4509e-06
8:88228828 G A 0.054912 6.3186e-04
8:88245643 G A 1.018011 -7.7733e-06
8:88255320 A C 0.241662 2.5132e-05
8:88258113 A G 0.059462 3.4492e-05
8:88266335 G C 0.037320 -1.0860e-04
8:88284473 T C 0.483046 -3.7889e-06
8:88289642 T C 0.028692 -9.2610e-05
8:88327180 G A 0.826183 9.5841e-06
8:88327235 A G 0.171652 -1.8667e-05
8:88357209 T C 0.058342 2.8234e-05
8:88377699 G A 0.835943 1.5855e-05
8:88381907 C T 0.132459 -9.2995e-06
8:88385077 A C 0.215492 -2.5083e-05
8:88404650 A G 0.231656 2.1473e-05
8:88405837 C A 1.945802 1.0622e-04
8:88406209 G A 0.026252 -1.1176e-04
8:88406738 T C 0.046453 -8.0343e-05
8:88407275 T C 1.049572 1.4094e-06
8:88413427 C T 0.701891 2.1748e-05
8:88417691 T G 0.084610 2.9417e-05
8:88432752 C A 0.053260 1.9106e-05
8:88447171 A G 0.094851 1.6766e-06
8:88447536 C T 0.036223 5.3690e-06
8:88457641 T C 0.104172 4.1345e-05
8:88465534 G A 0.537185 4.1987e-05
8:88467887 A G 0.090544 -3.5946e-05
8:88495748 T G 1.024888 1.8668e-05
8:88501606 G A 1.947945 1.0006e-04
8:88509375 G A 0.039751 3.6298e-05
8:88515393 T C 1.397653 -1.8307e-05
8:88516087 A G 0.458917 3.1261e-05
8:88520186 G C 0.050780 -9.6868e-05
8:88533806 T C 1.026732 2.6252e-05
8:88540597 G A 0.137893 1.6727e-05
8:88549180 A C 0.076931 1.6405e-04
8:88549242 G A 0.545926 1.2596e-04
8:88558499 T C 0.485328 3.7521e-05
8:88558575 G A 0.500248 9.0907e-06
8:88576356 A G 0.026011 2.3244e-05
8:88582767 A G 0.029650 6.3903e-05
8:88586894 A C 0.039111 -1.5881e-04
8:88589190 C T 0.109161 2.0033e-05
8:88590643 T C 1.542758 4.0745e-05
8:88595746 C T 0.695091 -1.5845e-05
8:88599622 C G 0.026924 -1.4937e-04
8:88606266 C A 0.065733 -1.2149e-05
8:88611547 G C 0.514585 -1.0557e-05
8:88612330 G A 0.084795 -2.0419e-05
8:88613023 A C 1.025953 -6.5582e-05
8:88613898 G A 0.463750 -5.0293e-05
8:88635942 A G 0.467151 -5.7030e-05
8:88636788 G A 0.504328 -1.6892e-05
8:88683968 G A 0.157448 -1.2715e-05
8:88684691 T C 0.075665 -5.8397e-05
8:88707191 C T 0.493091 3.8321e-05
8:88754614 C G 0.155108 8.9741e-07
8:88754691 C T 0.567400 -1.2080e-05
8:88760459 T C 0.041990 5.3628e-05
8:88783465 A G 0.642396 -6.0449e-05
8:88788057 G C 0.490511 -2.0648e-05
8:88792444 C G 0.135322 -2.3280e-05
8:88795281 C T 0.223924 -3.0166e-05
8:88800344 A C 0.031555 3.9115e-05
8:88825317 C T 0.332187 9.2865e-06
8:88836533 A G 0.285227 4.4709e-05
8:88840665 T C 0.035739 9.3247e-05
8:88842121 G A 0.038586 -1.2558e-04
8:88846911 C T 0.111553 -4.1482e-05
8:88846922 A G 0.076794 1.0313e-05
8:88868071 A G 0.199448 -1.3240e-05
8:88868340 A C 1.326396 -7.0938e-06
8:88873415 C T 0.096324 2.7528e-05
8:88883049 A G 0.044645 -6.5820e-05
8:88902333 T C 0.568737 -3.5496e-05
8:88906015 C T 0.092053 -5.5968e-05
8:88925914 C T 0.021798 -4.3066e-05
8:88929498 T A 0.037966 -5.0116e-05
8:88933558 G A 0.034496 4.3661e-05
8:88951114 A G 0.303303 4.1135e-06
8:88955895 A C 0.210828 1.1183e-04
8:88960182 A G 0.045181 -6.5140e-05
8:88970260 T C 0.075837 1.9452e-05
8:88984206 A G 0.070319 7.4834e-05
8:88988854 G A 0.031354 3.4165e-05
8:88990773 A G 0.163885 -9.5804e-05
8:89008336 C T 0.089310 -5.1972e-05
8:89009391 A C 0.056690 -4.0905e-05
8:89013409 G A 0.074542 3.4804e-06
8:89019298 T C 0.165355 -8.5760e-05
8:89030490 G A 0.191399 -1.9815e-05
8:89031066 G A 0.049952 7.0394e-05
8:89031613 T C 0.561720 -2.1283e-06
8:89033608 A G 0.080138 -2.6394e-05
8:89045137 A C 0.021484 -6.4613e-06
8:89061832 A C 0.057391 1.6862e-05
8:89071085 A G 0.116555 -2.9392e-05
8:89071882 G A 0.068346 -1.6440e-04
8:89080413 A G 0.240939 7.0007e-05
8:89083979 G A 0.505672 -1.1837e-05
8:89085386 A G 0.063153 -6.8012e-05
8:89088470 G A 0.046823 -1.1330e-04
8:89089426 C T 0.476178 -4.7638e-05
8:89093270 C T 0.076392 -4.1929e-06
8:89093298 C T 0.902426 2.3343e-05
8:89105362 C T 0.037044 2.1711e-05
8:89105615 T G 0.248138 4.0207e-05
8:89114156 A G 0.446372 5.3168e-05
8:89115041 C T 0.225460 6.2540e-05
8:89125990 C T 0.206949 2.3460e-05
8:89126488 C T 0.472770 1.3774e-05
8:89130456 G A 0.021824 -5.1246e-05
8:89150361 T G 0.031354 -1.7132e-06
8:89151043 G A 0.113420 6.8759e-05
8:89155126 G A 0.065314 -1.6111e-04
8:89168500 C T 0.050238 3.1008e-05
8:89175378 A T 0.107399 -6.0107e-06
8:89177987 T C 1.030273 1.4751e-05
8:89180432 G A 0.140028 -9.4009e-06
8:89194093 A C 0.043659 -2.5166e-05
8:89205877 T C 0.065305 3.6959e-05
8:89207265 A C 1.587799 9.2451e-05
8:89209945 C T 0.236291 -4.8149e-05
8:89212458 G A 1.643980 3.3798e-05
8:89216596 A G 0.103760 9.7587e-05
8:89223569 A G 1.645872 1.7685e-05
8:89224097 C T 0.057606 -1.9717e-05
8:89224300 G A 0.119596 -4.4514e-07
8:89226636 T C 0.183700 -2.0770e-05
8:89257220 C T 0.093390 2.9835e-06
8:89262825 C A 0.056200 8.0278e-05
8:89268529 G A 0.124160 2.9421e-05
8:89273385 T C 0.060647 -7.8218e-05
8:89281781 G A 1.673403 1.9160e-05
8:89295739 A C 0.074445 -3.1207e-05
8:89298359 G A 0.260773 1.8746e-05
8:89304622 G A 0.115474 -9.2117e-05
8:89304721 C A 0.170795 1.3864e-05
8:89309845 C G 0.077927 9.2711e-05
8:89327637 T G 0.040845 -4.5622e-05
8:89334509 C T 0.481920 -2.4295e-05
8:89335728 C A 0.065259 -7.7507e-05
8:89340301 T C 0.053081 -1.1605e-04
8:89343912 T G 0.049816 -9.7041e-07
8:89352314 G A 1.398679 2.3207e-05
8:89354371 A G 0.201623 9.4611e-06
8:89361555 G A 0.198332 1.4033e-05
8:89362209 A G 0.060608 -4.0301e-05
8:89371069 T C 0.379438 -5.2733e-05
8:89378750 T C 0.085805 -2.7356e-05
8:89393211 A G 0.070939 1.2482e-04
8:89402524 G A 1.399289 2.5994e-05
8:89408785 G T 0.026768 -1.1058e-04
8:89416077 A G 0.050962 -5.0261e-05
8:89418769 A G 0.027397 4.9224e-05
8:89432719 G T 0.044305 4.6109e-05
8:89449328 C T 0.136938 2.5208e-05
8:89486235 A G 0.063558 7.4153e-06
8:89498225 C A 0.189614 1.8755e-05
8:89501797 T C 0.071592 -1.7870e-05
8:89513786 C A 0.110424 -1.0023e-04
8:89520084 T C 0.163381 2.4460e-05
8:89530470 T C 0.214681 -5.9808e-06
8:89531215 G A 0.093289 1.6374e-05
8:89533747 A G 0.024372 1.0033e-04
8:89550545 A G 0.135046 1.8318e-05
8:89552515 G A 0.026498 -3.9513e-05
8:89552622 G T 0.338402 -3.3114e-05
8:89565212 C T 0.023337 -5.2963e-05
8:89585048 A G 0.338016 -3.4327e-05
8:89597291 A G 0.053974 -1.0336e-05
8:89602914 A G 0.064996 -8.4390e-05
8:89605388 C A 0.088762 1.6419e-05
8:89606340 T G 0.086295 -1.9140e-05
8:89652586 T C 0.028050 5.9191e-05
8:89653153 C T 0.084351 -1.7353e-05
8:89677161 G A 0.315993 4.5821e-06
8:89680865 G A 0.052954 1.4171e-05
8:89687020 T C 0.169432 4.5226e-05
8:89693007 C A 0.047307 8.9642e-05
8:89697935 A G 0.054035 -5.6062e-05
8:89729597 A G 0.655041 -1.6087e-05
8:89743998 T C 0.062906 -6.5410e-05
8:89747751 C T 0.646804 -1.7959e-05
8:89751997 A G 0.109599 1.7288e-05
8:89760620 G A 0.343900 -1.3232e-05
8:89761889 T C 0.050923 1.8907e-05
8:89763009 G A 1.480699 1.0849e-05
8:89764001 A G 0.053548 3.4215e-05
8:89771080 A G 0.037878 1.9100e-05
8:89772438 G A 0.081975 4.5691e-05
8:89772613 C T 1.736679 3.1918e-06
8:89779749 C A 0.136520 1.9508e-05
8:89795139 T G 0.056096 3.8171e-06
8:89800669 C T 0.130473 1.8764e-05
8:89801396 C T 0.123663 1.1886e-05
8:89806185 T G 0.354063 -2.1909e-05
8:89807932 A G 0.147805 -3.2655e-05
8:89809252 T C 1.246349 1.2446e-05
8:89820819 G A 0.049131 -1.8540e-04
8:89850014 C A 1.876152 -2.8979e-05
8:89851181 G A 1.254055 -6.7515e-06
8:89856333 C A 1.450650 2.3672e-05
8:89864220 C T 0.529074 -1.4390e-05
8:89866206 C A 0.021182 8.8046e-06
8:89866534 A G 0.419426 -9.0328e-06
8:89875324 A C 0.064493 4.7525e-05
8:89875994 C T 1.438352 3.0021e-05
8:89876276 C T 0.284325 1.7509e-04
8:89885268 A C 0.095367 -7.7388e-05
8:89885524 T C 0.021295 -1.6576e-05
8:89886631 G A 0.114461 -1.9963e-05
8:89886755 C A 1.429342 4.4150e-05
8:89891698 G A 0.299693 1.0428e-04
8:89908404 G A 0.023814 1.0385e-05
8:89932366 A G 0.544757 6.6477e-06
8:89938931 T C 0.094150 -2.3624e-05
8:89939740 A G 0.057210 8.0207e-06
8:89940602 G A 0.262257 5.3817e-05
8:89941214 T C 0.468972 3.3849e-06
8:89952714 G A 0.063094 9.0712e-05
8:89954722 C G 0.060446 -1.5628e-04
8:89980087 G A 0.201792 -2.7401e-05
8:89983970 G A 0.059190 3.5887e-05
8:89986154 C T 1.118311 -5.0702e-05
8:89986241 A G 0.076746 5.5685e-05
8:90000296 C T 0.049615 -7.2955e-05
8:90007146 G T 0.031250 2.5650e-05
8:90012450 C T 0.024087 -3.3232e-06
8:90020164 C T 0.386319 2.3488e-05
8:90021828 G C 0.605216 -3.9809e-05
8:90046079 C T 0.030737 2.3734e-05
8:90050625 G A 0.064960 -2.4994e-04
8:90052153 T C 0.060192 7.7060e-05
8:90061475 A G 0.572999 -1.6120e-05
8:90068271 C T 0.021815 -5.8686e-05
8:90068999 G T 0.201201 1.0715e-05
8:90069524 G A 1.286739 1.7262e-05
8:90074929 G C 0.237670 -8.3429e-05
8:90075919 T C 0.044308 -4.6388e-06
8:90081326 A G 0.033457 9.0559e-05
8:90086083 G A 0.077470 -1.1546e-06
8:90093243 A G 0.095101 -2.3446e-05
8:90093816 A C 1.850416 2.5437e-06
8:90093870 C T 0.160042 6.8033e-06
8:90108301 T C 1.279070 2.9463e-05
8:90108827 A G 0.066596 3.8898e-05
8:90123443 G A 0.107739 7.4179e-05
8:90125609 T A 0.059965 -4.3269e-05
8:90131968 A G 0.078492 -4.7132e-05
8:90141406 C T 0.025482 5.3223e-05
8:90143731 A G 0.609770 -6.9083e-05
8:90149285 A G 0.027855 -5.5844e-05
8:90159006 C T 0.135384 4.1859e-05
8:90162783 A G 0.027787 -8.7237e-05
8:90163947 T C 0.029790 -2.3525e-05
8:90171757 C T 1.845583 2.5877e-06
8:90172919 A G 0.069664 -4.2549e-05
8:90186631 G A 0.065045 5.3012e-05
8:90199010 C T 0.117577 5.5737e-06
8:90199318 T C 1.938243 -2.1029e-05
8:90200909 A G 0.072601 -1.0796e-04
8:90201102 C A 1.939077 -1.3232e-05
8:90205075 A G 0.051672 -5.6698e-05
8:90205426 T C 0.557468 -4.4762e-05
8:90211013 C T 1.023804 3.0923e-05
8:90212048 A G 0.042373 -2.3758e-05
8:90217237 T C 0.023123 4.7229e-05
8:90218284 T C 0.047492 -8.9731e-05
8:90224795 C G 0.063117 8.9828e-05
8:90246044 T G 0.089823 -3.9160e-05
8:90254532 G A 0.673705 -8.5748e-06
8:90257990 T C 0.578993 5.0801e-06
8:90258092 T C 0.392259 1.8954e-04
8:90262326 C T 0.025615 -9.2121e-06
8:90277338 A G 0.048388 -8.9223e-06
8:90284047 C T 0.373323 -2.8394e-04
8:90293273 T C 0.068505 5.1015e-05
8:90300185 G A 0.045554 -6.8141e-05
8:90308657 C T 1.335241 -5.7097e-07
8:90315858 T C 0.054941 -6.3105e-05
8:90316710 A G 0.040741 -3.7812e-06
8:90321647 G A 1.339113 -4.6753e-06
8:90322822 G A 0.064172 -1.6761e-05
8:90329970 A G 0.044207 8.4166e-06
8:90339740 C T 1.200240 -1.0786e-05
8:90344763 C T 0.023421 -5.2004e-05
8:90346979 G A 0.144988 -1.9975e-05
8:90357820 T C 0.607319 1.3699e-05
8:90359770 C T 0.041033 -9.4645e-06
8:90361672 A G 0.082666 5.8895e-05
8:90369994 T C 1.043548 -1.1133e-05
8:90374129 T C 0.040228 -1.4999e-05
8:90377753 T C 0.046973 -1.4757e-05
8:90378188 C T 0.104676 -2.2137e-05
8:90385087 G A 0.423532 -1.6201e-05
8:90409007 A G 0.744069 -2.3123e-05
8:90413747 C T 0.050303 3.0289e-05
8:90421480 T C 0.123030 -8.3465e-05
8:90432493 G A 0.021422 -4.8276e-06
8:90434722 C A 0.163703 9.6224e-06
8:90449190 A G 0.402214 -1.1520e-05
8:90455863 T G 0.113014 8.6180e-05
8:90469618 T C 0.026158 7.2876e-07
8:90477272 T C 0.122274 -7.4196e-05
8:90483949 C T 0.037284 -2.8544e-05
8:90489134 A G 0.043422 -4.3808e-05
8:90505208 G T 0.020325 1.3579e-05
8:90505211 C T 0.160308 1.9203e-05
8:90508864 C T 0.056655 4.2354e-05
8:90526040 T C 0.033103 -4.0360e-05
8:90527269 T C 0.023055 -1.5388e-05
8:90527632 C T 0.771385 -3.8221e-05
8:90529130 A G 0.020860 1.8684e-05
8:90530743 C T 0.374878 7.9215e-06
8:90534579 C T 0.098064 3.7759e-05
8:90540705 T C 0.063928 -3.3813e-05
8:90544289 G T 0.083510 -7.3200e-05
8:90564114 A G 0.569182 5.9514e-05
8:90574855 T C 0.111550 -6.9465e-05
8:90578495 G A 0.950898 6.3525e-06
8:90589366 T C 0.116227 4.9560e-05
8:90590606 T G 0.046619 2.1379e-05
8:90594789 G A 0.173265 1.4421e-05
8:90595852 A G 0.123579 -2.7348e-05
8:90597499 G A 0.028592 -6.0127e-05
8:90607469 G A 0.383015 5.4367e-05
8:90613278 A C 0.755504 1.4080e-05
8:90614604 A G 0.186874 1.1412e-04
8:90621424 G A 0.093728 -2.5461e-05
8:90622098 T C 0.048985 3.8758e-05
8:90623228 T C 1.548480 -7.4810e-06
8:90628008 C T 0.417378 8.8253e-06
8:90629446 G A 0.535413 4.0118e-05
8:90630648 C A 0.058329 -1.6463e-05
8:90630876 C T 0.290972 -3.8906e-05
8:90637269 A G 0.205719 -4.8295e-05
8:90638201 C T 1.434447 4.0289e-05
8:90638305 G A 1.012902 1.6748e-05
8:90638343 C A 0.062007 1.2023e-04
8:90656988 C T 1.113523 -4.1028e-05
8:90682283 T A 1.065129 -4.8307e-05
8:90682717 C T 0.209422 -7.2068e-05
8:90691111 C A 0.057297 1.2330e-06
8:90697779 T C 0.047258 -2.4386e-05
8:90702092 T G 0.057421 -2.1609e-05
8:90705949 C T 0.358724 -2.5968e-05
8:90717376 G A 1.175663 7.2283e-06
8:90769134 A C 0.061348 1.2107e-06
8:90773246 A G 0.228225 4.1346e-05
8:90778513 A G 1.179555 1.8852e-07
8:90784979 C T 0.171944 -5.3146e-05
8:90793741 A G 0.061741 5.4159e-06
8:90795283 A G 0.065769 1.3513e-05
8:90798041 A G 0.075425 1.0271e-05
8:90802993 T C 0.046943 3.4338e-05
8:90804690 A G 0.111193 2.3151e-05
8:90805254 A G 0.156900 5.6198e-05
8:90809919 T C 0.093082 6.8412e-05
8:90823687 G A 1.062523 1.2443e-05
8:90828189 G T 0.052412 8.0271e-06
8:90837362 C A 0.343290 -1.7135e-05
8:90837994 C T 0.896798 1.9592e-05
8:90841240 T C 1.305536 7.1181e-06
8:90849305 A C 0.347818 -3.0763e-05
8:90857841 G A 0.070894 -2.9503e-05
8:90861273 A G 0.028939 -1.0923e-04
8:90869980 T C 0.779325 2.2110e-06
8:90881910 T C 0.767052 -2.5499e-05
8:90888750 A G 0.093838 -2.1660e-05
8:90888786 T C 0.412665 -1.9188e-05
8:90892267 G A 0.489307 -2.4270e-05
8:90898997 G A 0.107785 -1.3771e-05
8:90903135 C T 0.038943 -6.7626e-05
8:90915308 T G 0.368484 -4.3146e-05
8:90918052 G A 0.100696 -6.7336e-05
8:90922743 C A 0.049481 -1.2256e-05
8:90939625 T C 0.033347 1.8563e-05
8:90945833 G A 0.105146 -3.6230e-05
8:90949724 A C 0.666742 -4.0137e-05
8:90949880 C A 0.740522 -7.1057e-05
8:90964017 G A 0.103572 1.6512e-05
8:90965053 C T 0.196202 -4.3022e-05
8:90973738 G A 0.078034 1.6894e-06
8:90990479 G C 0.642305 -3.5859e-05
8:91005798 T G 0.038790 -1.4014e-04
8:91018214 G A 0.142946 4.3659e-04
8:91018507 A T 0.058868 1.1455e-05
8:91022867 A G 0.122079 -4.0459e-06
8:91026198 G A 0.050046 3.5212e-05
8:91032331 C G 0.102910 -2.3015e-05
8:91040394 T C 0.063237 -1.5995e-05
8:91055453 A G 0.081754 -6.3142e-06
8:91064126 A G 0.076012 1.8038e-05
8:91064635 G A 0.093224 7.3000e-05
8:91069944 T C 0.349925 -2.6403e-05
8:91081655 A G 0.024739 7.1102e-06
8:91083960 C T 0.044363 1.5513e-05
8:91098256 T C 0.038560 -1.6955e-04
8:91131883 T C 0.054428 -1.1861e-05
8:91132141 G A 1.452903 2.7611e-05
8:91144166 G T 0.038469 -1.5164e-05
8:91144724 C T 1.344238 3.1197e-05
8:91150304 T C 0.106350 -2.7891e-05
8:91152435 C A 0.177423 -2.4150e-05
8:91156222 C T 0.084396 3.7715e-05
8:91167635 G A 0.052377 -3.3451e-05
8:91175874 T C 1.468524 1.3626e-05
8:91180170 G T 0.069738 -1.8124e-05
8:91186718 T C 1.474308 4.8924e-05
8:91189868 A G 0.055590 1.1278e-05
8:91190214 T C 0.574975 -3.8936e-05
8:91191332 T C 0.516165 -3.2298e-05
8:91191414 G T 0.565404 -4.3437e-05
8:91193959 G A 0.049894 -1.0218e-05
8:91197780 T C 1.822821 -1.4189e-05
8:91201495 C A 0.137802 -1.7358e-04
8:91208410 A G 0.130220 -1.6727e-06
8:91212148 G T 0.517071 -7.7175e-05
8:91212707 T C 0.417712 -1.1927e-04
8:91228811 G T 0.648105 -6.3889e-05
8:91229154 T C 0.298444 3.0257e-05
8:91239930 A G 0.045450 -4.9877e-05
8:91240350 A G 0.043746 3.3222e-06
8:91248548 A C 0.096191 -9.8652e-05
8:91257753 C T 0.676924 -1.1788e-04
8:91267588 A G 0.617306 -2.3973e-04
8:91288667 G A 0.102059 -5.6516e-05
8:91298903 T C 0.064983 1.3697e-04
8:91303333 A G 0.631451 -7.2958e-05
8:91305942 C T 0.125698 -1.7970e-05
8:91306090 C T 0.111462 -4.6856e-05
8:91313538 C T 0.035593 -1.4366e-05
8:91329260 C T 0.067973 -3.4220e-05
8:91333960 T G 0.690651 -6.9473e-05
8:91336887 A G 0.753255 -1.9651e-04
8:91350756 G A 0.595128 -4.3250e-05
8:91355968 A G 0.745491 -1.7440e-04
8:91363648 C T 0.648414 -5.3834e-05
8:91374079 G T 0.041805 2.2465e-05
8:91379014 A G 0.029436 1.8636e-06
8:91397466 G A 0.847466 -5.2066e-05
8:91397666 A C 0.211409 -6.8208e-05
8:91398545 T C 0.073834 -4.2710e-05
8:91416071 G A 0.722099 8.4968e-06
8:91421815 G A 0.036943 3.8048e-05
8:91431818 T C 0.635911 2.8475e-07
8:91444998 A G 0.040423 -8.0111e-05
8:91452525 G A 0.025713 -9.7909e-06
8:91456744 T C 0.040773 1.9263e-06
8:91457626 G A 0.777578 3.4638e-05
8:91467079 G A 0.086564 -2.9208e-05
8:91475527 A G 0.022013 -3.3886e-06
8:91476954 G A 1.955442 -4.9462e-05
8:91479755 T G 0.777659 1.1960e-05
8:91486683 G T 0.099158 -7.1684e-05
8:91488124 G A 0.024116 -2.0805e-05
8:91502334 A G 0.064662 9.1260e-05
8:91515272 G A 0.049780 -3.8965e-05
8:91521855 T C 0.044347 -6.6404e-05
8:91533118 A G 0.042451 5.2091e-06
8:91538474 C A 0.693864 -4.8216e-06
8:91543032 T C 0.039864 -2.8753e-05
8:91543973 G A 0.039046 9.7854e-06
8:91551126 A G 0.053000 -7.1828e-05
8:91580885 C T 0.263364 -1.5282e-04
8:91581518 G T 0.074724 -5.7382e-05
8:91592695 C T 0.046898 -1.0461e-04
8:91599655 A G 0.022801 2.4284e-05
8:91606610 C T 0.142385 -2.1684e-05
8:91607675 T C 0.127675 2.2186e-05
8:91617558 A G 0.053600 -9.6368e-05
8:91617934 A G 0.338636 2.2972e-05
8:91619162 G A 1.940849 9.6572e-05
8:91622488 C T 0.276882 -4.0174e-05
8:91625621 T C 0.090631 7.4051e-06
8:91626995 A G 0.112916 8.8211e-05
8:91627046 C T 0.039744 2.2877e-04
8:91641098 C T 0.074918 -6.0931e-05
8:91691631 A G 0.895759 -1.2762e-04
8:91726421 T C 0.048615 3.6597e-05
8:91777389 T C 0.088534 -4.2398e-06
8:91777848 G A 1.002292 -1.4385e-04
8:91781731 G A 0.035687 3.0675e-05
8:91787009 C T 0.110044 4.0939e-05
8:91797902 C T 0.435320 4.6756e-06
8:91804501 A G 0.090144 9.6250e-06
8:91807448 A G 0.531025 -2.8501e-05
8:91809593 G A 0.066648 -6.6078e-05
8:91833096 G T 0.066200 3.4233e-05
8:91833431 T C 0.056609 -6.0171e-05
8:91835733 G A 0.141372 -1.3134e-04
8:91835820 T G 0.060942 -9.1413e-05
8:91837264 A C 0.021562 1.7608e-05
8:91837786 A C 0.092731 -3.8873e-05
8:91852033 A G 0.102092 -1.0085e-04
8:91894514 C T 0.514046 -8.6292e-05
8:91897705 T A 0.069673 6.3027e-05
8:91914131 T G 0.026054 4.4327e-05
8:91928782 A G 0.054863 1.2460e-05
8:91931748 T C 0.088612 -6.1914e-05
8:91932377 C T 0.702579 -8.9086e-05
8:91942390 C A 0.035830 -8.8030e-05
8:91964558 A G 0.163800 1.0075e-06
8:91966595 G A 0.134676 3.4829e-05
8:92044183 A G 0.096490 8.4422e-05
8:92046668 T G 0.021227 5.5432e-05
8:92056959 G A 0.136695 4.2262e-05
8:92059531 G T 0.065837 5.8716e-05
8:92064862 G A 1.431334 1.7766e-04
8:92068190 C T 0.083974 1.9428e-04
8:92075861 T C 0.075340 -6.8275e-05
8:92083230 T C 1.273481 8.0413e-05
8:92095631 G A 0.139214 3.8552e-05
8:92097355 G A 0.062776 -2.8311e-05
8:92121530 T G 0.065947 4.5678e-05
8:92123208 C T 0.240354 2.7522e-05
8:92123340 A G 1.212126 8.4755e-05
8:92126353 T C 0.049563 3.7104e-05
8:92129222 C T 0.139973 -1.0790e-04
8:92136728 T C 1.128055 4.8244e-05
8:92144321 T C 0.089252 2.8551e-05
8:92153391 C T 0.125766 4.6852e-05
8:92158920 G A 0.141732 4.3783e-05
8:92183567 T C 1.360814 1.7029e-04
8:92184442 G A 0.022909 -3.7841e-05
8:92193751 G A 0.032234 -7.0478e-05
8:92195910 T C 0.129071 -1.1160e-05
8:92213022 A T 0.042798 3.3775e-07
8:92225193 T C 0.043029 -9.5616e-05
8:92231942 T C 0.062413 -6.9162e-05
8:92242762 C A 1.187585 4.7686e-05
8:92265523 T C 1.245703 -1.5353e-05
8:92282600 A G 0.067119 -1.0048e-04
8:92284206 A G 0.129775 1.9216e-05
8:92290315 G A 0.325831 4.7034e-06
8:92295115 T C 0.062267 1.6677e-05
8:92300107 T C 1.330833 5.5394e-05
8:92311756 C T 0.159467 7.8616e-05
8:92329034 A G 0.029244 5.3072e-05
8:92333455 G A 0.054383 1.7483e-06
8:92341677 T C 0.194865 -1.4558e-05
8:92345601 G A 1.320752 1.3125e-04
8:92346523 G A 0.060864 -4.9970e-05
8:92348251 T C 0.099703 -7.2345e-06
8:92354673 A G 0.480212 -4.9582e-06
8:92354921 A G 1.741391 1.3047e-04
8:92358773 G A 0.111342 -2.5920e-05
8:92359548 A G 0.029007 -9.5086e-05
8:92361206 A G 0.795086 1.6589e-05
8:92377756 C G 0.798857 -4.0092e-06
8:92379158 A G 0.083010 -9.6853e-05
8:92382807 T C 0.354657 2.2672e-06
8:92395500 C T 0.072289 -8.7472e-05
8:92396090 C T 0.127730 1.2680e-04
8:92396421 A G 0.045499 7.6214e-05
8:92400017 C T 0.028352 -7.2817e-05
8:92409428 G T 0.056272 2.3518e-05
8:92419893 G A 0.022026 5.9394e-05
8:92420120 C T 0.034775 1.4355e-05
8:92434547 T G 0.075165 -5.9668e-05
8:92459977 A G 0.041228 -2.2447e-05
8:92462694 A G 0.123897 9.7200e-06
8:92481687 A G 1.940612 -5.1288e-05
8:92501812 C T 0.071322 -5.6281e-05
8:92513233 C T 0.025145 -2.5459e-05
8:92528310 A G 1.407400 -5.8553e-05
8:92531120 C T 1.133991 -5.4683e-05
8:92546836 G A 0.505364 -5.6144e-06
8:92588909 G A 0.071131 1.4325e-05
8:92603391 C A 0.037800 -1.5145e-05
8:92627508 G A 0.025473 -6.6105e-05
8:92640556 T C 1.136646 -4.4909e-05
8:92653740 C T 1.157857 -2.0814e-05
8:92660078 C A 1.966936 -4.7188e-05
8:92676044 G A 0.245512 -1.0768e-04
8:92685569 G A 0.909174 3.0715e-05
8:92702960 G T 0.116685 -2.9076e-05
8:92752240 G T 0.026761 -5.1340e-05
8:92763992 A G 0.105052 -7.2649e-05
8:92765932 T C 0.245996 1.2520e-06
8:92766829 C T 1.009945 2.8431e-05
8:92785127 C T 0.865496 1.5428e-05
8:92786474 T C 0.189847 -1.6989e-04
8:92814026 A G 0.892838 3.4687e-05
8:92814660 A C 0.028076 7.9291e-05
8:92815279 T G 0.038949 1.2267e-05
8:92816426 C T 0.597683 1.3368e-04
8:92837615 C T 1.301654 1.0886e-05
8:92838980 T C 0.160347 -7.9799e-05
8:92852705 G A 0.035492 4.0950e-05
8:92858211 C T 0.384609 -2.9268e-05
8:92864224 T G 1.118915 -1.2446e-05
8:92866188 A G 0.213583 -1.4019e-05
8:92867821 T C 1.110768 -1.9754e-05
8:92868902 T C 0.072121 2.9835e-05
8:92869618 C T 0.493721 -2.3557e-05
8:92870759 G A 0.744092 -1.5830e-05
8:92875158 A G 0.057719 7.2931e-05
8:92875269 T G 0.084016 -1.4805e-05
8:92878400 A G 0.384547 8.2731e-05
8:92880701 C G 0.075798 4.3844e-05
8:92889152 G T 0.072309 -3.4515e-05
8:92891847 G A 0.177205 -6.2662e-04
8:92900309 A G 0.380801 8.1458e-05
8:92902131 G A 0.021779 -9.6005e-05
8:92916704 A C 0.087434 9.8714e-06
8:92919187 G T 0.844658 -4.6877e-05
8:92922516 G T 0.133319 5.5240e-06
8:92923374 A G 0.066116 1.5492e-05
8:92925065 A C 0.100592 9.8769e-06
8:92945933 C T 0.050880 3.9849e-05
8:92948073 A G 0.209792 9.8145e-05
8:92948617 C T 0.945984 -2.9081e-05
8:92965409 T C 0.533112 -1.2546e-04
8:92965483 T G 0.098155 -2.5309e-06
8:92966406 A G 0.039640 -1.8548e-05
8:92966495 T C 0.939399 -2.4512e-05
8:92967910 A C 0.303079 4.2025e-05
8:92968346 T C 0.158458 -2.5560e-04
8:92976943 T C 1.742667 2.0345e-04
8:92981677 A G 0.086817 -5.4087e-05
8:92982013 C T 0.065726 1.9275e-05
8:92984848 A G 0.067593 -4.4180e-05
8:92986883 C T 0.069732 -1.8964e-05
8:93011154 T C 0.060017 8.7990e-05
8:93015817 T C 0.034704 6.4870e-06
8:93043125 G A 0.186757 7.8814e-05
8:93057478 C T 0.454152 -2.6026e-04
8:93075639 A C 0.078755 -2.2083e-05
8:93094502 A T 0.134598 -7.2667e-05
8:93121945 C A 0.026109 1.1093e-04
8:93122755 T C 0.049063 5.9302e-05
8:93131256 G T 0.024658 -3.5181e-05
8:93134275 G A 0.043194 5.3423e-05
8:93147670 A G 0.126513 2.0871e-05
8:93153495 A G 0.045509 -3.0285e-05
8:93162375 A G 1.266687 9.7543e-05
8:93167725 A G 0.061173 -1.5145e-04
8:93173907 T C 0.252627 -1.1397e-05
8:93176856 C T 1.531297 8.4776e-05
8:93181732 C T 0.060754 -7.9897e-05
8:93182601 A G 1.211198 1.0344e-04
8:93184049 C G 0.055931 -1.7880e-05
8:93187720 C A 0.075483 -4.3110e-05
8:93188401 C T 0.175624 6.9831e-05
8:93190014 G T 1.153174 -2.1158e-05
8:93199456 G A 0.751457 1.7272e-05
8:93208962 G A 0.032922 2.0804e-05
8:93210580 T G 0.050708 1.9772e-05
8:93213395 G A 0.126792 8.6807e-05
8:93217318 C T 1.739924 2.8049e-05
8:93219721 G A 0.037414 1.6860e-04
8:93219949 G A 0.028569 3.1165e-05
8:93240419 C T 0.671033 -2.2838e-05
8:93244504 G A 0.799627 1.5862e-05
8:93246242 G T 0.536870 3.3074e-05
8:93249317 T C 0.053337 1.4899e-05
8:93266619 G A 0.285162 2.4659e-06
8:93274690 G A 1.466794 -2.7151e-05
8:93275947 G C 0.043211 3.6979e-05
8:93288731 C T 0.047583 -6.2944e-05
8:93291163 C A 0.520869 -1.7927e-05
8:93311945 C G 0.084000 1.5101e-05
8:93313269 G A 0.051010 -5.2533e-06
8:93313342 A G 1.444538 -6.0588e-06
8:93314586 C A 0.146020 8.6421e-05
8:93329844 A G 1.978010 3.9630e-05
8:93332789 C T 0.060627 2.5936e-05
8:93358410 C T 0.366900 -5.2365e-06
8:93390072 A G 0.034398 5.4063e-05
8:93408133 T C 0.064272 2.5389e-05
8:93410396 A G 0.558954 -6.1473e-06
8:93415393 A G 0.099869 -1.7776e-05
8:93418040 A G 0.134647 -8.5905e-05
8:93427238 C T 0.491731 3.4619e-05
8:93431736 G A 0.567711 9.1141e-06
8:93442544 T G 0.035424 -3.9955e-05
8:93448523 A G 0.055243 8.3180e-05
8:93454660 C T 0.175475 9.2740e-06
8:93458872 A C 1.241523 -4.4743e-05
8:93466667 C T 0.036333 1.5459e-04
8:93466714 A G 0.079794 -3.4279e-05
8:93475137 A G 0.192262 -5.8402e-05
8:93475918 C T 0.071527 -8.7367e-05
8:93482793 A G 0.037972 -3.3840e-06
8:93483125 A G 0.678784 -1.2542e-04
8:93488906 C A 0.490141 2.1153e-04
8:93493264 T C 0.744335 -1.5760e-04
8:93493736 T C 0.727214 -2.2664e-04
8:93501729 C T 1.077395 -2.0489e-05
8:93504197 T C 1.264808 -3.9924e-05
8:93505724 G A 0.148691 -5.0865e-05
8:93521585 G T 0.040552 -3.2486e-05
8:93521765 G A 0.182509 -4.6983e-05
8:93524692 G A 1.561337 -6.6006e-05
8:93534714 T C 0.371622 -4.0188e-05
8:93535437 T C 0.542057 -6.9766e-05
8:93548986 A G 0.029020 6.3683e-07
8:93549842 C T 0.967111 2.8695e-05
8:93551834 T C 0.068836 3.1304e-05
8:93552442 C A 0.027339 2.0158e-06
8:93553458 C T 0.943436 3.6723e-05
8:93553737 C T 1.005914 -1.8693e-05
8:93554257 T C 0.888603 9.2992e-07
8:93556340 C A 0.036190 7.7709e-05
8:93557697 G A 0.025817 -5.9343e-05
8:93557767 T C 0.068258 -3.2753e-05
8:93559251 T C 0.184268 2.9510e-05
8:93562238 A C 0.042867 2.3003e-04
8:93562657 A G 0.108314 -4.0653e-05
8:93563752 C T 0.195683 1.0712e-05
8:93567901 G A 0.095834 1.1173e-06
8:93577910 G T 1.200957 -1.5693e-06
8:93583050 A G 0.037401 7.5017e-05
8:93584392 C T 0.267804 4.0853e-06
8:93586384 T C 0.092965 -8.1895e-05
8:93586574 A C 0.186400 2.8449e-05
8:93587077 G A 0.068567 -4.5389e-05
8:93593396 G A 0.096814 -3.1706e-05
8:93593492 C T 0.403778 1.2651e-05
8:93594451 A G 0.069410 -1.2523e-04
8:93595938 C T 0.038686 -5.2199e-05
8:93599375 T C 1.175884 3.8920e-05
8:93602448 A G 0.081848 2.0982e-05
8:93604971 A G 0.038563 3.3432e-06
8:93607935 A G 0.588159 1.9841e-05
8:93609359 T C 0.073743 -3.2801e-05
8:93615589 A G 0.480362 9.5976e-07
8:93615885 T G 0.049335 -2.4560e-04
8:93624992 G T 0.165679 3.6393e-05
8:93632291 T A 0.100537 -9.3036e-05
8:93633458 T C 1.110631 -2.8851e-05
8:93637089 G A 0.445807 -3.3766e-05
8:93640142 G C 0.092231 -1.3102e-04
8:93645091 G A 0.035586 -2.3865e-05
8:93658165 A G 0.283942 1.1993e-06
8:93658983 T C 0.075253 4.0114e-06
8:93664657 T C 0.078242 -1.0315e-04
8:93681308 G A 1.341645 3.8114e-05
8:93693534 G A 0.028326 2.1410e-05
8:93696600 C T 0.372142 -3.1470e-05
8:93755988 C G 0.071874 -1.3046e-05
8:93769298 A G 0.043529 2.0382e-05
8:93770833 T G 0.186585 -2.2623e-05
8:93793397 C T 0.072965 -2.4626e-05
8:93821273 G A 0.150395 1.1712e-04
8:93853322 T C 0.343884 -2.4729e-05
8:93856877 T C 0.064298 -4.0102e-06
8:93869438 C T 0.053461 -5.1099e-05
8:93870624 A G 0.366124 -2.2885e-05
8:93876369 T C 0.042049 -2.3233e-05
8:93891174 C G 0.062503 -6.6673e-05
8:93897249 A G 0.042104 -1.8117e-05
8:93900803 A G 1.962070 -1.4658e-05
8:93901375 G A 0.021214 2.6280e-06
8:93901915 G A 0.021792 1.5452e-05
8:93928524 C G 0.936630 -1.4494e-04
8:93937148 C T 1.300067 -7.1464e-05
8:93943731 T C 0.105617 1.5623e-09
8:93953275 C T 0.255872 -1.2337e-05
8:93965636 G C 1.300910 1.3398e-04
8:93977436 C T 0.034015 -1.8095e-04
8:93978009 A G 0.057950 3.0949e-05
8:93990385 G T 0.142586 4.5654e-05
8:93994884 G A 0.065876 2.6309e-05
8:93996721 G A 0.526971 1.1901e-04
8:93997953 C T 0.390094 2.7267e-05
8:94002095 T C 0.184161 3.8049e-05
8:94004945 G A 0.032717 -1.5032e-05
8:94023864 G A 0.021620 4.0303e-05
8:94034920 T C 1.204047 2.6110e-05
8:94035487 T C 0.068414 2.0406e-05
8:94044022 G T 0.192723 -4.6169e-05
8:94044796 T G 0.230926 2.5177e-04
8:94050366 A T 0.023220 -3.9178e-05
8:94053059 G A 0.277398 -5.7194e-05
8:94053462 G A 0.313348 -4.9345e-06
8:94083994 A G 0.141236 1.2474e-04
8:94084336 A G 0.154731 -4.5818e-05
8:94091222 A G 0.165212 -8.2665e-06
8:94097691 C T 0.062101 2.5257e-05
8:94102715 A G 0.028981 1.0306e-04
8:94105391 A C 0.804021 4.8940e-06
8:94106484 A G 0.020137 3.8458e-05
8:94122012 A G 0.038923 -3.1269e-05
8:94123271 T C 0.560645 1.1804e-06
8:94128811 A G 0.067281 1.7715e-05
8:94129184 A G 0.051286 1.6438e-05
8:94130306 A G 1.800136 4.1014e-05
8:94136608 T C 0.040040 7.0764e-05
8:94136955 G A 0.746273 8.2217e-06
8:94139765 G A 0.627862 -1.8283e-05
8:94142012 A G 0.038469 -1.1032e-04
8:94144516 G A 0.089583 3.3674e-05
8:94145256 T G 0.110090 -3.4065e-05
8:94146636 A G 0.025073 -9.0335e-05
8:94155247 A G 0.060851 3.5932e-05
8:94157521 T C 0.217663 8.1426e-05
8:94158704 G A 0.656573 -2.8739e-05
8:94159583 G A 0.901326 -6.5501e-05
8:94168001 C T 0.194771 5.1170e-05
8:94169350 C T 0.597416 2.7905e-05
8:94170662 A G 0.504107 -6.3387e-05
8:94170944 G A 0.093163 -6.3516e-05
8:94172958 C T 1.867674 -6.5268e-05
8:94179220 G A 0.036330 -1.7996e-05
8:94185203 G T 0.085834 -5.7764e-05
8:94187387 T C 0.043532 -4.1903e-05
8:94189410 T C 0.229069 -7.3786e-05
8:94191838 T C 0.464993 1.5857e-06
8:94201649 T C 0.062169 -2.6399e-05
8:94205932 A G 0.061033 -1.8402e-05
8:94221589 A G 1.120060 -1.2529e-05
8:94227549 A C 0.532115 8.7443e-06
8:94234452 C A 0.109898 -7.5038e-05
8:94244152 C G 0.178120 2.6788e-05
8:94245892 T C 1.295234 -4.6369e-05
8:94247814 G A 0.224892 -9.0889e-06
8:94256127 T C 1.261783 -3.8750e-06
8:94259865 C T 0.044911 -2.0657e-04
8:94259971 G A 0.280504 -7.9250e-06
8:94260542 G A 0.258820 -1.3102e-04
8:94263079 C T 0.582522 5.7856e-06
8:94273434 A C 0.201685 7.9154e-05
8:94280474 T C 0.132618 2.0272e-05
8:94281440 T C 0.290375 1.0210e-04
8:94282870 G A 0.063766 2.4026e-05
8:94291783 G A 0.067051 4.3747e-05
8:94300343 A G 0.301018 -7.3659e-05
8:94301420 C T 0.515013 -2.6165e-05
8:94305178 G A 0.262662 2.2377e-05
8:94308548 G A 0.155965 -2.2418e-05
8:94314283 T C 0.088775 -3.3924e-05
8:94314824 C A 0.069553 1.4165e-04
8:94321420 A G 1.471744 -7.4995e-07
8:94324205 C T 0.077827 7.7671e-05
8:94333933 C T 0.041948 9.3911e-05
8:94335304 C T 0.155371 -1.3453e-05
8:94337314 T G 0.045875 1.1367e-04
8:94339212 T C 1.622448 -1.9669e-06
8:94358098 T G 1.045866 7.1996e-05
8:94363818 G A 0.073370 -8.5540e-07
8:94365859 T C 0.133199 -2.3962e-06
8:94369065 A G 0.033061 7.4644e-06
8:94370855 C T 0.557773 6.5302e-05
8:94383380 T C 1.472533 -3.7328e-06
8:94385560 G A 0.541323 7.0089e-05
8:94386623 C T 0.523053 -1.5957e-05
8:94386966 A G 0.148019 1.7860e-05
8:94387344 T C 0.099946 5.1873e-05
8:94405276 T C 0.904731 -1.5034e-05
8:94408811 G A 0.046554 1.8716e-05
8:94409651 C T 0.056161 5.4739e-05
8:94410770 C T 1.145858 -1.5543e-05
8:94412107 C A 0.239949 7.2980e-06
8:94412605 T C 0.065499 8.3853e-05
8:94416271 G A 0.522998 1.5259e-05
8:94428743 T C 0.235476 2.9719e-05
8:94437128 C A 0.183690 -2.9505e-05
8:94442076 A C 0.029046 -2.2622e-05
8:94442973 A G 1.733780 -4.1376e-05
8:94444664 A C 1.038933 -2.4877e-05
8:94466292 G T 0.044447 -1.5849e-05
8:94476967 G C 0.098846 -1.1157e-05
8:94527322 T C 0.027865 -5.8787e-05
8:94529568 G A 1.749814 -4.9215e-05
8:94535270 C T 0.112199 3.4191e-05
8:94541813 A G 0.171389 -1.1237e-06
8:94542101 T C 1.615966 -3.5270e-05
8:94552801 C T 0.034074 -3.2613e-05
8:94572712 C T 0.055892 7.4337e-05
8:94584264 C G 0.038608 -4.7823e-06
8:94586987 T C 0.110041 -4.9330e-07
8:94588994 T C 0.400088 -1.7916e-04
8:94589737 A G 0.080297 5.0118e-05
8:94592779 A C 1.579792 -5.9273e-06
8:94593110 G A 0.039043 3.0143e-05
8:94597283 C G 0.032042 -7.8963e-05
8:94612210 C A 0.052649 -2.2896e-06
8:94616981 A G 0.026661 2.0598e-05
8:94628133 T G 0.668537 4.0436e-05
8:94639779 C T 1.872059 1.6231e-05
8:94645830 T C 0.057982 -3.6627e-06
8:94662089 C T 0.111569 6.8812e-05
8:94682742 C A 0.118304 -2.9863e-06
8:94685802 G A 0.050647 5.9578e-05
8:94690428 A G 0.031529 -1.8565e-05
8:94698969 C T 0.800795 -2.6958e-05
8:94700401 C T 0.116535 1.0446e-05
8:94711093 G T 0.589117 -3.2949e-05
8:94719177 C G 0.027693 -2.4949e-05
8:94738629 A G 0.243574 -2.0105e-05
8:94743876 G A 0.029072 5.0106e-05
8:94746049 G T 0.099327 4.0413e-05
8:94746196 A G 0.041844 2.6198e-06
8:94747496 C A 0.040539 -4.0946e-05
8:94752754 A G 0.584829 4.9285e-05
8:94762546 G A 0.483620 -5.3749e-05
8:94766847 G T 0.243993 -1.7647e-05
8:94772165 T C 0.044730 1.2219e-04
8:94782731 A G 0.575073 -9.2237e-07
8:94792887 A G 0.023058 -4.4822e-05
8:94808165 G A 1.191366 1.6975e-05
8:94814450 G C 0.052331 4.1697e-05
8:94817064 C T 0.036288 -2.3567e-05
8:94837810 G T 1.146169 3.8773e-05
8:94850208 C T 0.038034 -9.7608e-06
8:94855755 A G 0.047440 1.2200e-04
8:94856053 A G 0.131573 3.9579e-06
8:94866938 C G 0.038079 -5.5383e-05
8:94869853 C T 0.964407 3.0740e-05
8:94873835 G A 0.858518 4.8850e-05
8:94882313 C T 0.860988 1.3542e-05
8:94882613 G A 0.029286 -1.3640e-05
8:94892120 G A 1.140908 2.1485e-05
8:94894602 G A 0.089911 1.4755e-04
8:94896353 T C 0.034915 -5.3451e-05
8:94902266 C T 0.830185 1.7835e-05
8:94908847 T C 0.503338 1.0961e-04
8:94909829 G A 0.384028 -6.0592e-05
8:94910692 C G 0.086934 -4.5071e-05
8:94918449 C T 0.033217 -3.5271e-05
8:94924356 A G 0.797916 4.4727e-06
8:94932732 C T 0.033185 -1.6744e-05
8:94940999 A G 0.150411 -5.4973e-05
8:94952624 G T 0.037105 -2.2168e-05
8:94955438 T C 0.742398 -4.5648e-06
8:94967717 A G 0.058641 -8.9727e-06
8:94971941 T G 0.034252 -3.2796e-05
8:94973212 C T 0.495393 -2.1642e-05
8:94973894 C T 0.055262 5.2556e-05
8:94974328 G A 0.446443 -2.7042e-05
8:94987448 A C 0.854308 -1.9768e-05
8:94988984 A G 0.058261 -5.6105e-06
8:94991252 C A 0.062361 7.2355e-06
8:94993534 C A 0.491147 -6.6616e-06
8:94999716 A G 0.029695 3.7723e-05
8:95001562 T C 0.084581 -5.7194e-05
8:95005265 C T 0.092108 -1.0614e-05
8:95005600 T G 1.297126 -1.1472e-05
8:95006064 G A 0.036288 1.6825e-06
8:95006186 A C 0.207855 3.4714e-05
8:95007871 T C 1.273925 -1.6043e-06
8:95008957 C T 0.045574 -1.3397e-04
8:95011920 C A 0.560106 4.0056e-05
8:95023826 T G 0.130012 -3.4518e-05
8:95028401 C T 0.101530 9.1634e-05
8:95030403 C T 0.452575 2.0924e-05
8:95032343 C T 0.323686 3.6179e-05
8:95034959 T C 0.187173 -2.7979e-04
8:95036925 C T 0.118090 -2.5689e-05
8:95042062 C T 1.310593 2.3898e-05
8:95043468 T C 1.417582 7.5438e-06
8:95047577 T C 0.120632 6.9806e-05
8:95052575 G A 0.368818 8.0836e-06
8:95055309 G A 0.071299 -7.0627e-05
8:95056061 C T 0.330531 1.6207e-05
8:95056902 A G 0.058154 -2.7097e-05
8:95058960 A C 0.033542 -2.2295e-06
8:95062157 G A 0.444918 2.6236e-05
8:95067894 A G 0.290514 1.8540e-05
8:95068998 A G 0.153290 1.9039e-05
8:95074354 T C 0.036213 1.5599e-05
8:95075842 C T 0.081848 3.7981e-05
8:95076795 C T 0.044003 7.1456e-05
8:95084916 G A 0.077268 3.4716e-07
8:95086977 A G 0.765046 5.3186e-05
8:95087912 C T 0.041296 1.0188e-04
8:95088951 G T 0.254665 7.4636e-05
8:95092067 C T 0.025856 2.6645e-05
8:95092599 T C 0.241159 4.1630e-06
8:95101344 G C 0.026180 -3.5951e-05
8:95109943 C T 0.041572 -8.6012e-05
8:95111025 T C 1.929639 -6.6219e-05
8:95124841 C T 1.557552 -7.6373e-05
8:95126377 T G 0.299872 1.6901e-05
8:95131300 G A 1.404856 -2.9752e-05
8:95131328 T G 0.043863 8.7096e-05
8:95131407 G T 0.040997 4.4032e-06
8:95143172 G T 1.124296 3.1267e-06
8:95143186 G C 1.671988 -1.0956e-05
8:95150036 G A 0.326195 -4.0091e-05
8:95159158 C T 1.636352 -9.9966e-07
8:95161102 A G 0.281971 -3.8675e-05
8:95161350 C A 0.455158 2.3394e-05
8:95168545 C G 0.283990 -4.4157e-05
8:95170648 A G 0.238998 1.0058e-05
8:95174185 G T 0.675840 -3.3490e-05
8:95175763 T G 0.029296 1.0895e-05
8:95176563 A G 0.732401 4.2175e-04
8:95179724 G A 0.477622 -4.0046e-05
8:95182971 C G 0.031020 1.0453e-05
8:95188850 C T 1.574855 1.2184e-04
8:95192727 A G 0.301900 6.1849e-05
8:95201208 C T 0.115487 -1.4564e-04
8:95202583 A G 0.033282 -3.9707e-06
8:95205117 T G 0.946702 3.8368e-05
8:95205589 T C 0.411458 4.2364e-05
8:95212055 A G 0.071449 8.1957e-05
8:95217490 C T 0.080147 -8.0204e-05
8:95218208 G A 1.078184 9.6625e-06
8:95226026 G A 0.296181 9.6117e-06
8:95228630 C A 0.035392 -3.7418e-05
8:95229909 G A 0.047463 5.3222e-05
8:95231694 A G 0.024479 -3.8314e-05
8:95233336 G A 0.244016 -1.8790e-05
8:95235933 C T 1.138659 2.9237e-06
8:95236862 T C 0.059060 -8.6248e-05
8:95237426 A G 0.025421 -1.3531e-05
8:95246735 T C 0.028342 -3.9324e-05
8:95256989 A G 0.065016 -7.9245e-05
8:95259833 A G 1.320706 2.0770e-05
8:95260016 T C 0.250377 -5.8676e-06
8:95262253 C T 1.189364 1.2340e-05
8:95267327 C T 0.145987 2.8751e-05
8:95278020 T C 1.167727 -1.5415e-05
8:95278160 G A 0.129752 5.0213e-05
8:95279961 A C 0.275032 -1.1960e-05
8:95282557 T C 1.058985 -7.6084e-05
8:95288056 A G 0.048680 3.3208e-05
8:95289326 T G 1.542583 4.8246e-05
8:95289422 C T 0.065856 -3.5617e-06
8:95291098 C T 0.037758 -3.5026e-05
8:95292443 C T 0.094419 1.0857e-04
8:95293196 A G 0.369789 -1.2327e-05
8:95293496 G C 0.057774 -7.4478e-05
8:95309247 C T 0.356926 -4.1667e-05
8:95311586 T G 0.153868 -3.1106e-05
8:95319938 T C 0.088865 -2.3186e-05
8:95329159 A G 0.086032 7.2173e-05
8:95345128 C T 1.688927 -1.8897e-05
8:95359077 A C 1.231620 5.4848e-06
8:95401487 A G 0.037732 9.9121e-05
8:95410986 T C 0.046515 -5.4496e-05
8:95412370 C A 0.051309 -6.0824e-06
8:95417542 G T 0.130908 -5.8102e-05
8:95419698 G A 0.708025 -1.9608e-06
8:95422963 G A 0.097960 6.6675e-06
8:95423120 C T 0.039709 5.7037e-05
8:95429168 C T 0.048761 -7.5415e-05
8:95443105 G A 0.030951 -9.6903e-06
8:95453848 T A 1.757000 2.1980e-05
8:95456917 T C 0.113202 -8.6969e-05
8:95468637 C T 0.047631 -3.8507e-05
8:95468754 C T 0.044282 -3.1078e-05
8:95469366 A G 0.079625 4.9569e-05
8:95479680 C G 0.036498 5.2309e-06
8:95479978 G A 0.718038 -1.4280e-06
8:95494388 T C 0.065545 3.6450e-05
8:95499536 A G 0.105792 -1.6212e-05
8:95508447 T C 0.363742 1.6432e-04
8:95530599 G A 1.058089 -1.3074e-05
8:95530969 A G 0.468638 -7.6151e-05
8:95540059 C T 0.068589 2.1547e-05
8:95541459 C A 0.027930 1.9975e-05
8:95559186 C T 0.097194 -6.1259e-05
8:95564533 G A 0.468891 -7.1585e-05
8:95578141 C A 0.035161 -2.5401e-05
8:95580166 T C 0.021032 1.2536e-05
8:95580976 G A 0.399030 1.4636e-04
8:95591774 A G 0.505847 4.7149e-05
8:95604669 A C 0.399607 -2.4650e-05
8:95608739 G A 1.034136 -4.1870e-05
8:95615216 G A 0.633856 -2.4277e-05
8:95632185 T G 1.264402 -5.6557e-05
8:95635953 A G 0.044717 -2.4648e-05
8:95638496 A G 0.638988 -7.8067e-05
8:95641221 T C 0.042990 7.0194e-06
8:95642793 T G 0.024710 -3.1760e-05
8:95645962 A G 0.042205 -1.0412e-05
8:95648410 G A 0.695899 -1.2046e-05
8:95652986 G T 0.382242 1.8194e-05
8:95655596 C T 0.363174 -5.8677e-05
8:95659351 C G 0.614151 3.2087e-05
8:95660772 T C 1.731781 -3.5347e-05
8:95666621 A G 1.252617 1.1476e-05
8:95674610 G T 0.033227 9.1140e-05
8:95686214 T G 0.084932 4.7097e-05
8:95690579 C T 1.208802 -8.9883e-05
8:95694544 C A 0.044382 3.5070e-05
8:95698614 T C 0.725903 -7.0401e-05
8:95700688 T C 1.748814 -9.3122e-05
8:95702935 T C 0.082270 -2.2956e-04
8:95713737 A G 0.103598 9.8459e-05
8:95719387 T A 1.275162 7.5161e-05
8:95732283 C G 1.289446 8.6978e-05
8:95733005 C A 0.085766 -2.5760e-06
8:95747460 C A 0.242448 1.0380e-04
8:95757455 C T 0.042432 2.4329e-05
8:95774806 A G 0.356559 4.9410e-05
8:95778058 T C 0.036985 3.7267e-05
8:95790085 C T 0.294916 -1.6518e-05
8:95793515 A G 1.692481 -1.9297e-07
8:95801289 T C 0.035311 -8.6593e-06
8:95803634 G A 0.042192 9.4425e-06
8:95809269 G T 0.096532 6.1821e-05
8:95812058 C T 1.772866 2.8406e-05
8:95814591 T C 0.083267 -1.3472e-04
8:95818634 T C 1.000688 -4.6696e-05
8:95827976 C T 0.076136 -1.3563e-05
8:95830018 A G 0.109901 -5.9571e-06
8:95836307 C T 0.356565 8.1056e-05
8:95838412 C T 0.436898 3.7885e-05
8:95847357 A G 0.071238 3.8582e-05
8:95867687 C T 0.159363 -3.4933e-05
8:95868480 A G 0.026917 -3.1815e-05
8:95877787 C T 1.043068 -4.8519e-05
8:95892982 T C 0.027147 4.3506e-05
8:95895976 C G 0.341573 1.3703e-04
8:95896106 C G 0.106558 -4.0487e-05
8:95909629 G A 0.037615 5.3321e-06
8:95911731 G A 0.063441 -5.5674e-05
8:95930901 G A 0.120275 -1.5407e-05
8:95931782 A G 1.321106 -1.6689e-06
8:95934108 G A 1.716893 1.8233e-05
8:95960511 C T 1.021532 -4.6512e-05
8:95963417 A G 0.095493 -4.5811e-05
8:95965135 T G 1.862114 4.2429e-05
8:95965818 T C 0.067664 -1.3247e-05
8:95969445 C A 1.057307 -2.3039e-04
8:95971281 A G 0.070696 -7.0823e-05
8:95986306 G A 0.339684 7.7752e-05
8:95986972 C G 1.022344 -1.7627e-04
8:95987063 A G 0.056106 -3.3435e-06
8:95998870 T C 0.079485 -9.9871e-06
8:95999257 T C 0.023418 -1.9176e-05
8:96017997 G A 0.048303 6.6727e-05
8:96027306 A G 1.878547 5.5054e-05
8:96029817 T G 0.113222 -1.3203e-05
8:96035756 A G 0.094575 -6.0934e-05
8:96058756 A C 0.027031 -7.2624e-05
8:96059552 G A 0.027599 1.0417e-05
8:96062601 G A 0.671007 -1.2488e-05
8:96063988 A G 0.049994 1.9975e-05
8:96074902 C T 0.345442 5.2393e-05
8:96077028 T C 0.168354 2.1732e-05
8:96083675 A C 0.034467 5.7345e-05
8:96091640 T C 1.093672 -2.7542e-04
8:96101915 T C 1.218403 -6.5719e-05
8:96105186 T C 1.206050 -6.1884e-05
8:96112016 C T 0.056720 2.1957e-05
8:96116784 G C 0.026531 3.8970e-05
8:96123381 G A 1.026394 -1.4666e-05
8:96127030 A G 1.543543 5.5597e-06
8:96127132 A G 0.108759 -1.8371e-05
8:96137455 G A 0.778935 1.0741e-05
8:96143651 A G 0.117499 1.1837e-05
8:96144814 G T 0.133485 -1.9755e-05
8:96147295 T G 0.110528 -8.2289e-06
8:96159353 A T 0.032198 -9.2925e-06
8:96162964 G A 0.366439 -4.3487e-06
8:96163221 C T 0.543891 8.4348e-06
8:96163565 G C 0.116162 3.9644e-05
8:96164643 A C 0.043808 5.5683e-05
8:96176796 T C 1.851267 1.0164e-04
8:96179445 A G 0.158266 -1.1013e-05
8:96179827 T C 0.035252 6.4774e-05
8:96181118 T C 0.087158 5.5133e-07
8:96181247 G A 0.606031 -2.3883e-05
8:96182126 A G 1.275616 -4.4324e-05
8:96184234 C G 0.046554 -3.5253e-05
8:96187103 G A 0.703322 -8.2327e-06
8:96188675 C A 0.046813 8.9385e-06
8:96192855 C T 0.437255 1.8702e-05
8:96202197 G T 0.228900 7.9635e-05
8:96202974 C A 0.775524 -3.6519e-05
8:96203427 C T 0.390672 -5.8628e-06
8:96204904 G A 0.200435 3.2498e-06
8:96205920 C A 1.009244 -1.1404e-05
8:96208009 G T 0.099745 -5.8999e-05
8:96208095 T C 0.041864 -3.0718e-05
8:96208726 T C 0.275142 1.9538e-05
8:96213635 T C 0.030948 -2.4446e-05
8:96214372 G T 1.892679 -7.4334e-05
8:96214817 T C 0.075084 -4.5426e-05
8:96215073 C A 0.682539 6.2072e-06
8:96217284 G T 0.285889 -1.3595e-04
8:96220985 C T 0.036427 6.5059e-05
8:96222990 A G 0.300326 5.6353e-05
8:96229436 A C 0.747529 -4.4591e-05
8:96230197 G A 0.579042 2.7690e-05
8:96230428 A G 1.324264 -1.1968e-06
8:96231902 A G 0.022610 4.5624e-05
8:96232532 G A 0.028004 6.6123e-05
8:96232747 G A 0.651140 -5.1747e-05
8:96233109 T C 1.903634 5.6860e-06
8:96233330 G A 0.043814 -5.4864e-05
8:96233363 A G 0.041870 1.5100e-05
8:96235451 T C 1.838319 -1.5602e-05
8:96242136 C T 0.985245 9.8846e-05
8:96248581 A C 0.033678 3.4650e-05
8:96251443 G T 0.030984 7.5967e-05
8:96262444 G A 0.183985 2.7076e-05
8:96276375 T C 0.369853 4.4828e-04
8:96281363 C G 0.033279 3.1269e-05
8:96286328 G A 0.088333 -5.9653e-05
8:96288920 G A 0.153063 2.0463e-05
8:96298632 G A 0.033808 1.9628e-05
8:96301273 T C 0.138227 -5.0937e-04
8:96302648 T G 0.065444 -6.9282e-05
8:96306378 T C 1.118295 5.3425e-05
8:96306959 G A 0.113222 -6.4008e-05
8:96312038 C T 0.756289 -6.8691e-05
8:96317920 T C 0.035229 9.5680e-05
8:96322185 A G 0.632604 2.5902e-05
8:96325666 A G 0.029296 6.1579e-05
8:96331853 C T 0.445626 -3.1959e-05
8:96332304 T C 0.262750 3.3799e-05
8:96333993 G A 0.105799 -1.2252e-04
8:96344427 C T 1.312449 6.4367e-05
8:96346686 A G 0.057051 2.3650e-05
8:96348387 C G 0.076194 -1.6728e-06
8:96348544 T G 0.079336 -2.8010e-05
8:96356624 C A 0.599426 -1.0356e-05
8:96357843 C T 0.069173 1.4743e-05
8:96360170 C A 0.028978 -8.3108e-05
8:96361869 G A 0.380152 2.1736e-05
8:96362409 A C 1.796800 3.9845e-05
8:96369151 T C 0.031701 1.9650e-05
8:96370959 C T 0.573898 -7.1710e-06
8:96373068 T C 0.033889 1.0379e-06
8:96374336 C T 0.124069 1.0688e-04
8:96377547 A G 0.057894 2.4553e-05
8:96378214 G T 0.471559 4.6141e-05
8:96388129 C T 0.033525 9.1256e-05
8:96390269 A C 0.048592 -7.1061e-05
8:96394588 G T 1.141953 2.2280e-05
8:96398661 G A 0.056629 2.1448e-06
8:96400952 A C 1.628679 1.3645e-05
8:96405128 T C 0.044152 3.1945e-05
8:96405931 T G 0.471153 -8.6321e-06
8:96407350 C T 0.850689 -7.8459e-06
8:96407669 G A 0.027362 5.2389e-06
8:96407861 C G 0.080745 4.8347e-05
8:96408863 C A 0.027199 5.1119e-05
8:96410843 C T 0.873111 -1.5521e-05
8:96411225 A G 0.083133 4.2884e-05
8:96414012 C A 0.189263 -2.5776e-05
8:96414483 T C 0.075792 4.2493e-05
8:96417185 C T 0.324507 -1.6794e-05
8:96420578 A C 0.034730 1.7280e-05
8:96425820 A G 0.332479 3.3599e-05
8:96435186 G A 1.611678 1.9212e-05
8:96436511 T C 0.123835 6.4320e-05
8:96437010 T C 0.217238 4.4961e-05
8:96437049 A G 0.115221 -6.9484e-05
8:96438987 G T 0.550788 -3.0589e-05
8:96439798 G A 0.207741 -5.2941e-05
8:96442676 C T 0.439932 1.1205e-05
8:96444664 A G 0.867616 9.1831e-06
8:96449508 T C 0.046210 2.1261e-05
8:96451717 A G 0.293377 -1.7989e-05
8:96468096 T C 0.444110 -1.2107e-05
8:96473619 G A 0.068625 6.0470e-06
8:96478140 C T 0.107295 7.1520e-06
8:96481334 G A 0.142437 7.2820e-05
8:96486889 A G 0.922254 4.2332e-05
8:96491425 T G 0.634421 2.8026e-05
8:96500800 C T 1.972450 2.0369e-05
8:96513812 G A 0.032581 1.9681e-05
8:96517498 C T 0.281092 1.6347e-05
8:96521988 T C 0.904598 1.2465e-04
8:96522305 T G 0.059352 4.1233e-06
8:96523419 T G 0.023223 5.4118e-05
8:96523611 C T 0.872650 1.9770e-05
8:96524247 G A 0.360402 -2.9470e-06
8:96525561 C T 0.052162 -8.8769e-05
8:96528687 G A 0.045178 -1.6419e-05
8:96531260 G A 0.507580 1.2944e-05
8:96532625 G T 0.358948 4.5872e-05
8:96534357 G A 0.085561 9.9768e-06
8:96535008 T C 0.827823 2.1962e-05
8:96536588 C T 0.117717 3.2848e-05
8:96537844 C T 0.981817 8.7546e-04
8:96543556 C T 0.351395 1.8402e-05
8:96548580 C T 0.696279 8.4674e-05
8:96549394 T C 0.122008 -1.9268e-05
8:96549990 T C 0.034869 6.9723e-05
8:96551531 A G 0.027070 2.6659e-05
8:96551689 T C 0.084532 1.4442e-05
8:96555579 A G 0.033165 6.9319e-05
8:96571283 C A 0.174245 -8.2202e-05
8:96571495 A G 0.914841 1.0543e-04
8:96571500 G A 0.046106 3.0617e-04
8:96571869 A G 0.065373 1.8170e-06
8:96573839 T C 0.115003 2.6242e-06
8:96575219 G C 0.947724 -5.3824e-04
8:96578791 C T 1.586764 -1.0279e-05
8:96581807 C T 0.039306 -1.2956e-05
8:96586686 C T 0.384885 -2.1132e-04
8:96588119 C T 0.161343 2.9689e-05
8:96592975 T G 0.217585 -4.2569e-05
8:96593762 G T 1.036953 -1.6625e-05
8:96594137 T C 1.722287 -2.6786e-06
8:96594316 C A 0.764027 5.4271e-05
8:96594367 C T 0.116815 1.2271e-04
8:96595206 T C 0.066483 -7.7778e-05
8:96596132 C T 0.379484 -4.9733e-06
8:96611347 C T 0.114981 3.9707e-05
8:96617394 A G 0.115111 6.1517e-05
8:96618492 A G 0.844408 -7.9740e-05
8:96618946 C T 0.193405 -4.5294e-06
8:96628523 C T 0.307331 -2.6564e-05
8:96644718 A G 0.281816 1.1129e-05
8:96651591 A C 0.449854 1.5562e-05
8:96667111 A G 0.038738 6.3257e-05
8:96675932 T G 0.474396 -5.5118e-05
8:96677114 G A 0.086558 1.1109e-04
8:96678745 A G 1.379759 -1.2900e-05
8:96685693 C T 0.054558 1.1134e-05
8:96687856 C A 0.033632 8.4974e-06
8:96698433 C T 0.409731 3.0692e-05
8:96699596 C A 0.114890 5.2507e-05
8:96701239 T C 0.068541 -2.7694e-05
8:96702586 T C 0.087970 -3.9041e-05
8:96707729 G C 0.767335 1.4848e-05
8:96708141 T C 0.153170 -2.9884e-05
8:96711329 T C 0.020169 3.3731e-05
8:96711361 G A 0.699778 -1.8264e-07
8:96718326 G A 0.022603 -5.5197e-05
8:96719711 G T 0.073838 -1.8141e-05
8:96725199 T C 0.292757 -3.3692e-05
8:96726184 G A 0.054259 -1.8196e-04
8:96727309 C T 0.087986 5.5777e-06
8:96727561 T G 0.238504 6.0333e-05
8:96733694 A G 0.455619 -2.1692e-05
8:96738160 C G 0.027576 3.7244e-05
8:96738665 C T 0.409166 1.9335e-05
8:96739017 A C 0.590496 4.0090e-06
8:96739847 T C 1.006238 2.1271e-05
8:96740377 G A 0.025210 1.8018e-05
8:96743438 C T 0.327402 1.2112e-05
8:96744133 C T 0.140908 -1.7610e-05
8:96746613 A G 0.224376 3.6240e-05
8:96749765 G A 1.748367 4.0059e-04
8:96750584 A G 0.834762 7.9961e-05
8:96753016 C A 0.079732 -3.0005e-05
8:96754242 C T 0.671530 -2.5932e-05
8:96755530 C G 0.076421 9.4940e-06
8:96758008 T C 1.892874 -1.8431e-05
8:96761564 T C 0.228907 7.4513e-06
8:96770905 G A 1.011250 1.0026e-05
8:96776120 C T 0.038946 1.7428e-05
8:96784349 A G 0.762164 -1.0382e-04
8:96789139 T C 0.037213 -7.7150e-05
8:96789328 T C 1.639244 -1.5608e-05
8:96792058 T C 0.688801 5.8906e-05
8:96797472 C T 0.195086 1.0968e-05
8:96797703 G A 1.518054 5.8304e-05
8:96812128 T C 0.038228 -7.8891e-06
8:96813185 A G 0.245707 3.3459e-05
8:96814338 T G 1.050209 2.8067e-05
8:96814895 G A 0.930827 1.6709e-05
8:96838578 A G 0.092312 4.7108e-05
8:96850274 C T 1.364884 3.0373e-05
8:96859536 G A 0.078817 -1.2480e-04
8:96859623 G A 0.822457 1.6299e-04
8:96863741 A G 0.098807 5.5640e-05
8:96870147 T C 0.057411 1.9679e-05
8:96870639 C T 0.267512 3.9164e-05
8:96871463 A G 0.033980 7.2392e-05
8:96874831 A G 1.205086 1.1027e-05
8:96880538 T C 0.169367 -6.4213e-05
8:96891137 A G 0.059790 7.1457e-05
8:96893753 G A 0.402194 -1.5787e-08
8:96893825 T C 0.749370 1.2801e-05
8:96896469 C T 1.030069 9.6097e-05
8:96898223 C G 0.037693 -2.8793e-06
8:96901876 G T 0.661848 6.7030e-06
8:96908554 T C 0.141891 2.3870e-05
8:96909999 T C 0.051896 -3.0321e-05
8:96921760 T G 0.103504 1.8207e-07
8:96922072 A G 0.266953 5.9742e-06
8:96948504 T C 0.259141 -1.0520e-05
8:96954347 A G 0.068531 5.6328e-06
8:96959841 T C 0.638573 2.6822e-05
8:96968856 C T 0.071605 1.7295e-05
8:96969356 T C 1.816034 1.1535e-04
8:96971083 A C 0.075324 -4.1307e-05
8:96983435 G A 0.071056 -8.0981e-08
8:96983497 C T 0.107782 3.2270e-04
8:96988606 T C 0.021461 -8.3851e-05
8:96991969 C T 0.219176 -9.9226e-05
8:96992318 T C 0.059170 1.1135e-05
8:96994112 C T 0.896006 7.9357e-05
8:96998869 A C 0.157623 1.1091e-05
8:96999640 T G 0.053542 8.1859e-05
8:97018035 A G 1.802337 3.2277e-05
8:97019267 G C 0.068099 -4.2042e-05
8:97022165 T G 1.776436 7.8257e-05
8:97023919 G A 0.045083 -2.5529e-05
8:97026013 C A 0.032298 -1.9875e-05
8:97029284 A G 0.036378 -5.0091e-05
8:97032335 A G 0.643071 2.4771e-05
8:97036368 T C 0.257031 8.3449e-05
8:97043469 G A 0.298278 1.2489e-05
8:97043591 A C 1.365095 9.3492e-06
8:97044831 A G 0.032672 -3.8961e-05
8:97044837 T G 0.068417 2.7479e-05
8:97052112 A C 0.062945 5.6982e-05
8:97056166 A C 0.077139 2.4570e-05
8:97056904 G A 0.184544 -3.1074e-05
8:97060026 A G 0.119330 5.6244e-05
8:97069987 A G 0.489602 -6.5574e-05
8:97091414 T C 1.185102 2.4071e-05
8:97094823 G A 0.088635 -2.5864e-06
8:97099907 A G 0.206709 4.8855e-07
8:97100460 C T 1.080160 2.9265e-05
8:97102537 T C 0.964128 1.2816e-05
8:97102896 A G 0.082244 1.5135e-04
8:97105957 T G 0.170561 1.9708e-04
8:97110318 C T 0.105321 -3.8866e-05
8:97113082 T G 0.182265 1.6990e-05
8:97121977 T C 1.811036 -9.0088e-06
8:97123901 T C 0.067856 3.3765e-05
8:97135693 C T 0.428907 -4.6173e-05
8:97138555 T C 0.153066 -1.8885e-05
8:97138738 G A 0.836375 -1.8339e-05
8:97142385 A G 0.097889 1.6041e-04
8:97163019 A G 0.228842 -7.5823e-05
8:97163045 T C 0.091777 -3.1299e-05
8:97169438 A G 0.062026 -1.1749e-05
8:97174382 T C 0.026320 1.7395e-05
8:97175620 A G 1.245918 -7.7741e-05
8:97182269 G A 0.958406 -1.3613e-05
8:97183306 T C 0.072273 -2.8121e-05
8:97193777 G T 0.102160 1.6704e-04
8:97194130 G A 1.090157 -5.3523e-05
8:97199860 C T 0.029101 5.5463e-05
8:97211234 C T 0.034824 1.5665e-05
8:97213735 A G 0.215768 -6.6195e-05
8:97217042 T G 0.134978 -5.4775e-05
8:97223261 T G 1.084286 -4.0721e-05
8:97224118 T C 0.073013 3.8891e-05
8:97224623 C T 0.214083 2.5525e-05
8:97228412 T G 0.991285 -1.3844e-05
8:97232364 T C 0.049783 -7.2828e-05
8:97232444 G A 0.769594 -1.1747e-05
8:97239613 C A 0.944391 1.6757e-06
8:97243789 C G 0.067943 -8.4635e-05
8:97249713 C T 0.027281 -1.0149e-04
8:97261497 C G 0.036498 2.1167e-04
8:97269324 T G 0.025281 -6.2610e-05
8:97273543 A G 0.772885 2.6790e-06
8:97297894 G A 0.159805 1.6687e-05
8:97302315 A G 0.107947 -4.5800e-05
8:97304689 C T 0.044587 -4.8413e-05
8:97311830 G A 0.022396 -4.6079e-05
8:97316821 G T 0.821016 2.3162e-05
8:97322864 C T 0.324617 -2.5436e-06
8:97330171 G A 0.053347 1.1194e-04
8:97330694 A G 0.042876 -2.2840e-05
8:97342562 T C 0.068235 5.9724e-05
8:97347318 T C 0.324111 -2.0452e-05
8:97357119 G A 0.100930 8.1505e-06
8:97359392 T C 0.026781 2.6086e-05
8:97365664 C T 1.072124 2.0156e-05
8:97371816 G A 0.076405 -6.2181e-05
8:97384502 T C 0.025732 -7.9140e-05
8:97384973 T C 0.167244 7.0878e-06
8:97394480 C T 0.246528 -4.4172e-05
8:97401292 T G 0.695503 7.3249e-05
8:97409752 A G 0.025349 -9.1330e-05
8:97419483 C T 0.168545 -1.2813e-05
8:97432603 T C 0.087827 -2.3460e-05
8:97437443 C T 0.047031 -1.1041e-05
8:97459000 C A 0.158899 1.3490e-06
8:97467467 G A 0.861270 1.2887e-04
8:97475492 A G 0.032068 3.6221e-05
8:97478624 T C 0.140090 -4.9493e-05
8:97478729 C A 0.121897 -3.0112e-05
8:97482056 C T 0.481111 4.8043e-05
8:97483767 C T 0.543722 4.9643e-05
8:97486281 A G 0.137552 1.5047e-05
8:97493023 C T 1.141356 -1.3346e-05
8:97498816 G A 0.079034 -1.9487e-05
8:97499703 C T 0.187218 5.5205e-05
8:97504741 C T 1.378945 9.2405e-06
8:97516679 C G 0.115010 4.2689e-06
8:97518087 G A 0.533397 9.8176e-07
8:97522509 A G 0.386520 1.1075e-05
8:97523465 T G 0.073558 2.0567e-05
8:97530402 A G 0.614002 -7.7953e-06
8:97531036 G A 0.853626 6.9662e-05
8:97532623 C A 0.357997 2.2657e-05
8:97542143 T C 1.644389 -4.0402e-05
8:97542314 G A 0.050864 -1.7844e-06
8:97547792 A G 1.761333 -1.4083e-05
8:97551317 T C 1.417215 1.5371e-05
8:97551919 T G 0.834093 2.1775e-04
8:97556565 T C 1.807290 -2.8705e-05
8:97558267 A G 1.452847 1.8351e-05
8:97568370 T G 1.383395 -1.2597e-04
8:97570035 T C 0.260650 2.8113e-05
8:97573560 C T 1.868755 -3.6928e-05
8:97574969 G T 0.070102 -5.1418e-05
8:97576436 G T 1.631630 4.5690e-07
8:97581985 A G 0.082848 -2.8754e-04
8:97583976 T C 1.322414 -5.1372e-07
8:97588164 C T 1.344248 -1.4312e-05
8:97589890 A G 1.779987 -1.4645e-05
8:97594103 C A 0.155475 1.7264e-04
8:97595119 A G 0.051033 1.8173e-05
8:97602710 C T 0.144095 1.8434e-04
8:97607422 C T 0.457265 9.0770e-06
8:97608105 A C 1.929071 2.1192e-04
8:97610088 G A 0.333271 -9.8299e-05
8:97610893 G A 0.950022 3.6507e-06
8:97614625 A G 0.134079 2.4946e-04
8:97614661 A T 0.389305 -5.4717e-05
8:97620244 A C 1.579091 5.7893e-06
8:97620540 C T 0.054990 1.1349e-05
8:97629754 G A 0.038725 1.9403e-04
8:97631844 G A 0.037401 -1.7623e-05
8:97638695 G A 0.020653 4.7803e-05
8:97638822 T C 0.435272 2.0481e-05
8:97641835 A G 0.037602 -1.2425e-06
8:97649579 A G 1.194180 7.4793e-05
8:97653277 G T 1.763855 1.8864e-04
8:97656877 G A 0.162314 3.2233e-05
8:97658153 A C 0.073309 -4.5561e-06
8:97660271 G A 0.180723 5.1640e-05
8:97662068 C A 1.913906 5.1283e-05
8:97664572 G A 1.424304 -1.0731e-04
8:97684364 A G 0.060653 2.8575e-05
8:97698248 C T 1.497502 -6.7442e-05
8:97711902 G A 0.047171 6.7241e-05
8:97713940 C T 0.152813 9.7706e-06
8:97730038 C T 0.034996 -7.4173e-05
8:97733595 T C 0.076885 -1.7181e-05
8:97747963 T C 1.355666 1.6434e-04
8:97748712 G A 0.076629 2.6250e-05
8:97772616 A G 1.214012 2.2520e-04
8:97777805 T C 0.081819 -1.2066e-05
8:97779519 G A 0.142618 -1.0762e-05
8:97780300 G A 0.024220 -9.5946e-06
8:97798136 T G 0.500274 -6.8382e-06
8:97809698 A G 0.032075 -3.3142e-06
8:97813939 A G 0.037329 -2.2425e-04
8:97816305 T G 0.067791 6.5265e-05
8:97819820 G A 0.114416 -6.0716e-06
8:97822162 G C 0.201263 2.8909e-05
8:97826658 G A 0.116633 -6.3799e-05
8:97840032 G A 1.320486 4.3883e-05
8:97849840 A G 0.046580 6.7141e-06
8:97865429 T C 0.020757 -9.6137e-05
8:97874338 G A 0.050105 -2.4531e-05
8:97883090 A G 0.205774 3.6036e-05
8:97892348 A G 0.955923 -3.7605e-05
8:97897245 T G 0.052156 1.0924e-05
8:97910770 A G 0.061199 -9.1015e-05
8:97917613 G A 0.057028 1.5507e-04
8:97918870 G A 0.034447 -2.9566e-05
8:97920157 G A 0.481848 -5.9136e-05
8:97935923 C T 0.221130 2.8537e-05
8:97938713 T A 0.073033 -8.6497e-05
8:97941516 T C 0.085993 6.7971e-05
8:97944229 C T 0.038092 8.6504e-06
8:97950343 T C 0.068265 -2.3843e-07
8:97956057 A G 0.053126 1.4600e-05
8:97956512 A C 0.041877 4.0450e-06
8:97959187 T C 0.782083 3.7170e-05
8:97979814 G A 0.029572 -4.2232e-06
8:97995627 T C 0.034983 1.3687e-05
8:98000151 G C 0.045671 1.2512e-05
8:98025859 G C 0.207871 4.7177e-05
8:98038083 T C 0.053772 -9.5028e-06
8:98041935 A C 0.112400 5.8235e-05
8:98043116 A G 0.903299 7.4460e-05
8:98045272 A G 0.033548 5.6959e-05
8:98064784 A G 0.029140 -9.6894e-06
8:98076621 C T 0.069904 -2.5999e-05
8:98077504 C T 0.093156 3.3632e-05
8:98080968 G A 1.389935 7.0258e-06
8:98089348 T C 0.041030 -9.3520e-06
8:98103766 C G 0.049472 2.6714e-05
8:98107450 A G 0.102543 3.1733e-05
8:98109006 C T 0.070520 8.0193e-05
8:98109151 A G 1.561924 4.9280e-05
8:98119141 A G 0.023798 -1.1953e-05
8:98123224 G A 0.207008 -1.7544e-04
8:98124425 C A 0.098739 1.7222e-04
8:98125798 C G 0.020107 -1.5629e-05
8:98132656 C A 1.500648 -2.7571e-05
8:98140470 C T 0.399789 -2.0001e-05
8:98142545 A G 0.049267 4.6307e-05
8:98150603 T G 0.226427 2.5463e-05
8:98151238 C T 0.227514 -1.6858e-05
8:98151773 T C 0.045518 3.0142e-05
8:98154441 G A 0.678326 1.0290e-05
8:98154781 C T 0.097947 6.3043e-06
8:98156027 T C 0.072549 -3.0230e-06
8:98166913 C T 1.559685 -2.0847e-05
8:98167466 C T 0.029527 3.2635e-05
8:98169720 T C 0.373369 -1.4820e-05
8:98174405 T C 0.082465 2.7511e-06
8:98176043 G A 1.568458 3.1373e-05
8:98177006 G A 0.113114 -5.1361e-05
8:98177987 A G 1.082442 3.4432e-05
8:98185306 G A 1.267859 -1.8644e-05
8:98196584 G A 0.227767 4.5513e-05
8:98197916 A G 0.084020 8.8973e-05
8:98204739 A G 0.028352 -1.4558e-05
8:98219532 T G 0.041396 5.2553e-06
8:98221838 C G 0.039420 3.8515e-05
8:98226375 C T 1.246271 -6.0965e-05
8:98227007 T C 1.395995 -1.5757e-05
8:98235548 A C 1.205193 4.6504e-05
8:98236670 C T 0.991632 2.4421e-06
8:98237485 A G 0.378601 -4.3327e-05
8:98238125 G T 0.155829 1.5274e-04
8:98244994 C T 0.386293 1.8608e-04
8:98246317 G A 0.554994 -1.9379e-05
8:98246933 T C 0.064548 -5.3947e-05
8:98255426 T G 0.122660 6.9883e-05
8:98257434 C T 0.114247 -1.5548e-04
8:98259856 C T 0.092660 -7.4690e-06
8:98265261 C T 0.024811 2.2007e-05
8:98273500 A G 0.049329 -2.4267e-05
8:98274321 C T 0.323102 -1.0861e-05
8:98277387 G T 0.068839 5.4987e-05
8:98279522 C T 0.457145 3.0338e-07
8:98283021 G A 0.274188 -1.0408e-05
8:98286953 A G 0.077294 7.2721e-05
8:98288164 C A 0.748435 2.2060e-05
8:98289329 A G 0.133293 2.6111e-05
8:98289714 C G 0.277431 -4.3519e-06
8:98289986 T C 1.308564 2.1572e-05
8:98292830 C T 0.059180 9.0509e-05
8:98297017 A G 0.037102 -5.8407e-05
8:98301557 G A 0.176757 -2.5068e-05
8:98307565 T C 1.071144 1.4641e-05
8:98329765 G C 0.608877 3.8183e-05
8:98331182 C T 0.074535 -9.1116e-05
8:98350134 G A 0.035888 1.6189e-06
8:98354731 T C 1.917438 4.3420e-05
8:98360294 C T 0.149243 1.9581e-05
8:98361046 T C 1.754764 2.7772e-05
8:98362110 T C 0.035960 1.8980e-05
8:98363598 G A 1.671199 -1.0011e-05
8:98371874 G A 0.057356 -3.3254e-05
8:98374226 G T 0.029861 2.8298e-06
8:98386827 C T 0.098327 -7.0726e-05
8:98387068 C T 1.458411 5.5810e-07
8:98387784 G A 0.250734 -4.4425e-06
8:98392693 T C 0.031474 1.3245e-04
8:98394822 C T 1.418738 -1.1423e-05
8:98410882 A C 0.113040 9.0418e-05
8:98418729 C T 0.073659 1.5656e-04
8:98432011 C T 0.032857 -8.5424e-06
8:98432861 G A 1.646843 2.3019e-05
8:98434755 A G 0.049813 1.5665e-05
8:98456284 T C 1.508963 -5.7814e-06
8:98460631 A G 0.033094 -8.9851e-05
8:98461539 G A 0.376014 -1.3959e-05
8:98466599 A G 0.111748 -6.5026e-05
8:98471716 C A 0.427566 -6.9903e-06
8:98472054 T C 1.099875 1.4028e-05
8:98475788 A G 0.063740 -4.9812e-05
8:98483265 G A 0.091446 5.2287e-06
8:98483422 C T 0.440796 7.0586e-05
8:98483898 A G 0.123822 1.0442e-05
8:98493269 C A 0.071176 7.8403e-05
8:98514917 T C 0.088281 -3.1593e-05
8:98516727 T C 0.101095 2.6927e-05
8:98562212 G A 0.118476 5.9975e-05
8:98563476 A T 0.116733 -5.3759e-05
8:98568544 C T 0.090440 -4.5907e-05
8:98571149 G A 0.099859 8.8864e-06
8:98578620 T C 1.827151 -6.7635e-06
8:98580680 A C 1.796881 4.4222e-05
8:98587780 G A 0.222688 4.3398e-05
8:98589253 G A 0.098690 1.5891e-05
8:98591093 C T 0.784232 -9.3555e-06
8:98596382 T C 0.377685 -7.3509e-05
8:98608295 G C 0.105315 -1.0218e-04
8:98610742 A G 0.256061 3.5348e-05
8:98622315 G A 0.881225 -7.7509e-06
8:98627738 A G 0.090248 -5.6596e-05
8:98641733 C T 0.622568 1.9847e-05
8:98653570 T C 0.025469 -2.8651e-05
8:98653894 C T 0.023240 1.2151e-04
8:98654561 C T 0.093182 -4.7502e-05
8:98655937 A G 0.374303 1.7742e-05
8:98659990 G C 0.051562 6.9401e-06
8:98664653 A G 0.133939 -1.3164e-05
8:98667777 T C 0.030731 6.6506e-05
8:98667896 T C 0.023090 6.1740e-05
8:98670978 G A 0.066492 -5.7730e-05
8:98673250 T C 0.438537 6.1899e-06
8:98680484 T C 0.038777 -4.2216e-05
8:98681371 G A 0.055876 -2.0327e-05
8:98695203 G A 0.063341 -3.2752e-05
8:98696385 A G 0.045083 1.7524e-05
8:98696905 G A 0.098424 5.1020e-05
8:98713346 A G 0.025005 -4.7003e-05
8:98728251 A G 0.075645 -1.3757e-05
8:98737130 C T 0.034814 -3.0852e-05
8:98740723 A G 0.589617 5.3734e-06
8:98742661 T C 0.041516 -4.6666e-05
8:98760629 A G 0.312306 -5.2185e-06
8:98765765 A G 0.772171 -1.8431e-05
8:98767981 C T 0.438485 1.5443e-05
8:98778287 T C 0.045960 -2.9562e-05
8:98785485 G C 1.211470 1.0293e-04
8:98785523 G A 0.885091 5.7277e-05
8:98787423 A G 0.098616 -2.0692e-05
8:98789173 T C 0.567893 4.7446e-05
8:98790416 G A 0.124812 -3.6559e-06
8:98792686 C A 0.307360 1.3641e-05
8:98796199 C T 0.065814 -3.3040e-05
8:98799918 T G 0.294507 -7.9511e-05
8:98805910 G A 0.081725 6.4907e-05
8:98806739 A G 0.070394 7.6410e-06
8:98808625 T C 0.052555 -1.2780e-05
8:98813099 A G 0.607572 1.2590e-04
8:98823715 G A 0.026430 -5.7122e-06
8:98823850 T G 0.954929 1.3489e-04
8:98825065 T C 0.082221 -2.8867e-05
8:98845753 G A 0.957156 1.2783e-04
8:98849303 G A 1.883351 1.8576e-05
8:98850824 T G 0.077408 -1.1623e-04
8:98851115 T G 0.336263 -5.5899e-06
8:98851241 G A 0.028008 -6.8758e-05
8:98851823 T C 0.106681 6.9048e-06
8:98854145 G A 1.238053 -2.9211e-05
8:98854708 T C 0.066155 -6.1215e-07
8:98860028 A G 0.320437 -3.6368e-05
8:98868328 A G 0.077431 -4.5270e-06
8:98871690 A G 1.159298 -1.0207e-05
8:98874480 A C 1.645181 5.0661e-05
8:98874693 C A 1.738022 -6.3608e-05
8:98880839 T C 0.023139 -2.9640e-05
8:98883907 T G 0.847719 -6.5172e-05
8:98900888 G A 1.892092 -1.9992e-05
8:98905763 A C 0.141817 4.6058e-05
8:98906077 A G 0.095626 1.8777e-05
8:98910894 T C 0.237177 8.8806e-06
8:98912630 G A 0.022688 6.2366e-05
8:98913340 C G 0.071978 3.8366e-05
8:98915577 C A 0.084467 -5.4483e-06
8:98917142 A G 0.051903 6.4195e-05
8:98919139 A G 0.099599 6.7097e-05
8:98936705 G A 0.078817 -1.9182e-05
8:98937623 G A 0.368805 -8.6967e-05
8:98939974 A G 1.352875 -3.1997e-05
8:98941841 A C 0.869670 1.4353e-05
8:98943598 T C 0.381921 -9.3340e-05
8:98947465 G C 0.773106 -1.8199e-05
8:98962450 A G 0.329716 4.3126e-06
8:98967202 C T 0.271329 3.5220e-05
8:98967551 T C 1.086902 -3.6544e-06
8:98976408 A G 0.093474 -3.1233e-05
8:98976664 A G 0.052166 6.1512e-05
8:98989808 A G 0.076788 4.5069e-06
8:98991221 G A 1.325046 -3.8454e-06
8:98995780 C G 0.033246 4.2596e-06
8:99003416 T C 0.032097 2.4715e-06
8:99007024 T C 0.221464 -6.9176e-07
8:99011698 T C 1.068907 -3.2600e-05
8:99016983 A C 0.112809 5.5903e-05
8:99020949 T C 1.416722 4.3875e-06
8:99027828 C T 0.222016 -1.3296e-05
8:99029199 C T 0.103932 -1.4316e-04
8:99030320 A G 0.104773 -4.6092e-05
8:99040492 G A 0.045557 9.6830e-06
8:99044528 T C 0.223243 -8.9773e-06
8:99045866 A G 0.069245 -1.2942e-05
8:99054796 T C 1.171382 -5.8644e-05
8:99057415 A G 0.054947 5.0388e-06
8:99061078 G T 0.035051 2.2566e-05
8:99062864 G A 0.038650 -1.1468e-05
8:99069704 C T 0.048190 -1.7159e-04
8:99080941 T C 0.062942 4.2320e-05
8:99087729 T C 1.190084 -1.1856e-04
8:99091245 G T 0.302254 -1.1141e-04
8:99092288 T C 0.087129 2.6532e-05
8:99094948 G A 1.177439 1.3312e-04
8:99101507 A G 0.035557 1.1095e-04
8:99101976 C A 0.031373 8.8247e-05
8:99108752 G A 0.266012 1.9074e-05
8:99109448 G A 0.663325 7.8324e-06
8:99109937 T C 0.121521 -8.4819e-06
8:99110926 T C 0.194164 -4.8763e-05
8:99114970 C A 0.480271 1.0867e-05
8:99115144 G A 0.209702 1.9478e-05
8:99115359 G A 0.639033 5.1775e-06
8:99125906 T C 0.844538 9.3889e-07
8:99127984 G C 0.646593 -2.8453e-05
8:99129507 T G 0.430299 3.7269e-05
8:99135210 C A 0.755949 -4.6434e-05
8:99142833 A G 0.062919 7.0823e-05
8:99144524 C T 1.267473 -1.7649e-05
8:99152126 A G 0.266616 1.2300e-04
8:99153088 C A 0.255850 7.1505e-05
8:99153126 T C 0.193414 2.8955e-04
8:99157607 T C 0.056447 -2.8074e-05
8:99166496 C T 0.112770 7.1718e-06
8:99171295 T C 0.515104 6.2477e-08
8:99179337 G C 0.230857 -4.2199e-05
8:99181916 A G 0.065356 4.9602e-05
8:99183900 C T 0.217017 5.6975e-05
8:99184365 C A 0.043201 3.0755e-05
8:99185302 T C 0.259082 -2.0239e-05
8:99185641 A C 0.178030 1.5825e-05
8:99189494 C A 0.026839 6.3268e-05
8:99190819 G A 0.034025 1.7135e-05
8:99190858 G A 1.909333 -5.6097e-06
8:99193231 A G 0.035337 3.3545e-05
8:99193291 A G 0.180967 8.0928e-05
8:99193958 T G 0.753427 -4.1455e-05
8:99197557 C A 0.687051 -9.8208e-05
8:99205111 C T 1.031847 -2.2053e-05
8:99205612 T C 1.016141 -4.7305e-05
8:99208190 C A 0.689573 -1.3575e-04
8:99213397 T C 0.035703 9.7861e-05
8:99213444 T G 0.029988 3.9790e-05
8:99216797 A T 0.036778 1.0673e-04
8:99217391 C T 0.022597 6.9912e-05
8:99217810 C A 0.149869 -1.8976e-05
8:99223758 A G 1.955676 -2.7609e-05
8:99225080 A C 0.058969 -1.7268e-04
8:99227157 C T 0.341336 3.8695e-05
8:99235077 G A 1.803317 -1.1560e-04
8:99235828 G A 0.171019 -1.3928e-05
8:99257391 T C 0.813580 1.0423e-05
8:99257514 T A 0.076304 -5.8826e-06
8:99259682 C T 1.735322 -6.7995e-06
8:99259792 T C 0.244554 -6.2185e-05
8:99261382 G T 0.445045 -2.4825e-05
8:99262445 G A 1.186287 2.0212e-05
8:99264488 T C 0.098622 -1.3761e-05
8:99297662 G A 0.725026 9.6270e-06
8:99298706 G C 0.191892 5.9958e-05
8:99302785 G T 0.213791 1.3227e-04
8:99305363 A G 0.123374 1.1631e-04
8:99311647 T C 0.083594 3.4794e-05
8:99312870 T C 0.036645 1.2571e-04
8:99314018 G A 0.103423 -6.6473e-05
8:99334808 C G 0.123718 -5.0495e-05
8:99340184 C T 0.327717 -2.6685e-06
8:99348620 G A 0.053273 4.1316e-05
8:99350517 C T 0.027696 3.9989e-05
8:99352685 G A 1.085412 8.5115e-06
8:99365169 C T 0.068106 3.0485e-04
8:99366418 C A 1.095893 2.3245e-05
8:99369669 G A 0.176601 -2.9427e-05
8:99371079 G A 0.456064 -2.5588e-05
8:99375288 T C 0.134377 2.7838e-06
8:99378757 C T 0.054762 1.7242e-05
8:99379259 A G 1.054405 -1.1495e-05
8:99379585 C T 1.670842 -4.2423e-05
8:99380448 G C 0.436992 3.0304e-06
8:99382699 G C 0.024671 5.6785e-05
8:99383729 C G 0.188478 1.1069e-04
8:99385200 C T 1.361820 -6.5726e-06
8:99385486 A C 0.047031 3.0178e-05
8:99389887 A C 0.291803 5.7283e-05
8:99391285 C T 1.404752 2.2576e-06
8:99392416 A G 1.819569 2.3653e-05
8:99393934 G T 0.904318 -5.6758e-06
8:99397506 C T 0.084263 2.0292e-05
8:99398035 C A 0.467573 -1.3424e-05
8:99401982 G A 1.867184 -2.8136e-05
8:99402038 A G 1.015651 -2.9103e-05
8:99405919 A G 0.024674 -4.7055e-05
8:99409403 T C 0.090651 -1.1167e-04
8:99414574 G A 0.281368 1.6100e-05
8:99416240 C G 1.909895 -1.0585e-04
8:99420915 A G 0.343972 9.3194e-05
8:99435652 G A 0.114783 1.8156e-05
8:99441904 T G 1.558247 -3.0596e-04
8:99443815 C T 0.335909 -2.6528e-05
8:99462481 C A 0.036839 1.1971e-04
8:99467902 G C 0.062585 1.5034e-05
8:99468797 G A 0.053990 -3.1353e-06
8:99474211 C A 0.062260 -1.0404e-05
8:99479712 G A 0.114552 -1.1534e-05
8:99481005 C G 0.077515 -2.3987e-05
8:99483391 A G 0.091533 1.3426e-04
8:99489660 T C 0.214599 -6.9954e-05
8:99491438 T G 0.026258 -4.4781e-06
8:99501318 C T 0.046684 -1.0731e-06
8:99547581 G A 0.836823 -3.7421e-05
8:99559732 T C 0.042250 1.6985e-05
8:99563048 T C 0.079440 3.6007e-06
8:99565446 T C 0.046353 2.7807e-04
8:99568199 C G 0.119616 4.6097e-05
8:99580656 A G 0.036012 7.9501e-05
8:99584012 T C 0.118681 3.0585e-05
8:99594891 T C 0.033084 -6.1369e-05
8:99647154 T G 0.539606 -6.8989e-05
8:99653794 T C 0.042364 2.9457e-05
8:99659068 T C 0.048881 7.2499e-06
8:99676677 A G 0.097856 1.4279e-05
8:99696948 A G 0.025284 3.5357e-05
8:99697731 G A 0.041276 2.3929e-05
8:99713571 C T 0.142086 2.9221e-05
8:99730534 C G 0.039296 -3.2503e-05
8:99730651 T C 0.778909 -4.7341e-05
8:99732246 C T 0.155923 -1.2528e-04
8:99744743 T C 0.025392 1.3478e-05
8:99774019 T C 0.206797 -5.1060e-05
8:99776989 A G 0.737964 -5.2795e-05
8:99782057 G A 0.033548 -6.5072e-05
8:99794614 G A 0.025888 -2.1973e-05
8:99811383 C A 0.040260 5.2438e-05
8:99819796 G T 0.092679 3.3651e-05
8:99821668 C T 0.220620 -1.3637e-05
8:99832232 C T 0.048115 8.8632e-06
8:99858910 A C 0.023126 4.7227e-05
8:99861962 A G 0.617037 -5.0396e-05
8:99872444 G A 0.090891 5.8473e-05
8:99875745 T C 0.078372 1.2832e-04
8:99896712 G T 0.040053 -5.8565e-05
8:99902468 G A 0.094348 3.8619e-06
8:99911372 A G 0.090956 3.1569e-05
8:99914949 T C 0.046194 2.0228e-04
8:99917181 T G 0.103682 -1.0657e-05
8:99935699 A C 0.206397 1.0773e-05
8:99936256 C T 0.099849 -8.2736e-06
8:99936478 A G 0.026472 -1.7981e-04
8:99943768 T C 0.033571 7.4477e-06
8:99945360 T G 0.040189 6.6261e-05
8:99947234 A G 0.205885 -3.6965e-05
8:99959222 A G 0.087645 -5.3317e-06
8:99962393 G A 0.035788 -5.5005e-06
8:99967591 G A 0.028167 -2.2981e-05
8:100009248 A G 0.031834 -2.6985e-04
8:100009696 G A 0.326954 -1.5183e-05
8:100023816 G A 0.044022 3.1175e-05
8:100037043 A C 0.144543 -2.1420e-05
8:100106258 C T 0.043311 2.1929e-05
8:100111912 G A 1.674659 1.5418e-05
8:100120191 A C 0.311131 -1.4039e-05
8:100120432 G T 0.037550 5.2243e-05
8:100139429 G A 0.106821 -2.8341e-05
8:100162540 A G 0.416531 7.8901e-06
8:100164084 G T 0.033126 -6.7394e-07
8:100192463 G A 0.297022 -3.0960e-05
8:100205255 A G 0.027777 -3.4755e-05
8:100213925 C T 0.095445 5.2538e-05
8:100225220 T C 0.087924 -1.0624e-05
8:100228085 A G 0.127496 -5.7282e-06
8:100232585 G A 0.026758 -9.7113e-06
8:100234986 C T 0.037385 5.7298e-05
8:100235721 T C 0.219861 -3.0778e-05
8:100247216 G A 0.027310 -9.2336e-06
8:100250253 C T 0.083078 -4.8633e-06
8:100251641 G A 0.034424 9.1429e-06
8:100283088 T G 0.027381 -3.1360e-05
8:100292826 G T 0.126357 -2.1553e-05
8:100297988 T C 0.093857 -4.0910e-05
8:100301621 C T 1.674792 1.7479e-05
8:100350744 C T 0.202720 -3.0538e-05
8:100351932 G C 0.085506 5.5928e-06
8:100358111 T C 0.030517 2.5083e-06
8:100360137 C T 0.627203 6.9816e-05
8:100364463 A T 0.028193 -2.4752e-05
8:100387202 T C 0.090440 4.0485e-05
8:100397841 G C 0.121300 -1.6185e-05
8:100407633 A C 0.055295 -2.3266e-05
8:100412448 T C 0.292387 -2.8069e-05
8:100416302 T G 0.415310 5.8257e-06
8:100464671 T C 1.758467 5.9628e-05
8:100478611 A G 0.324796 -1.9329e-05
8:100480014 C T 0.097931 1.5153e-05
8:100509872 G A 1.840984 1.2606e-04
8:100527931 A G 0.042406 9.0863e-05
8:100534321 T C 0.057758 -1.9362e-05
8:100554959 C T 0.039907 -5.3081e-05
8:100557873 G A 0.051166 2.0103e-05
8:100562036 G A 0.047664 1.9521e-06
8:100562463 T C 0.041682 2.9650e-05
8:100566950 T C 0.109268 -5.5168e-05
8:100567120 C T 0.113494 -1.4996e-05
8:100579629 A G 0.031834 5.3606e-06
8:100594204 A C 0.178244 -3.6353e-06
8:100610639 T C 0.079138 1.5082e-04
8:100664856 A C 0.228761 -2.5254e-05
8:100665300 G A 0.038537 -2.6925e-04
8:100690005 A G 0.048397 -6.4970e-06
8:100696292 C T 0.056041 1.5186e-04
8:100701062 G A 0.027787 -2.5256e-05
8:100720568 T C 0.033149 -1.1562e-05
8:100724363 T C 1.778487 3.4306e-05
8:100734192 C G 0.128707 -1.9363e-06
8:100735828 A G 0.059485 -5.2478e-05
8:100743556 C A 0.186137 1.2663e-04
8:100748391 T C 0.090401 4.3279e-05
8:100760279 T G 0.078794 1.0829e-04
8:100764811 G A 0.047381 -5.4526e-06
8:100767142 T C 0.051594 1.2333e-04
8:100770220 A G 0.030088 1.3041e-05
8:100785256 G A 0.077194 -4.9740e-05
8:100791156 C T 0.090391 4.4175e-05
8:100798740 G A 0.226966 -3.4950e-05
8:100801293 C T 0.041757 -2.8603e-04
8:100811197 G A 0.032273 3.8699e-06
8:100812300 G A 0.621656 4.8418e-05
8:100818247 G T 0.040056 -6.5597e-05
8:100823527 A C 0.036878 6.3396e-05
8:100826073 G A 0.084886 -3.7280e-05
8:100829138 C A 0.727467 -1.0317e-05
8:100829456 A G 0.080991 -4.5344e-05
8:100865242 G A 0.346487 4.3883e-05
8:100865682 T G 0.051387 1.1994e-05
8:100865836 A G 0.253003 3.4138e-05
8:100871741 A C 0.029423 7.7990e-06
8:100875896 A C 0.376322 -7.3736e-05
8:100892302 C G 0.079566 -5.6995e-05
8:100897248 T C 0.121446 -9.5894e-05
8:100904941 C A 0.079527 -3.4792e-05
8:100906780 A G 0.022889 -1.4339e-05
8:100908757 T G 0.066379 -4.1692e-05
8:100919639 C A 0.064863 -3.0099e-05
8:100921303 G A 0.721599 -1.8686e-04
8:100924271 A G 0.208731 1.8572e-05
8:100925667 C T 0.090404 3.2836e-05
8:100953474 T C 0.064331 -1.0727e-05
8:100955208 C T 0.076863 1.5317e-05
8:100963648 C A 0.213041 6.7065e-05
8:100991367 C T 0.084799 9.1901e-05
8:100992079 C G 0.118106 2.3054e-05
8:100993550 C T 0.265175 8.1355e-05
8:100994389 T C 0.397069 2.5482e-05
8:100995147 T C 0.087064 4.6614e-05
8:100997636 T C 0.083624 1.6461e-05
8:101019598 T C 0.030306 1.0482e-04
8:101022381 T C 0.171080 1.6242e-04
8:101033737 A G 1.115727 -4.9858e-06
8:101039085 A G 0.031701 1.3417e-05
8:101053861 C A 0.084461 -7.4387e-06
8:101062888 A G 0.310210 6.9273e-05
8:101085589 T C 0.039686 -1.5471e-05
8:101085600 C T 0.027063 3.4233e-05
8:101102921 A G 0.054068 1.6699e-05
8:101105046 C T 0.022581 -4.3198e-05
8:101107750 T C 0.194998 -7.7419e-05
8:101112264 A C 0.034136 -7.3475e-05
8:101113296 A G 0.045272 -2.7119e-05
8:101119037 C T 0.291942 3.5061e-05
8:101122411 G A 0.751190 -1.2977e-05
8:101153024 A G 1.087811 6.7770e-05
8:101156762 G A 0.717876 4.5139e-06
8:101163658 C T 0.084097 1.0929e-04
8:101172255 A G 0.716013 7.8503e-06
8:101177835 T C 0.055743 -4.5178e-05
8:101186859 G T 0.044840 2.1815e-05
8:101206391 A G 0.402126 4.5053e-05
8:101218354 A G 0.727269 7.6706e-06
8:101233008 C T 1.214908 4.6802e-05
8:101242613 T C 0.387303 2.0756e-05
8:101244976 T C 0.039342 -5.4458e-05
8:101255822 G C 0.043675 -1.1466e-04
8:101260844 T C 1.215976 5.2231e-05
8:101277379 G C 0.098330 4.9183e-05
8:101285717 C T 0.326052 4.8655e-06
8:101291566 T G 0.025479 2.9938e-05
8:101300954 A G 0.023772 3.0868e-05
8:101304790 C T 0.021685 -5.3976e-05
8:101330209 C A 0.877077 -9.3125e-06
8:101342599 C T 0.333683 5.1836e-05
8:101349133 A G 0.071004 -1.4263e-05
8:101349347 T G 0.692403 3.2246e-05
8:101350906 G T 0.066311 -9.2244e-05
8:101356217 A G 0.024794 -7.2391e-05
8:101361588 A G 0.306042 -3.1150e-05
8:101367042 T C 0.028615 2.4478e-05
8:101374808 A G 0.049173 5.2394e-05
8:101376446 T G 0.024632 -1.1256e-05
8:101382405 C T 0.106292 -9.2801e-05
8:101388259 A G 0.721417 -1.0809e-05
8:101389202 C T 0.265889 -1.3794e-05
8:101389567 T C 0.961768 4.8351e-06
8:101392568 C T 0.509018 1.3345e-05
8:101394250 T C 0.696805 -6.3969e-05
8:101400303 A G 0.333871 1.1710e-05
8:101405211 T C 0.090521 4.3383e-05
8:101410455 A G 0.033357 -2.8680e-05
8:101411446 C T 1.194878 -4.9749e-05
8:101423686 G A 0.085026 -1.9626e-05
8:101429443 G A 0.880615 -5.0602e-05
8:101433470 A G 0.045369 1.7845e-05
8:101433661 T C 0.080907 -3.6644e-05
8:101437726 C T 0.527834 -6.2033e-05
8:101440200 C T 0.794369 -2.6123e-05
8:101440909 T C 0.056142 -5.1696e-05
8:101442377 A G 0.047794 1.0120e-05
8:101448416 A G 0.823081 -2.7022e-05
8:101452935 T C 1.536815 -8.4525e-06
8:101453450 A G 0.404317 5.1808e-06
8:101453950 A G 0.124082 8.5382e-06
8:101455017 T C 0.090388 1.3910e-05
8:101455458 G C 0.024070 7.2178e-06
8:101456031 G A 0.056895 -2.2765e-05
8:101456568 G A 0.169214 2.8754e-05
8:101458006 G A 0.029306 7.1529e-05
8:101458911 C T 0.056077 9.6130e-05
8:101460920 T C 0.133631 -5.5011e-06
8:101467929 C T 0.920378 2.5104e-05
8:101469478 C T 0.079070 9.0746e-05
8:101469888 A C 0.201425 1.3584e-05
8:101471974 A G 0.161330 8.6499e-06
8:101472510 G A 1.599971 -1.2644e-05
8:101474782 T C 0.681007 -3.7681e-05
8:101478199 T C 0.080336 2.6699e-05
8:101479551 C G 0.120641 1.6746e-05
8:101486501 A G 0.986339 2.3569e-05
8:101492376 C T 0.519759 -2.8880e-05
8:101494912 A G 0.060666 -2.8391e-05
8:101499584 C T 0.423061 -1.4744e-05
8:101499681 A G 0.074886 -4.2918e-05
8:101499874 C T 0.114199 5.4020e-05
8:101503707 G A 0.198192 -1.0559e-04
8:101504146 C T 0.132969 -3.5461e-05
8:101505127 A G 0.189208 -3.2116e-05
8:101505135 A G 0.998569 2.4441e-05
8:101505324 C T 0.056074 -1.6766e-05
8:101506305 G A 1.203168 5.6517e-05
8:101506689 A G 0.261400 -1.8381e-05
8:101518046 C T 0.523679 -7.5325e-06
8:101518313 G A 0.446044 5.6201e-06
8:101519901 C T 0.393285 9.3100e-07
8:101520098 C T 0.493877 -9.6793e-06
8:101520351 G T 1.169759 4.1175e-05
8:101525181 A G 0.036800 -2.6860e-05
8:101527183 C T 0.965378 3.1954e-05
8:101535855 A C 0.063331 2.2132e-05
8:101539713 T C 0.065801 2.1362e-05
8:101539760 T A 0.029218 -1.1708e-06
8:101540153 G A 0.135033 -2.1706e-05
8:101543736 C G 0.521089 -5.9394e-06
8:101546187 A C 0.166553 3.3318e-05
8:101548142 A G 0.268469 1.3601e-04
8:101555261 C A 0.692530 -3.0047e-05
8:101575182 G A 1.652880 5.8499e-06
8:101579985 G A 0.195956 -9.7876e-06
8:101581313 T C 0.050663 -3.1218e-05
8:101582667 T C 0.792872 4.8135e-05
8:101590777 C T 0.157305 -8.2926e-05
8:101592831 G A 0.051273 -5.9813e-05
8:101592862 C T 0.033136 -5.6642e-05
8:101597540 G A 0.071283 4.7944e-05
8:101600966 A G 0.762602 3.1644e-05
8:101602306 C G 0.055158 -7.4601e-05
8:101606005 C T 0.046405 3.9634e-06
8:101607840 C G 0.198747 -4.4804e-05
8:101608919 C T 0.693870 4.8127e-05
8:101610261 C T 0.770694 1.9285e-05
8:101615043 A G 0.046401 2.1792e-05
8:101615462 C T 0.647544 2.8721e-05
8:101616707 C T 0.050062 -3.8282e-05
8:101619127 T C 0.458573 4.6941e-05
8:101620084 A T 1.121826 4.9774e-05
8:101620135 G A 0.061163 -1.1360e-05
8:101620958 T C 0.027268 1.5666e-05
8:101622111 G C 0.649030 -1.4208e-05
8:101624627 A G 0.045074 -1.2644e-04
8:101625033 A G 0.105743 -4.9840e-05
8:101626241 T C 0.816070 2.1912e-05
8:101628449 T C 0.563862 4.4895e-05
8:101634259 G A 0.241520 4.7853e-06
8:101637840 C A 0.228494 2.3695e-06
8:101643592 A G 0.365988 -1.7549e-05
8:101644172 C T 0.596079 -1.4092e-05
8:101644474 T C 0.114293 -5.4344e-06
8:101646390 A G 0.174427 1.1277e-07
8:101646615 T C 0.226709 1.7672e-06
8:101648529 T C 0.404680 -5.0010e-06
8:101649282 A G 0.177546 -8.1880e-06
8:101652039 A G 0.812889 -1.7296e-06
8:101655595 G A 0.826151 -6.2345e-06
8:101659581 G A 0.188984 -2.0219e-05
8:101662172 C T 0.598225 -6.9889e-06
8:101665666 T C 0.964654 -2.0169e-05
8:101669793 C T 0.395745 -2.4306e-06
8:101670398 A G 0.433535 -6.5445e-05
8:101671045 A G 0.023324 -4.9370e-05
8:101672798 C A 0.129869 -1.2049e-04
8:101675202 C T 0.047774 -3.2590e-05
8:101675584 C T 0.921453 -6.3765e-04
8:101678108 G T 0.065285 -2.6387e-05
8:101683664 T C 0.687957 -6.9119e-05
8:101684412 G A 0.297233 -8.2401e-06
8:101689111 A G 0.020834 2.3421e-05
8:101690199 T C 0.066804 -1.2720e-05
8:101692130 T C 0.614463 -3.3200e-05
8:101705480 A G 0.129775 6.5390e-05
8:101706081 A G 0.063156 -3.0193e-05
8:101725925 A G 0.038592 -1.0909e-06
8:101726477 T C 0.882186 -1.0862e-05
8:101735386 T C 0.043516 -1.2952e-05
8:101735550 A G 0.228887 -2.5904e-08
8:101735585 T C 0.032081 9.1432e-05
8:101748017 G A 0.884945 -1.3040e-05
8:101750325 A C 0.268755 5.1688e-05
8:101766580 C T 1.526662 -8.5773e-05
8:101770475 C T 0.897983 -1.8277e-05
8:101784065 A C 0.063649 -2.8353e-05
8:101793314 T C 0.942901 -6.0261e-05
8:101796638 C T 0.543284 -7.6325e-06
8:101800724 T C 1.261429 -6.8810e-05
8:101804327 T G 0.065139 -2.2450e-05
8:101808613 T C 0.041422 -6.9169e-06
8:101808746 T G 0.200854 4.8209e-05
8:101812502 T C 0.031166 2.5431e-05
8:101813797 C T 0.107477 1.0167e-03
8:101814522 A G 1.957052 4.2632e-06
8:101816136 T C 0.717499 -6.8400e-05
8:101816789 A G 1.008462 -6.0272e-05
8:101821020 C T 0.139217 -1.0181e-04
8:101821313 C T 0.310570 -1.3268e-05
8:101821743 G A 1.195235 -1.1284e-05
8:101821842 C G 0.056934 1.1244e-04
8:101821890 A G 0.056866 2.8564e-05
8:101827463 G C 0.032987 3.0507e-05
8:101835049 A G 0.255515 3.6007e-05
8:101837428 G A 0.157831 -1.2871e-05
8:101841546 C T 0.529187 1.4715e-05
8:101855069 G A 0.131242 6.0249e-05
8:101857655 A G 0.087122 -8.9760e-06
8:101858650 A G 0.325078 2.8407e-05
8:101858704 C T 0.023243 6.7161e-05
8:101858714 T G 0.062763 -1.1719e-04
8:101859314 G A 0.086973 -1.9948e-04
8:101861553 C T 0.463588 1.8909e-05
8:101862253 G T 0.965173 5.8453e-05
8:101863213 T C 0.461501 8.2333e-05
8:101864432 G A 0.027845 -3.0799e-06
8:101870917 C T 0.224940 -6.7382e-06
8:101871182 T C 0.096035 4.2448e-05
8:101876143 C T 0.572161 4.5312e-05
8:101882138 C T 1.938279 5.1928e-06
8:101882608 T C 0.026680 5.8162e-05
8:101885118 A G 1.236232 -3.9136e-05
8:101888629 G A 0.379351 -1.3796e-05
8:101895865 G C 1.046739 -2.0642e-05
8:101907062 T C 0.627079 2.1483e-05
8:101907063 A G 1.003363 -4.0887e-05
8:101912437 C T 0.050183 2.4044e-05
8:101918859 G A 1.968169 6.4950e-05
8:101919321 T C 0.595268 6.3443e-06
8:101927424 T C 0.432159 -6.9580e-05
8:101933682 A G 0.082932 8.9073e-05
8:101935851 T C 0.044545 -3.5452e-05
8:101936283 A G 0.168935 1.9396e-05
8:101943393 A C 0.072520 3.5285e-05
8:101943618 G A 1.032023 -2.2445e-05
8:101946969 G A 0.126182 8.1098e-05
8:101947615 A C 0.034739 -7.7978e-05
8:101956608 T G 0.021714 1.6232e-04
8:101962458 T C 0.021380 -2.7275e-05
8:101967139 G A 1.224379 2.5166e-06
8:101968933 A G 0.079787 3.8839e-05
8:101983186 T C 0.125075 9.6783e-05
8:101986864 G A 0.689797 1.2901e-06
8:101986980 T G 0.053370 4.4312e-05
8:101992626 A G 0.174531 -2.4931e-06
8:101999438 C T 0.045103 -4.4512e-05
8:102002608 C A 1.056103 -2.8431e-05
8:102003418 A G 0.642166 -2.4140e-05
8:102007359 T C 0.026596 -1.3044e-05
8:102012074 G C 0.495370 4.2691e-06
8:102016336 C T 1.144173 -3.0175e-05
8:102021887 G C 0.033532 -1.0472e-04
8:102023356 A G 0.083669 -3.8859e-05
8:102024812 C T 0.133822 -6.8529e-05
8:102028017 T G 0.108269 -3.6230e-06
8:102033910 A G 0.032678 -8.4913e-06
8:102035768 A G 0.085629 -3.0728e-05
8:102041030 A C 0.365300 1.1031e-05
8:102048553 G A 0.030231 -3.1290e-05
8:102049558 T C 0.168977 -5.4122e-06
8:102053606 T C 0.657278 -2.5251e-05
8:102054053 C T 0.021286 -1.5057e-04
8:102055851 T C 0.034168 -4.9489e-05
8:102059849 T C 0.632948 -4.9973e-05
8:102060410 G C 0.067667 7.0002e-05
8:102066725 C G 0.408604 -4.0440e-05
8:102067129 C T 0.837712 7.2769e-06
8:102068160 T G 0.811370 4.8964e-06
8:102068621 A C 0.513780 -4.8396e-05
8:102071998 A G 0.044999 -6.3967e-05
8:102073402 A G 0.123864 -1.7332e-05
8:102074514 T C 0.225564 -9.7229e-06
8:102075018 G A 0.045272 -8.1343e-07
8:102090552 G C 1.550846 -2.5658e-05
8:102095585 G A 0.042243 1.5027e-05
8:102096051 C T 0.081121 8.9599e-07
8:102100529 A G 1.520534 -5.5138e-05
8:102100678 T C 0.068300 -1.1385e-04
8:102101603 G C 0.058716 1.9166e-05
8:102107041 A G 0.048381 -2.9030e-05
8:102113159 C T 1.549782 -5.3677e-05
8:102117928 T C 0.029251 1.8512e-04
8:102118261 G C 0.639858 1.4906e-05
8:102120275 T C 0.399432 3.5236e-05
8:102124727 G T 0.070556 3.0967e-05
8:102128719 A G 0.659384 -5.6130e-06
8:102132835 G A 0.919126 -3.1113e-05
8:102137549 A G 0.259034 1.7523e-05
8:102139731 C T 0.812701 -3.4212e-05
8:102142426 T C 0.072014 1.0993e-05
8:102143121 T C 1.071179 -4.3747e-05
8:102143165 T C 0.083299 -5.5865e-05
8:102145203 A G 0.043568 -3.9728e-07
8:102145355 C A 0.241010 3.7849e-05
8:102145913 T G 1.345893 -5.6955e-06
8:102146464 T G 0.519233 -7.1571e-05
8:102146541 G A 0.051604 8.3961e-05
8:102146644 G A 0.276249 -4.2794e-05
8:102146958 T C 0.103166 3.6323e-05
8:102147982 A G 0.471494 5.5094e-05
8:102150411 A G 0.760038 6.4855e-05
8:102150552 A G 1.034168 2.3502e-05
8:102156061 A G 0.273533 -9.4947e-06
8:102161202 A G 0.223545 -2.1101e-05
8:102162237 A G 0.066022 1.1082e-04
8:102171185 T G 0.519447 2.2446e-05
8:102176188 T C 0.027943 1.6905e-04
8:102188062 A G 0.030741 9.9693e-05
8:102195107 C A 0.049514 6.3034e-05
8:102195378 A G 0.053058 8.1739e-05
8:102202336 G T 0.696727 2.7869e-05
8:102207347 T C 0.060326 2.5806e-06
8:102213785 A G 0.045019 -2.8199e-05
8:102227923 C A 1.211824 2.2347e-05
8:102248294 G T 0.262205 2.1288e-05
8:102249198 G T 0.082341 -1.0595e-04
8:102251727 A G 0.024775 -2.9133e-05
8:102256898 T C 0.033366 -1.0118e-05
8:102258335 C G 0.065249 7.5105e-05
8:102258491 T C 0.046245 4.7819e-05
8:102261804 T C 1.010016 8.5238e-07
8:102268232 C A 0.200412 2.4053e-05
8:102271672 C T 0.144524 -1.9755e-05
8:102272195 G T 0.554118 3.3836e-07
8:102273988 T C 0.081118 -5.2486e-06
8:102277579 T C 0.994369 -4.1287e-05
8:102280082 C A 0.960434 6.1484e-07
8:102280676 A G 0.025726 -1.0701e-04
8:102281612 T G 0.020279 9.2463e-05
8:102285548 T C 0.032720 -3.7282e-05
8:102288812 G A 1.617488 2.0044e-06
8:102292523 A C 0.033103 2.9550e-05
8:102292938 G C 0.634934 -1.1996e-05
8:102296319 T C 0.825495 -2.8621e-05
8:102299294 C T 0.125202 2.1632e-06
8:102299410 G A 0.026297 -1.0482e-05
8:102300300 A G 0.104052 4.3135e-05
8:102303785 A G 0.028241 6.7339e-05
8:102306625 A T 0.913734 1.3242e-05
8:102308363 A G 0.057025 1.2324e-05
8:102310444 T C 0.063321 -1.8964e-05
8:102312611 T C 0.086860 -4.3580e-06
8:102313837 T G 0.247807 -5.2606e-06
8:102316811 G A 0.334131 -8.0638e-06
8:102317954 C T 1.067638 -2.9140e-06
8:102321001 T C 0.063159 -2.8875e-04
8:102324154 T C 0.053081 -7.4309e-06
8:102330044 G A 0.047670 3.1035e-05
8:102330393 G A 0.718545 -2.9793e-07
8:102356036 C T 0.564579 -1.5647e-05
8:102360265 C T 0.084880 3.0452e-05
8:102369062 G C 0.025895 -3.8737e-05
8:102370578 G T 0.042227 -2.7680e-05
8:102372518 A G 0.065989 -7.3493e-05
8:102376823 G A 0.044217 -4.9346e-05
8:102383316 A G 0.032789 -7.3021e-06
8:102393046 A G 0.022490 -9.9941e-05
8:102398058 A G 0.058709 1.9701e-05
8:102398847 G A 0.463467 1.5262e-05
8:102399324 C G 0.090943 5.9706e-05
8:102400539 C A 0.265856 -3.2200e-05
8:102402147 A G 0.022818 -6.6421e-05
8:102404926 G A 0.178588 -5.4972e-06
8:102409702 G A 0.658044 -3.7017e-05
8:102412688 T C 0.030293 -3.3357e-05
8:102421827 A G 0.407881 6.3273e-05
8:102423640 T C 0.057817 -8.6771e-07
8:102436269 C T 0.279105 -1.6390e-05
8:102447571 C T 0.999124 6.9706e-05
8:102449176 T C 0.080826 -6.5822e-06
8:102460872 T G 0.026865 5.0780e-06
8:102463602 A G 1.436128 -3.3704e-05
8:102470492 G T 0.456827 -3.8054e-05
8:102472926 G A 0.738039 9.9994e-06
8:102475478 C G 1.878969 -1.1583e-04
8:102479931 G T 0.349564 3.7578e-05
8:102480148 A G 0.200383 -8.3730e-05
8:102481679 A C 0.062922 -6.2249e-05
8:102482543 G A 0.314267 1.9242e-05
8:102482650 A G 1.765845 -1.4376e-05
8:102486065 G A 0.091988 1.2834e-04
8:102487578 T C 0.094555 4.9564e-05
8:102488478 G A 1.932975 -1.2279e-04
8:102488651 C T 0.069719 -4.8522e-05
8:102488828 G A 0.199153 3.4327e-05
8:102489668 G A 0.069362 5.9621e-06
8:102489869 A G 0.034866 7.3962e-05
8:102490380 T C 1.695954 -3.6251e-04
8:102494191 G A 0.095821 2.6176e-05
8:102494523 C T 0.154735 1.5380e-05
8:102497808 A G 0.543550 -1.4351e-05
8:102506764 T C 1.858381 -6.9497e-07
8:102507117 C T 1.408582 -8.7660e-06
8:102509319 C T 1.910677 -3.9583e-05
8:102514651 C T 0.069930 3.6188e-05
8:102516625 T G 0.198952 -5.4107e-05
8:102522053 T C 1.312874 -2.3195e-05
8:102525470 A G 0.134209 7.8044e-05
8:102526699 T C 0.270692 8.7410e-05
8:102527962 T C 0.450520 -2.5275e-06
8:102530916 T A 0.020370 -2.6263e-05
8:102532638 G A 0.232990 5.0645e-05
8:102534011 G A 0.167900 -3.3039e-06
8:102534067 T C 0.028225 4.7129e-05
8:102539468 A G 0.031614 -2.7755e-05
8:102544116 T C 0.036349 -8.5907e-05
8:102544279 A G 1.013775 -8.0973e-05
8:102548864 G A 1.148724 -6.0125e-04
8:102553167 T C 0.032548 6.9194e-05
8:102554217 C A 0.358847 5.2246e-05
8:102555474 G A 0.056096 1.6640e-04
8:102562193 T C 1.612308 -5.6825e-05
8:102563297 G A 0.138185 3.9442e-06
8:102571380 C T 0.055194 3.9675e-05
8:102571852 C T 1.376186 -1.8201e-05
8:102576576 G A 0.084636 -5.7841e-05
8:102578466 A G 0.037190 1.0611e-05
8:102585806 A G 1.479076 -6.8129e-05
8:102585836 A G 0.041439 -1.0536e-04
8:102588821 C T 0.056320 -1.1045e-05
8:102590360 G A 0.557214 1.8652e-04
8:102590651 T C 1.886769 -3.1436e-05
8:102592904 A C 0.038501 1.8795e-05
8:102593380 T C 0.040517 -1.9281e-07
8:102595319 G A 1.813395 -3.4039e-05
8:102599197 C T 0.292890 6.9269e-08
8:102599384 A G 1.953297 1.4921e-05
8:102609561 G A 0.053561 -8.6312e-05
8:102615427 C T 0.815320 2.8526e-05
8:102616732 A G 0.112891 3.0639e-05
8:102617790 T G 0.069982 1.0822e-05
8:102624042 T C 0.513455 5.2942e-05
8:102625064 A G 0.079131 -4.8298e-05
8:102628962 T C 0.039598 -1.9135e-05
8:102639927 T C 0.089696 2.2816e-05
8:102643219 G A 0.039248 -4.8537e-05
8:102649681 T C 1.162252 -4.1148e-05
8:102651767 G A 0.048897 2.2138e-06
8:102656814 C T 0.035875 -1.9053e-05
8:102658532 C A 0.567672 2.0427e-05
8:102699055 T C 0.049452 -5.4324e-05
8:102700295 C T 0.524238 3.4150e-05
8:102712712 C T 0.067934 -2.2905e-05
8:102719633 A G 0.647943 2.1477e-05
8:102719916 G A 0.238047 -6.4381e-06
8:102728781 A G 1.908791 -8.0781e-06
8:102732693 T G 0.102118 -8.8322e-06
8:102748029 C T 0.085052 -9.5487e-06
8:102748810 A G 0.032217 1.8184e-05
8:102752331 T C 0.160863 -5.7418e-06
8:102759275 C T 0.021617 7.8024e-05
8:102768388 A G 1.503131 7.9990e-04
8:102768789 T C 0.132842 1.6341e-05
8:102770923 C T 0.045197 1.8467e-04
8:102774523 C T 0.031208 1.0027e-05
8:102777503 G A 0.054357 -2.2051e-05
8:102784317 G A 0.044847 5.0893e-05
8:102786050 A G 0.052575 3.1440e-05
8:102787787 G A 0.030043 2.1951e-05
8:102798565 A G 1.515094 3.9903e-04
8:102824149 T C 0.083964 -1.9302e-05
8:102824282 A G 0.186040 -6.2371e-05
8:102832804 T C 0.064480 7.5727e-06
8:102836613 C T 1.314978 2.2781e-04
8:102837294 A G 0.041679 3.7357e-05
8:102859372 A G 0.076746 7.2093e-05
8:102872526 T C 0.035573 3.1418e-05
8:102874781 T C 0.055288 1.0198e-04
8:102888671 A G 0.066460 8.6468e-05
8:102889547 G C 0.114546 6.8654e-06
8:102891233 C T 0.446288 -8.6157e-05
8:102896141 A T 0.491735 -8.4670e-05
8:102897758 C T 0.030779 1.2853e-04
8:102897814 T C 0.041529 5.8075e-05
8:102902078 C T 0.037333 2.6318e-06
8:102923107 T C 0.023720 -3.5030e-05
8:102942620 G A 1.931395 -3.9507e-05
8:102943990 A G 0.093880 1.0027e-04
8:102944509 C T 0.088041 -6.5740e-05
8:102944863 A G 1.232555 -6.1525e-06
8:102952028 G A 0.816862 -4.3761e-04
8:102962223 C G 0.126341 -3.3934e-05
8:102964750 C A 0.262831 3.4980e-05
8:102986599 T C 0.028790 1.1421e-04
8:102987217 T C 0.170334 -1.2509e-04
8:103001914 G A 0.256830 5.8386e-05
8:103003549 T C 0.030046 -1.9303e-05
8:103003703 A G 0.089988 2.2471e-05
8:103011004 T C 0.085814 1.0208e-04
8:103018694 T C 1.013402 -2.7007e-05
8:103022832 A G 0.039861 -1.1324e-05
8:103035435 C T 0.071738 -9.0811e-05
8:103039917 C T 1.798783 -7.1911e-06
8:103040822 C T 0.061325 6.3739e-05
8:103041460 G A 0.032844 -3.1507e-05
8:103044131 A G 0.189669 -1.6411e-05
8:103044676 A G 1.749853 -2.7665e-06
8:103044932 A G 1.203512 -6.8794e-06
8:103051216 G A 0.221422 -7.4504e-06
8:103052377 A G 0.417371 8.9348e-05
8:103053610 G A 0.637810 6.3925e-05
8:103053815 C T 0.828121 3.4518e-05
8:103055520 T G 0.153089 -3.4307e-05
8:103067199 A G 1.207270 6.7847e-06
8:103069262 C T 0.099427 -7.8186e-05
8:103071449 C G 0.122887 -2.2211e-05
8:103074689 A G 1.609945 3.3762e-06
8:103076368 C G 0.250822 -5.7284e-05
8:103079505 A G 0.267570 -1.3929e-04
8:103090176 C A 0.230403 -4.7507e-05
8:103090350 G A 0.042308 -1.0237e-05
8:103096978 T C 0.055376 -3.1365e-05
8:103106970 A G 0.032993 -4.2244e-05
8:103107743 C T 0.133436 8.2343e-07
8:103108316 G A 1.302403 1.6944e-05
8:103109921 C T 1.341703 1.0534e-05
8:103113613 C T 0.503182 -2.8979e-05
8:103129680 T C 0.046090 1.0768e-04
8:103132282 G A 0.190828 -3.7611e-05
8:103133118 G T 0.113572 4.1666e-05
8:103135979 T G 0.269196 -4.4741e-05
8:103137965 C T 0.943686 2.4635e-04
8:103138997 A G 0.025177 1.9008e-05
8:103139108 C G 0.128957 1.1271e-04
8:103155682 A G 0.064003 2.4434e-05
8:103162026 A G 0.037112 3.1641e-05
8:103163735 A G 0.633782 2.7107e-04
8:103165451 G T 1.393632 2.2129e-05
8:103167673 T C 0.564978 1.2618e-04
8:103173201 G A 0.114562 4.7495e-05
8:103174342 G A 0.031750 -2.1461e-04
8:103177900 A G 0.057953 -1.3934e-05
8:103182524 A G 0.082802 9.8183e-06
8:103190636 C T 0.266694 -1.5086e-04
8:103193882 T C 0.021711 -2.2195e-05
8:103194888 A G 1.390321 -3.5817e-05
8:103195893 C A 0.268297 -1.0431e-04
8:103196629 T G 0.065126 1.2877e-04
8:103197974 G A 0.078080 3.4725e-05
8:103200321 G A 0.232636 -1.0248e-06
8:103201058 C G 1.322816 1.3415e-05
8:103204972 G A 0.264542 -1.5580e-05
8:103208028 C A 0.319502 -2.6185e-05
8:103210559 A C 0.029932 4.4318e-05
8:103210971 C T 1.842565 2.6643e-05
8:103216016 A G 0.029715 -6.7618e-05
8:103219240 G A 0.134864 -4.6414e-05
8:103227082 A G 1.850218 4.9709e-05
8:103230624 G A 0.222983 -1.1030e-05
8:103234009 C T 0.144569 1.9224e-05
8:103236773 C A 0.214226 -8.3273e-06
8:103238260 A G 0.079881 1.3589e-05
8:103244903 A G 0.133115 1.4543e-05
8:103255945 A G 1.530538 2.9203e-05
8:103269323 C T 0.041734 5.4852e-05
8:103272556 T C 0.091884 9.3285e-05
8:103282518 G A 0.224986 1.0645e-05
8:103284675 T C 0.290952 -1.9436e-05
8:103288343 C T 1.131580 -8.0153e-06
8:103292432 G A 0.086905 -2.8817e-05
8:103307533 C T 0.302556 -9.2038e-06
8:103313980 C T 0.212788 4.9331e-05
8:103324280 G A 0.083374 5.5167e-05
8:103338130 T C 0.090819 1.7450e-05
8:103345274 C T 0.035677 -2.9539e-05
8:103367602 C A 0.045106 -2.0425e-05
8:103378557 T C 0.137756 -4.4190e-05
8:103386057 A G 0.029004 -3.5820e-05
8:103395106 A G 0.127208 -2.3946e-05
8:103403073 C G 0.049832 8.0713e-05
8:103426586 T C 0.023058 -2.0979e-05
8:103430069 G A 0.029196 -2.5508e-05
8:103430224 T G 0.050059 8.0209e-05
8:103440575 T G 0.944404 1.0606e-06
8:103469302 T C 0.359616 1.1332e-05
8:103473933 T C 0.191214 9.7162e-05
8:103478754 A C 0.233785 -2.8596e-05
8:103486947 T C 0.170441 -2.4777e-04
8:103491864 G A 0.269608 -2.6928e-05
8:103504363 A G 0.462357 -3.8803e-05
8:103508075 T C 0.331002 9.8098e-05
8:103510334 G A 0.230913 -5.1310e-05
8:103511805 G A 0.261202 5.4504e-05
8:103516300 G T 0.497259 5.3834e-07
8:103521224 C T 0.042497 -6.1116e-06
8:103526123 C T 0.281517 3.6085e-05
8:103534890 C T 0.975806 3.7739e-04
8:103536121 C G 0.030322 4.8332e-05
8:103540824 C T 0.025414 2.7826e-05
8:103541166 A G 0.172677 -3.6958e-05
8:103541712 G A 0.090531 -1.7877e-06
8:103546567 A G 0.401496 -4.0625e-05
8:103548510 G A 1.268933 2.4657e-05
8:103550211 T C 1.142816 3.6714e-05
8:103550517 C T 0.171804 -8.2702e-05
8:103550528 A G 0.020958 6.7734e-05
8:103555979 A G 0.033538 2.5584e-05
8:103557043 T C 1.506013 1.0966e-05
8:103558965 C T 0.271676 -6.6209e-05
8:103559001 A G 0.083390 -1.7652e-05
8:103559089 G C 0.697827 6.3554e-05
8:103559822 T G 0.642224 -5.4711e-05
8:103560356 C T 1.131060 -1.4497e-04
8:103564462 G C 0.039351 -1.7126e-05
8:103566684 C A 1.170201 -1.1546e-04
8:103569098 C A 1.687700 -1.6792e-05
8:103570782 A G 0.970162 -9.7312e-05
8:103572247 T C 1.620198 -2.4640e-06
8:103572462 A G 0.037066 -1.3069e-05
8:103574663 A G 1.043970 -3.0289e-05
8:103575777 T C 0.078489 3.2506e-05
8:103576658 A G 0.529966 -1.0324e-06
8:103579537 G A 1.555439 2.5083e-05
8:103581839 C T 0.596719 -2.1964e-05
8:103582057 T G 0.039024 6.6582e-05
8:103584390 G A 0.530690 -2.6106e-05
8:103586394 T G 0.195641 -1.2046e-05
8:103586800 C T 0.257482 2.9477e-06
8:103587620 T C 1.897080 2.9340e-05
8:103591361 G A 0.215830 -4.9721e-05
8:103591981 T C 1.967244 -2.4405e-05
8:103595054 T C 0.038326 -4.2745e-06
8:103598158 G A 0.076749 3.2377e-05
8:103602469 T C 0.134497 -5.9270e-05
8:103606955 T C 0.047050 -7.8458e-06
8:103611260 A C 1.716928 -1.6154e-05
8:103616359 T C 0.295084 7.9867e-06
8:103617167 A G 0.245509 3.8186e-06
8:103620164 G A 1.200253 4.0311e-06
8:103630197 G A 0.080482 -4.3739e-05
8:103640076 C G 1.572492 8.9189e-06
8:103641380 G A 0.141112 -9.0415e-05
8:103641435 A G 0.573232 4.3070e-05
8:103644994 G T 0.711771 9.5592e-06
8:103646559 T G 0.393687 -3.6768e-05
8:103651690 T C 0.173245 -1.3183e-07
8:103657109 G A 1.712449 -1.4766e-05
8:103659105 T G 0.206784 1.2105e-07
8:103675410 T C 0.072939 -8.1550e-05
8:103676605 C T 0.740369 -2.7327e-05
8:103679908 A G 0.061484 3.9349e-05
8:103683725 G A 0.045463 -9.4022e-06
8:103686204 C T 0.046703 -3.2456e-05
8:103688695 A G 0.040264 -3.1832e-05
8:103693821 C T 0.998945 -1.7051e-05
8:103694272 A G 0.416634 -9.1321e-06
8:103694401 A G 0.073276 7.5349e-05
8:103695901 T A 0.116081 3.6381e-05
8:103696407 G C 0.181486 1.1582e-05
8:103697783 T C 0.203567 5.7875e-05
8:103704029 G A 1.040367 -1.3066e-05
8:103707325 T C 0.991490 2.2458e-05
8:103712079 G A 0.906769 -8.7695e-06
8:103712231 T C 0.312598 -3.1371e-05
8:103713674 C T 0.038225 2.2090e-04
8:103714153 G C 0.447661 2.2475e-06
8:103717924 C T 0.054250 -5.2443e-05
8:103720185 C T 1.765660 -1.0563e-05
8:103722131 A G 0.953372 7.2200e-05
8:103725172 T C 0.030049 6.8768e-05
8:103725498 G A 0.335922 -3.2685e-05
8:103727714 G T 0.026401 4.9306e-05
8:103729583 A G 0.374222 -2.5502e-05
8:103731685 T C 0.032824 1.2217e-05
8:103731962 G A 0.269053 -8.0162e-05
8:103732081 C T 0.120710 -6.8158e-05
8:103733478 A G 0.147779 -1.4687e-05
8:103733941 C T 0.291433 2.6448e-05
8:103734960 T C 0.189977 2.6410e-05
8:103734961 A G 1.360373 -3.4863e-05
8:103738088 C T 0.544095 -2.3147e-06
8:103739507 C G 0.037284 5.0862e-05
8:103739704 A G 0.238667 -1.3448e-06
8:103741649 T C 0.054603 -3.0114e-04
8:103741756 G A 0.572408 -3.1121e-05
8:103742049 G A 1.812467 4.7259e-05
8:103753672 G A 1.386326 -4.2084e-05
8:103754111 T C 0.578049 -3.3433e-05
8:103759840 G A 0.196177 1.1009e-05
8:103760916 G A 0.311443 -2.5353e-05
8:103765016 A G 0.150311 8.1003e-05
8:103769096 A G 0.246002 -5.3815e-05
8:103770205 A G 0.393028 3.1554e-06
8:103773944 G A 0.450592 8.0973e-06
8:103779823 G A 0.176932 -5.5005e-05
8:103782370 A C 0.081043 -1.0968e-04
8:103783719 A G 0.047933 2.8842e-04
8:103790713 A G 0.962424 -1.8553e-05
8:103793370 A G 0.197322 1.2970e-06
8:103794864 G A 0.657281 2.5264e-05
8:103798918 G A 1.406501 2.4305e-05
8:103802649 A C 1.055918 1.0314e-04
8:103809995 C T 0.452536 -3.4335e-06
8:103810054 A G 0.423522 1.9882e-04
8:103819681 A G 0.032032 -3.6139e-05
8:103821150 C T 0.263000 -6.7760e-05
8:103840360 A G 0.110794 -2.0371e-04
8:103844760 C T 0.050118 4.3371e-05
8:103847247 G A 0.142099 2.8798e-05
8:103851052 C T 0.515533 -4.3121e-05
8:103857042 G A 0.878761 -5.9248e-05
8:103861040 G T 0.871569 -6.5555e-05
8:103876315 C A 0.043870 -6.9458e-05
8:103877434 A G 0.720826 -1.4221e-04
8:103892855 G C 0.461689 -7.4036e-05
8:103897439 A G 0.173966 -2.1911e-05
8:103914746 A G 0.730427 -1.4509e-04
8:103916392 G T 0.234733 9.9840e-06
8:103940336 C T 1.273756 2.4541e-05
8:103945442 G C 0.437634 7.3506e-06
8:103945599 A C 0.081433 -1.0022e-04
8:103953433 A G 0.421201 3.8365e-04
8:103963319 A C 1.186946 7.0856e-05
8:103963684 T G 0.229517 1.3287e-05
8:103963878 T C 1.038534 6.8064e-05
8:103968785 C G 0.867379 7.4813e-05
8:103972010 G A 0.122543 6.6807e-05
8:103975989 G A 0.320920 3.0467e-05
8:103978699 T C 1.305467 -3.5711e-06
8:103980385 T C 0.110261 2.8396e-05
8:103982227 G A 0.069800 3.2740e-05
8:103992590 G A 0.258527 3.2980e-05
8:103993456 A G 0.074597 3.5591e-05
8:103997023 T G 0.207124 1.1757e-04
8:104003778 C A 0.265775 3.5911e-05
8:104017376 A C 0.206508 1.2699e-04
8:104022269 A G 0.720008 1.9844e-05
8:104035453 G A 0.085344 1.6228e-05
8:104039409 C T 0.069261 3.8549e-05
8:104052016 G A 0.568224 -1.4530e-04
8:104057435 A G 0.030124 5.4940e-05
8:104067152 G A 0.295967 2.5481e-05
8:104078993 G A 0.084604 -8.2725e-05
8:104088562 T C 1.564605 6.0132e-05
8:104089482 G T 0.558815 -1.2834e-05
8:104089549 T C 0.048582 -5.2220e-06
8:104090169 A G 0.093974 2.7449e-05
8:104090368 G T 0.086327 2.3589e-05
8:104090979 C T 0.212613 -2.5617e-05
8:104094482 A C 0.034084 3.2666e-05
8:104095597 G A 0.467632 1.1640e-05
8:104097396 A G 0.545358 -2.2500e-04
8:104098515 T G 0.186417 -7.6726e-06
8:104098651 G A 1.702722 2.1675e-05
8:104098897 T C 0.062507 -6.6021e-05
8:104099952 T C 0.294289 -7.3783e-05
8:104107840 G A 0.321638 2.6294e-05
8:104110752 G A 0.418163 1.5078e-04
8:104114304 C T 0.400253 1.7761e-04
8:104115580 A C 0.664571 -3.8372e-06
8:104117178 C T 0.468161 4.7651e-04
8:104120376 T C 0.232357 -6.5659e-05
8:104122872 G A 0.259537 -2.4256e-05
8:104123306 A G 0.387277 -3.6900e-05
8:104124024 T C 0.416394 -4.9188e-05
8:104124591 C T 0.247739 1.4024e-05
8:104124704 T G 0.098554 -1.1824e-05
8:104126566 G A 0.471319 -5.5286e-06
8:104126769 G A 0.881478 -2.7452e-05
8:104126916 G T 0.239910 3.6637e-05
8:104127468 A G 0.464435 2.6919e-04
8:104132345 G A 1.734699 -5.0571e-05
8:104134123 G A 0.172986 1.7693e-05
8:104134725 T C 0.031055 1.4971e-05
8:104137029 C A 1.781032 -6.4590e-05
8:104141180 C T 0.123118 -1.7400e-05
8:104141937 A G 0.364352 -1.0019e-04
8:104159118 G T 0.514241 -6.4515e-06
8:104162979 T C 0.065246 -8.7578e-05
8:104165782 T C 0.885045 -1.4871e-05
8:104175861 C A 0.318558 6.8011e-05
8:104176386 G A 0.046804 5.7538e-05
8:104177206 T C 0.285886 2.9449e-05
8:104178902 A G 0.244610 2.0892e-05
8:104180501 A G 0.401500 -3.4093e-05
8:104196713 C T 1.047232 1.6693e-05
8:104199801 A G 0.229452 -4.1778e-05
8:104206832 C T 1.947578 3.3394e-05
8:104207451 G A 0.152180 -1.0091e-04
8:104213505 T C 0.227514 2.3073e-05
8:104215583 C T 0.203976 -5.2435e-05
8:104219144 G T 0.059511 -2.7584e-05
8:104243414 T C 0.094364 -4.2721e-06
8:104243474 T G 0.274983 9.8353e-06
8:104250380 C A 0.446960 6.1599e-05
8:104258431 A G 0.100443 3.9858e-05
8:104266952 T C 0.065473 -4.5822e-05
8:104287845 G A 0.292932 -4.3901e-05
8:104292013 T C 0.170081 1.0712e-05
8:104294211 G A 0.211837 1.3198e-05
8:104310109 A G 0.171450 -1.0216e-06
8:104312432 G A 0.513007 5.4247e-05
8:104320541 G C 0.156364 -2.6261e-05
8:104324662 A G 0.887350 1.4327e-05
8:104329588 T C 1.824272 -1.8781e-06
8:104336788 G C 0.062056 -3.5943e-06
8:104337367 C A 0.938233 -1.7720e-05
8:104345778 G A 0.558292 5.1973e-05
8:104359721 G T 1.311550 -2.5160e-06
8:104363338 C T 0.163661 -1.9044e-05
8:104367921 A C 0.049741 -2.2386e-05
8:104372273 A G 0.130070 -4.6003e-05
8:104375790 T G 0.056762 -1.8584e-05
8:104384780 G A 0.094526 -5.2090e-07
8:104405021 G T 0.172330 8.7135e-06
8:104408141 T G 0.887012 -7.4154e-07
8:104408888 C T 0.041844 -7.2084e-05
8:104410220 T C 0.442678 1.7825e-05
8:104417045 T C 0.163011 -2.3079e-05
8:104426084 T C 0.282020 -5.3002e-06
8:104427359 C A 0.886379 -8.1267e-07
8:104427541 T C 0.281027 -5.7575e-06
8:104448485 C T 0.231799 3.1810e-06
8:104458605 A G 0.072666 2.3841e-05
8:104461884 A G 0.444584 -2.0157e-05
8:104464105 A G 0.106759 2.2680e-05
8:104465678 G A 0.243678 -3.5386e-04
8:104466230 A G 0.098109 -3.9912e-06
8:104466543 G A 1.512693 -2.0980e-05
8:104479217 T C 0.170321 -2.2175e-05
8:104493536 A C 0.744884 -6.3127e-05
8:104498182 T C 0.234756 -5.1207e-05
8:104500413 C T 0.051620 -6.8970e-06
8:104525805 T C 1.653454 6.8863e-05
8:104529426 A G 0.677525 5.9770e-05
8:104536643 A C 0.104861 -5.0386e-04
8:104572885 A G 0.051809 -1.4631e-05
8:104581694 G A 0.033013 -5.1680e-06
8:104588737 A G 0.046125 3.5640e-05
8:104608227 T C 0.032552 8.8055e-06
8:104621689 T C 0.764702 -3.8020e-05
8:104623776 C T 1.653000 7.9366e-05
8:104625896 T C 0.255778 -3.2917e-05
8:104641305 G A 0.153323 -2.0417e-05
8:104655969 T G 0.214424 -5.0909e-06
8:104656230 C A 0.030880 -4.0831e-06
8:104656699 T C 0.051676 2.0802e-05
8:104661420 G T 0.071228 4.3265e-05
8:104669542 T C 0.055814 -3.4752e-05
8:104680145 G T 0.035655 -1.8222e-05
8:104705608 A C 0.340350 -1.2996e-05
8:104720276 A G 0.105581 3.2726e-04
8:104726911 T C 1.501521 2.0550e-05
8:104731391 G A 1.442065 8.9950e-06
8:104734942 A G 0.059631 3.4840e-05
8:104748266 A G 0.494250 -2.1452e-05
8:104754786 T C 0.060501 -7.0281e-05
8:104783986 G A 0.053159 -1.0635e-04
8:104824006 A G 0.023980 -1.1022e-05
8:104828609 G T 0.059141 3.5518e-06
8:104828745 C T 0.272526 -1.7515e-05
8:104859640 T C 0.052399 2.3495e-05
8:104876026 G T 0.025554 3.0685e-05
8:104891584 A C 0.340664 -1.2461e-06
8:104893994 A G 0.055295 -5.9728e-05
8:104914163 T G 0.391282 1.3880e-05
8:104914885 C T 0.130875 1.7144e-05
8:104925755 G A 1.366066 2.8848e-06
8:104929497 T G 0.125812 1.3560e-04
8:104944481 T G 0.107730 -6.3772e-05
8:104949826 A G 0.056940 5.2233e-05
8:104956763 A G 0.151379 1.0544e-04
8:104957160 G A 0.052743 2.4578e-05
8:104975984 C T 1.378429 3.2167e-07
8:104987771 A G 0.378562 -7.0352e-06
8:104989941 A G 0.064931 -4.0767e-05
8:105024337 T C 1.371989 -7.7671e-06
8:105056071 T A 0.827888 1.3103e-05
8:105056491 A G 0.088677 -1.2534e-04
8:105069228 C T 0.109421 -4.9422e-05
8:105075942 C G 0.507795 -3.1815e-05
8:105080995 A C 0.470764 1.3618e-06
8:105082073 C A 0.051439 7.2131e-05
8:105089398 A G 0.398955 3.0085e-05
8:105094238 T C 0.103874 5.3587e-05
8:105098140 A G 0.099674 -1.1811e-04
8:105099130 C T 0.045989 7.8330e-05
8:105105846 T C 0.402908 -4.2921e-05
8:105111526 C A 0.025067 9.6778e-05
8:105116118 T C 0.233662 1.0267e-05
8:105120821 A C 0.151116 -7.4166e-05
8:105127480 A G 0.819718 -5.5397e-06
8:105130066 T C 0.499327 -1.3830e-05
8:105136269 T C 0.322715 1.0574e-05
8:105159724 G A 0.137055 4.5514e-05
8:105162724 G A 0.039222 -1.6951e-05
8:105168961 T C 0.083348 -1.4549e-04
8:105174941 G A 0.652091 -1.3191e-05
8:105175250 C A 0.603707 1.0622e-05
8:105175453 G T 0.020367 -4.6635e-06
8:105178239 T A 0.733326 4.4925e-05
8:105186472 A G 0.048443 -2.7004e-06
8:105193427 G A 0.055704 3.5685e-05
8:105205681 A G 0.143313 5.1151e-05
8:105209851 T C 0.475009 2.9615e-06
8:105223026 T C 0.119200 -8.0941e-05
8:105241120 C T 0.156328 1.5541e-04
8:105253840 G A 0.624230 6.9544e-05
8:105259349 T C 0.679745 -1.1502e-05
8:105262354 C T 0.020711 -1.3322e-05
8:105282014 C A 0.053834 -3.5432e-06
8:105292346 A G 0.057177 9.0486e-05
8:105292785 T C 0.043737 -4.0125e-05
8:105295111 T G 1.022551 2.6955e-05
8:105306526 T G 0.181266 1.9321e-04
8:105311469 G A 0.262507 4.3179e-05
8:105315399 T A 0.155747 7.1163e-06
8:105316895 T C 0.031747 -2.1919e-05
8:105320562 C T 0.063915 2.2647e-05
8:105332821 T C 0.156666 2.7959e-04
8:105335077 A C 0.045590 4.2089e-07
8:105338391 T C 0.784031 2.9233e-05
8:105338596 A G 0.199763 2.9369e-05
8:105345957 A G 0.033785 2.0699e-05
8:105345964 A G 0.043798 1.5039e-05
8:105347946 C T 0.332475 1.3829e-05
8:105359432 T C 1.164599 -6.8698e-05
8:105361354 C G 0.244623 6.2963e-05
8:105366428 T C 0.028767 -2.9186e-05
8:105367264 T C 0.029624 -6.6565e-06
8:105368685 C G 0.253182 3.8259e-05
8:105374416 G A 0.394086 -1.0535e-05
8:105374672 A G 0.028228 9.3750e-06
8:105375117 A G 1.586572 -4.9488e-05
8:105378781 T C 0.036268 8.6831e-05
8:105380014 G A 0.056408 3.3586e-05
8:105382586 C T 1.267953 1.4659e-05
8:105383869 C T 0.029426 9.7572e-05
8:105386450 T C 1.290375 2.1743e-05
8:105387262 T A 0.362411 -1.6908e-05
8:105388150 G A 1.653448 1.1238e-05
8:105393687 A G 1.799240 4.8098e-05
8:105393939 T C 0.108924 1.3374e-05
8:105395039 C T 0.399675 1.6306e-05
8:105398280 C T 0.026820 3.8590e-05
8:105405921 A G 0.057044 -4.2735e-06
8:105423065 T C 0.545445 -1.0008e-04
8:105424986 G A 0.034814 -8.6133e-05
8:105425998 C T 0.150389 4.7800e-07
8:105426922 A C 1.319466 -6.4116e-04
8:105427420 T G 0.042062 5.2621e-05
8:105431996 G T 0.049670 5.2940e-05
8:105435009 T C 0.023074 5.3589e-06
8:105445909 A T 0.261092 -1.5347e-04
8:105456156 C T 1.432289 4.7765e-05
8:105458924 T C 0.039887 -3.1247e-05
8:105459431 T C 0.065921 -9.8798e-07
8:105460030 C T 1.954774 8.6320e-07
8:105463690 G A 1.115481 6.4557e-05
8:105463726 A C 0.051900 -1.0504e-04
8:105466142 C A 0.037781 3.1945e-05
8:105468464 G T 0.200162 -1.8872e-05
8:105468730 G T 0.040186 -2.9484e-05
8:105469502 G A 0.132767 2.3907e-05
8:105469973 C A 1.122975 -9.6754e-06
8:105471901 T C 0.036752 1.9194e-05
8:105471913 G A 0.468378 -3.9145e-06
8:105512076 C A 0.026498 -4.0163e-05
8:105540306 G A 0.047083 -1.8155e-05
8:105543942 T C 0.035168 2.3905e-05
8:105548581 T C 1.432107 -3.8806e-05
8:105552578 A G 0.146851 -3.9260e-05
8:105561397 G T 0.025927 2.7592e-04
8:105573110 G A 0.065658 6.9232e-05
8:105583350 G A 0.151875 -9.0214e-05
8:105585299 C T 0.089174 4.0681e-05
8:105587265 G C 0.043775 4.0466e-05
8:105599971 T C 0.443048 7.0052e-05
8:105610889 C T 0.054535 4.7177e-05
8:105636266 C T 0.038365 5.7857e-05
8:105641421 T C 0.727188 2.5658e-06
8:105642172 A G 0.144429 -3.1273e-05
8:105657322 A G 0.223522 -2.7646e-05
8:105670508 T C 0.144193 -2.8320e-05
8:105680427 T C 0.033022 2.3421e-05
8:105682010 G A 0.683984 5.3075e-05
8:105687968 A G 0.292669 -8.7341e-05
8:105702362 T C 1.444194 1.3630e-05
8:105703937 A C 0.469154 -6.9652e-05
8:105717183 A G 0.230773 2.7678e-05
8:105727612 T G 0.125328 8.8129e-05
8:105730425 T C 0.069044 9.1820e-05
8:105734264 C A 0.031919 -4.2798e-05
8:105736537 A G 0.035466 3.1973e-05
8:105740891 T C 0.325481 5.6014e-05
8:105758555 T C 0.036580 -1.0064e-05
8:105761270 G T 0.443392 -6.8645e-05
8:105765835 A G 0.175472 4.8589e-05
8:105769530 A G 0.324095 5.4954e-05
8:105773298 C A 0.033655 -2.9613e-05
8:105773886 C T 1.307684 -7.8564e-06
8:105780057 A G 0.136468 -6.3572e-05
8:105780355 G A 0.771665 1.2174e-04
8:105783703 G C 0.065613 -4.8607e-05
8:105787284 T C 1.605933 1.5396e-04
8:105797936 G A 0.506545 -8.4638e-05
8:105816204 G A 0.026667 3.0267e-05
8:105829337 T C 0.361681 4.1299e-06
8:105829449 C T 0.466512 -6.0773e-05
8:105833358 T C 0.169759 1.1018e-04
8:105834250 A G 0.041786 -1.2019e-05
8:105863186 G A 1.738467 5.9191e-06
8:105866399 T G 0.625762 4.0846e-05
8:105868880 A C 0.034626 -1.2440e-04
8:105875377 A G 0.115000 2.4750e-04
8:105876025 C T 1.739071 1.0188e-05
8:105883495 C T 1.276178 -1.1234e-05
8:105883980 G A 0.332359 1.0641e-04
8:105892724 G A 0.194064 -2.6978e-04
8:105892972 A G 0.509791 -5.8521e-05
8:105896564 G A 0.035560 4.6936e-05
8:105898560 C T 0.131433 -6.8754e-06
8:105914114 C T 1.378172 3.4167e-05
8:105921814 T C 0.049946 -1.1376e-05
8:105922240 T G 0.578896 4.4075e-05
8:105942668 G A 0.287470 9.3102e-05
8:105945360 C T 1.402240 4.2411e-06
8:105946875 G A 0.089343 8.7036e-05
8:105953230 G T 0.058583 4.9454e-06
8:105957540 G A 0.163706 4.5042e-05
8:105958020 G A 0.658268 -1.9324e-04
8:105966853 G C 0.021571 6.4681e-05
8:105981021 G A 0.390642 1.3572e-05
8:105983028 T C 1.755306 -3.6240e-05
8:105988442 C A 0.105649 4.6567e-05
8:105989161 A G 1.081348 7.9266e-06
8:105992696 A G 1.767228 -1.3745e-05
8:106003845 C T 0.071923 3.2434e-05
8:106004770 G A 0.131495 -1.8139e-05
8:106004969 T C 0.243571 1.5134e-04
8:106008327 A G 0.059391 4.2362e-05
8:106011235 T G 0.632191 5.9298e-06
8:106020391 A G 0.049702 -9.5276e-05
8:106020407 A G 0.049916 -2.1177e-05
8:106022357 C T 0.095435 -4.2629e-05
8:106027506 C T 1.891520 -2.8322e-05
8:106028897 A G 0.107626 -8.4065e-05
8:106056618 A G 0.880433 2.8602e-05
8:106058701 C T 0.730323 -1.2009e-05
8:106062204 A G 0.057099 -8.6467e-05
8:106064672 C T 0.078437 1.4741e-06
8:106068231 A G 0.023282 -1.3062e-04
8:106068643 T C 0.060894 -3.1844e-05
8:106072576 G A 0.037573 1.6170e-05
8:106081789 G A 0.054973 -4.0450e-05
8:106084849 A G 0.076324 1.3785e-06
8:106090691 T C 0.049705 -6.0922e-05
8:106102954 G A 1.738954 1.3228e-06
8:106108593 C T 0.660728 -2.8334e-06
8:106112242 T C 0.042613 -7.5722e-05
8:106120020 C T 0.540483 -4.0988e-05
8:106121746 A G 0.043590 6.6831e-05
8:106123797 T G 0.121969 5.3469e-05
8:106129908 C T 0.600302 -5.9855e-05
8:106134772 C T 0.068781 -2.5822e-05
8:106138607 T G 0.036330 -1.3593e-05
8:106140134 A G 0.032188 -5.6174e-05
8:106141796 G C 0.103692 -3.0232e-05
8:106142109 G A 0.175381 -1.2389e-05
8:106142949 G T 1.454684 4.6902e-05
8:106147709 C T 0.037462 1.6727e-05
8:106149928 A G 0.349025 -1.5858e-05
8:106151473 T C 0.040854 3.2652e-05
8:106184779 A G 0.024106 1.3263e-05
8:106185381 A G 0.021600 -5.0300e-05
8:106190703 T G 0.454327 -8.0037e-05
8:106198960 A G 0.663344 6.9890e-05
8:106200983 G A 0.036959 2.0507e-06
8:106201036 T C 0.311560 2.2960e-05
8:106205831 T G 0.147964 -8.7393e-05
8:106210933 T G 0.041705 4.7753e-05
8:106217437 A G 0.158857 -6.2810e-06
8:106230162 A G 0.320963 -2.5532e-05
8:106237521 T C 0.072789 1.0338e-05
8:106238481 C A 0.812175 2.9979e-05
8:106252153 G A 0.055661 -1.1328e-04
8:106266901 G A 0.628907 -1.4451e-04
8:106280343 A G 1.692504 1.0318e-04
8:106286679 T C 0.057833 -7.2251e-05
8:106288561 T C 0.471608 -6.0586e-05
8:106293432 C A 0.039660 2.6722e-04
8:106296090 A G 0.560402 6.7705e-05
8:106304408 C T 0.542008 6.0051e-05
8:106304719 A G 1.653610 1.0118e-05
8:106307215 T C 0.029721 -1.3757e-05
8:106313029 T G 1.597511 8.2573e-05
8:106316839 A G 0.032159 -7.9685e-05
8:106340688 T C 0.091287 7.7848e-06
8:106345533 C T 0.054642 -5.2451e-05
8:106347897 A T 0.076434 -1.4172e-05
8:106355601 C A 0.261815 -3.6446e-04
8:106355911 A G 0.057839 2.2399e-05
8:106357522 T C 1.633710 2.7908e-06
8:106365258 C T 0.344024 2.4038e-04
8:106386119 C T 0.618670 3.8363e-05
8:106386944 T C 1.029978 -2.8540e-06
8:106395328 T G 0.035395 -1.7949e-05
8:106395528 A C 0.029257 -2.1027e-05
8:106408493 C T 0.125335 -8.2929e-05
8:106419754 G A 0.404262 8.2272e-06
8:106429025 A G 0.052610 -5.6076e-05
8:106463614 A C 1.873993 -9.9425e-05
8:106467491 G T 0.103290 1.3413e-05
8:106468788 T G 0.056382 -6.7359e-06
8:106469790 G A 0.035544 -1.3595e-05
8:106476259 A G 0.070352 6.3836e-05
8:106490018 G A 1.026768 -2.9910e-05
8:106494633 C T 0.261432 3.5617e-05
8:106497511 T C 0.045230 2.2903e-05
8:106498715 C T 0.067359 -1.4579e-04
8:106503845 G A 0.579526 -3.4901e-06
8:106504723 G A 0.044055 3.1041e-05
8:106505971 T G 0.828900 8.7832e-06
8:106508221 A G 0.023493 8.3067e-06
8:106509975 A G 0.535559 2.9040e-05
8:106515115 T C 1.114776 -4.0425e-05
8:106515179 G T 0.384901 1.1170e-05
8:106523185 A G 0.509343 -3.1154e-05
8:106527098 T C 0.097214 -9.4181e-05
8:106536253 C T 1.414285 -4.1221e-06
8:106538183 C A 0.099963 7.2383e-05
8:106538598 C T 0.350749 -7.9818e-05
8:106545548 G A 0.072646 -1.9211e-05
8:106548117 C T 0.103598 6.0362e-05
8:106558427 A G 0.038271 -1.3404e-05
8:106564219 A G 0.164638 -7.6178e-05
8:106567442 T C 0.106642 -7.7165e-06
8:106574862 A C 0.103017 4.1777e-05
8:106580747 G A 0.242954 1.3290e-04
8:106581528 T A 0.569373 1.3134e-05
8:106586094 C T 1.152966 1.0548e-05
8:106588140 C T 0.326617 -9.7021e-05
8:106593662 C T 1.020546 -5.6569e-05
8:106601166 G A 0.423470 7.5198e-05
8:106603755 C G 0.094935 -4.1323e-05
8:106606375 A G 0.398909 -1.1719e-04
8:106610659 C A 1.339032 4.0281e-05
8:106616713 G A 0.105558 1.1006e-05
8:106622480 T C 0.719937 1.7827e-04
8:106625030 C T 0.146614 4.1735e-05
8:106627576 G A 0.050296 7.9251e-06
8:106638772 T G 0.430169 6.0628e-05
8:106640562 T C 0.053990 3.1794e-04
8:106653863 G A 0.051669 5.1739e-05
8:106656062 A G 0.038842 5.7781e-05
8:106663308 T G 1.529726 5.4260e-05
8:106663315 T G 0.401159 -1.3291e-05
8:106663746 T G 0.856385 1.4888e-06
8:106667803 G A 0.281102 1.3862e-04
8:106675898 C T 0.105396 3.2314e-05
8:106680928 C T 1.951116 2.5965e-05
8:106688753 C T 0.363381 1.0652e-04
8:106693522 C T 0.098106 -7.7997e-06
8:106694939 A G 0.053367 2.0471e-05
8:106695862 G C 0.227453 2.3823e-05
8:106696670 T G 0.496220 -4.3606e-05
8:106701490 C T 0.042711 1.6592e-05
8:106707700 A C 0.825564 3.9954e-05
8:106710489 T C 0.269456 3.2273e-05
8:106710730 G A 0.834398 2.4145e-05
8:106716173 T C 0.048342 5.2789e-05
8:106716804 T G 0.082978 -1.5500e-05
8:106720429 A G 0.311923 -4.3085e-05
8:106730235 C T 0.226502 1.2715e-05
8:106738798 C T 0.774105 9.4158e-06
8:106742607 C G 0.217589 -2.2671e-05
8:106746337 T C 0.036953 4.5151e-05
8:106746550 A G 0.020380 4.2745e-06
8:106748701 G A 0.078901 -6.7628e-05
8:106749918 G A 0.121738 3.6690e-05
8:106766759 A G 0.052377 -5.2165e-05
8:106780628 A G 0.318623 1.3286e-05
8:106784501 G A 0.020179 3.0006e-05
8:106794549 C T 1.957227 9.0135e-05
8:106798761 A G 0.049871 -1.3432e-05
8:106799175 G C 0.161096 1.5676e-05
8:106808278 T G 0.121547 -2.7965e-05
8:106809561 C G 0.412327 -3.6666e-05
8:106810790 A G 0.119006 2.8370e-05
8:106812527 C T 0.186345 -6.1912e-06
8:106813518 G C 0.188932 -8.7532e-06
8:106815286 C T 0.047833 -7.0200e-06
8:106815517 T C 0.047988 -1.9961e-06
8:106840842 A G 0.025950 1.2135e-04
8:106850444 A G 0.068206 -3.7521e-05
8:106853152 G A 0.284662 -7.8532e-06
8:106873398 C T 0.136623 3.4524e-05
8:106878741 T C 0.069336 -2.8373e-05
8:106879166 G A 0.025135 -7.9239e-05
8:106894495 T C 0.040854 -9.2030e-05
8:106898233 C T 0.031166 8.2771e-06
8:106898382 T G 0.179179 6.9461e-05
8:106899726 C T 0.218478 1.1189e-04
8:106899886 T G 0.216618 -3.2025e-05
8:106905710 C T 0.041747 1.2911e-04
8:106928270 T G 0.066492 -5.4244e-05
8:106934018 A G 0.112225 1.0390e-05
8:106937550 A G 0.389331 1.2881e-05
8:106939780 A G 0.034545 -7.3875e-06
8:106943884 T A 0.184125 1.0784e-04
8:106965209 C T 0.086808 -4.4802e-05
8:106965356 T C 0.088343 -2.5493e-05
8:106976492 C G 1.909823 1.5713e-04
8:106985169 G A 0.026479 -3.8814e-05
8:106991056 A G 0.047531 1.2406e-05
8:106995929 A G 0.171811 1.2068e-04
8:107005034 T C 0.993765 7.3509e-06
8:107024258 G A 0.820500 -2.2043e-05
8:107028156 T C 1.847674 3.3703e-05
8:107034318 C T 0.179081 6.9724e-05
8:107045718 T C 0.173229 8.9005e-05
8:107075454 C T 1.143212 2.9482e-05
8:107086045 T C 0.048703 -2.2415e-05
8:107092613 G A 0.532365 -4.9749e-05
8:107094493 A G 0.031072 1.8613e-04
8:107105384 T C 1.187754 7.0421e-06
8:107113883 A C 0.038943 6.0640e-05
8:107115441 G T 0.043993 1.7032e-05
8:107116932 C A 0.192940 3.8412e-05
8:107117177 A G 0.036187 8.9503e-05
8:107146016 A G 0.025427 -6.4377e-05
8:107153097 G A 1.663993 -2.5969e-05
8:107153923 A C 0.045720 2.1390e-05
8:107161121 A G 0.198854 6.0816e-05
8:107166951 G T 0.055314 3.4429e-05
8:107169424 G A 0.045492 -3.4923e-05
8:107175091 C T 0.061049 9.6208e-06
8:107178956 T C 0.132446 -3.3669e-05
8:107198474 A G 0.151025 2.9122e-04
8:107200392 A G 0.090401 -1.7309e-05
8:107212876 C T 0.048349 -6.9429e-06
8:107215546 C A 0.022428 -1.3351e-06
8:107221385 C A 0.058196 -3.3364e-04
8:107221956 G A 0.221256 -1.4896e-05
8:107222079 A G 0.043581 1.4395e-05
8:107225803 T C 1.324264 -1.7041e-04
8:107226981 A C 0.032152 5.0705e-06
8:107234717 G T 0.272977 -1.0542e-04
8:107243803 C G 0.089362 -1.4400e-05
8:107245087 G C 0.086022 -1.9285e-05
8:107254937 A G 1.306464 -7.2173e-05
8:107257330 C A 0.150369 1.9246e-05
8:107264596 A C 0.673513 -7.9744e-05
8:107266987 T G 0.076444 1.4281e-05
8:107274803 C T 0.414700 8.3632e-05
8:107283589 T C 0.175923 -4.6536e-05
8:107286585 C T 0.100326 -3.5454e-05
8:107288484 A C 0.042626 -1.0718e-04
8:107293129 A C 0.034259 -2.6563e-05
8:107295465 G A 0.034288 -4.1997e-05
8:107297073 C T 0.026661 3.0469e-05
8:107298378 G C 1.536899 2.5588e-05
8:107299053 T C 0.603840 4.4017e-05
8:107312126 T C 0.282634 6.6976e-05
8:107319683 C T 0.020370 8.3580e-05
8:107334864 C T 1.153005 -5.3484e-05
8:107336889 A G 0.026336 -5.1457e-06
8:107340961 G A 0.060984 -7.5626e-05
8:107342401 A G 0.681329 -7.4362e-05
8:107347250 G A 0.043191 5.7353e-05
8:107348624 A G 0.428329 -6.9873e-06
8:107351193 T C 0.146643 -2.1458e-05
8:107355536 C T 0.103260 5.8208e-04
8:107355640 T C 0.220770 1.1459e-05
8:107359869 A G 0.753508 -6.0381e-05
8:107365021 T C 0.111128 -3.9387e-05
8:107371924 A C 1.063630 -4.0021e-05
8:107373642 G A 0.079086 -6.0531e-05
8:107375446 C T 0.683572 -1.0383e-05
8:107388497 G A 0.036771 -2.1711e-04
8:107390066 C A 0.100378 -6.4786e-06
8:107395988 A C 0.225080 2.8584e-05
8:107397659 T C 0.062455 -1.0425e-04
8:107401202 C T 1.287259 3.6204e-05
8:107407975 G C 0.045859 1.6108e-05
8:107408282 T C 0.045811 -3.9513e-05
8:107411063 T C 0.088934 -4.2126e-06
8:107412205 T C 0.918736 2.3614e-06
8:107427361 A G 0.158578 4.2527e-06
8:107435212 A G 0.039848 -3.5847e-05
8:107440946 C A 0.090070 7.7988e-05
8:107448056 T C 0.239420 -7.6591e-06
8:107462505 A G 0.731106 4.2735e-05
8:107466899 T G 0.070251 -6.5069e-05
8:107485431 A G 0.172220 -5.4763e-05
8:107489406 A G 0.034080 6.0512e-05
8:107489526 A C 1.360304 -2.0447e-05
8:107490829 C T 0.198413 -3.2712e-05
8:107494902 G A 0.198134 -1.6350e-05
8:107498358 T A 0.030156 -4.0555e-05
8:107518085 G T 0.047829 -1.2552e-04
8:107530448 T C 0.026865 -6.1170e-05
8:107533403 A G 0.224742 -4.0882e-05
8:107541027 G A 0.997803 1.7844e-05
8:107550731 G T 0.030033 -5.2308e-05
8:107553727 G A 0.044483 -1.5964e-04
8:107556907 T C 0.149963 -1.0308e-05
8:107567547 C T 0.362103 -2.5280e-05
8:107572021 G A 0.093497 -3.8849e-05
8:107579569 T C 0.027949 6.3005e-05
8:107582421 T G 0.989620 2.3452e-06
8:107589239 T C 0.145247 -1.5070e-05
8:107614824 C T 1.746043 5.0788e-05
8:107618210 G A 0.021393 -1.8106e-05
8:107630040 T C 0.284971 3.2440e-06
8:107637762 C T 1.043951 -7.4885e-06
8:107641124 A G 0.660147 -7.1431e-06
8:107671830 T G 0.038683 3.8340e-05
8:107686072 A G 1.130096 -7.6701e-06
8:107693537 G A 0.105695 -4.7635e-06
8:107708086 A G 0.027605 -2.4005e-05
8:107708167 C T 0.262893 -2.6784e-05
8:107719521 C T 0.088398 1.2159e-05
8:107747281 G A 0.381639 -4.2189e-05
8:107773675 C T 0.070186 5.0618e-05
8:107775030 T C 0.283250 -5.5550e-05
8:107784875 A C 0.044918 8.2677e-05
8:107790889 A G 0.032957 -2.7784e-06
8:107792796 T C 0.070829 4.2813e-05
8:107809431 A G 0.427345 3.3234e-04
8:107810891 A G 1.273094 -2.1054e-05
8:107811062 T C 0.418033 -3.9079e-05
8:107836447 G A 0.648514 6.5836e-05
8:107836805 G C 0.091933 8.3678e-05
8:107837349 A G 0.031399 -1.1603e-04
8:107842308 G C 0.086447 1.6022e-05
8:107842816 T C 0.824135 5.1122e-05
8:107848655 G A 0.460449 3.8311e-05
8:107860140 C A 0.694558 -3.0231e-06
8:107886992 C T 0.301926 2.3624e-05
8:107899751 T C 0.033331 1.4778e-05
8:107901729 T C 0.031481 -9.8535e-05
8:107907395 T C 1.087145 2.9747e-05
8:107913227 T C 0.028167 7.0267e-06
8:107916446 G A 0.159529 -2.6628e-05
8:107927732 C T 0.153027 -6.2088e-05
8:107932672 T C 0.025956 -8.7038e-06
8:107936766 T C 0.027686 7.8256e-05
8:107939655 A G 1.578137 9.2793e-05
8:107940668 G A 0.955679 9.2020e-06
8:107944767 T C 0.620085 4.5756e-05
8:107959501 A G 1.714014 -5.3285e-05
8:107961780 A G 0.027122 2.5221e-05
8:107964804 C T 1.602795 -5.2683e-05
8:107998732 G T 0.125598 1.8356e-05
8:108008913 T C 0.628121 -5.8909e-06
8:108012535 T G 0.108843 5.8490e-05
8:108023790 A C 0.843646 -3.8302e-05
8:108044177 A G 1.599546 -4.4429e-05
8:108064016 C A 0.020688 4.3111e-06
8:108065880 G A 0.074818 -4.5343e-05
8:108069731 T C 1.585774 -4.7838e-05
8:108080619 G A 0.256236 1.2075e-04
8:108083500 C T 0.066197 4.2267e-05
8:108083574 A G 0.725594 -6.2107e-07
8:108086872 T C 0.098343 -3.5843e-05
8:108104411 C A 1.057726 -9.3235e-06
8:108107276 A G 0.076609 -1.3145e-06
8:108119964 T C 1.353683 3.2800e-05
8:108124325 T G 0.058576 -4.6574e-05
8:108127883 G A 1.598299 1.5839e-05
8:108130340 T C 0.030383 9.6619e-05
8:108137736 G A 0.034587 -2.7658e-05
8:108141257 T G 0.674581 6.4281e-06
8:108143276 T C 0.062770 2.6452e-05
8:108148941 A G 0.193940 1.2321e-05
8:108151774 A G 0.080173 -5.6894e-06
8:108167708 T C 0.063260 -2.4651e-05
8:108180081 A G 0.026820 1.0176e-05
8:108185139 A G 0.041078 -4.6985e-05
8:108185425 T C 0.733112 -4.2212e-05
8:108187889 T C 0.057888 1.7648e-05
8:108196188 G A 0.039498 -5.2897e-05
8:108219376 T C 0.103871 1.0343e-04
8:108219964 A G 0.336010 6.4298e-05
8:108221676 C T 0.635849 -3.8922e-05
8:108241526 T C 1.950863 -2.7217e-05
8:108248348 G A 0.055830 5.5354e-05
8:108251897 T C 0.037845 -4.4377e-05
8:108260740 G A 0.855428 -5.8347e-05
8:108262382 G A 0.091069 -6.9247e-06
8:108269427 T C 0.030358 -4.1648e-05
8:108274563 C A 1.757753 7.5756e-05
8:108276873 T C 1.726386 1.0030e-04
8:108280041 T A 0.122332 -5.5012e-05
8:108280438 T G 0.499447 5.3197e-05
8:108287577 G T 0.808984 -5.4770e-04
8:108287597 A G 0.922699 -3.3432e-05
8:108288752 T C 0.272958 -2.8716e-05
8:108290759 T C 0.360162 6.6054e-05
8:108294080 C T 1.534345 5.4929e-05
8:108295828 G C 0.196641 -1.8694e-07
8:108325442 T C 1.029504 -6.5855e-06
8:108330495 C T 0.059647 4.3004e-05
8:108332485 C T 0.312284 -1.6691e-05
8:108351425 C T 1.632165 3.3724e-06
8:108354079 T C 0.050072 -4.2542e-05
8:108356723 C T 0.029715 -6.4657e-05
8:108366127 T C 0.376050 -6.2378e-06
8:108367678 T C 0.073072 -2.7983e-05
8:108370415 G A 0.075522 1.0392e-05
8:108378945 A G 1.089816 -2.0110e-05
8:108383710 A G 1.613405 -9.7595e-06
8:108384635 A C 0.203544 -3.6738e-05
8:108391555 T C 0.378649 -1.4893e-05
8:108399967 G A 1.170172 2.0097e-05
8:108405616 T C 0.060806 -4.3335e-06
8:108408104 G T 0.380655 -9.3006e-05
8:108409423 A C 0.185488 -5.2525e-05
8:108414308 G A 0.078414 -9.7661e-05
8:108421574 C T 0.456119 -2.1676e-04
8:108424455 T G 1.624135 -7.1929e-05
8:108429605 A G 0.041056 -2.4443e-05
8:108430007 C T 0.078242 -1.0637e-04
8:108430256 A G 0.388955 -5.2362e-05
8:108432313 C T 0.092228 1.3455e-05
8:108433548 C T 0.062228 3.0390e-05
8:108440377 A G 0.715627 6.2133e-05
8:108451688 A G 0.079527 1.2923e-04
8:108461005 A G 0.050572 6.0409e-06
8:108467158 T C 0.082179 -2.4779e-05
8:108476236 C T 1.361970 -3.0097e-05
8:108499471 G A 0.322436 -1.6209e-04
8:108513341 C T 1.857038 -9.6063e-05
8:108514029 T C 0.071572 2.7151e-05
8:108525120 C T 0.212162 2.7197e-05
8:108529260 T C 0.041640 -8.8034e-06
8:108532794 G A 1.865493 3.0636e-05
8:108535208 T C 0.330544 -2.5521e-04
8:108539380 T C 0.257313 4.9053e-06
8:108540532 T G 0.065726 -1.3073e-05
8:108541328 T G 0.152985 2.6077e-05
8:108542065 A G 0.083581 -5.9515e-04
8:108549713 C G 0.022237 4.0589e-07
8:108561972 T C 1.966023 9.1306e-05
8:108565871 A G 0.595018 1.1434e-04
8:108571104 T C 0.023184 1.0358e-05
8:108575039 A G 0.980363 -7.2798e-06
8:108576343 G C 0.125312 -1.3261e-04
8:108583802 A C 0.088570 8.6080e-05
8:108587521 A G 0.032974 -1.1197e-05
8:108601911 A G 0.037381 7.7884e-06
8:108623555 T C 0.033376 7.7419e-06
8:108632126 C T 0.158045 -1.9419e-05
8:108633755 T C 0.022065 3.8631e-06
8:108633904 A G 0.166105 -8.6161e-05
8:108635018 T C 1.952774 -4.5108e-05
8:108636471 A C 1.346513 -4.9395e-05
8:108640543 G A 0.098265 -2.2535e-05
8:108647423 C A 0.804911 -2.6118e-05
8:108647971 T G 0.106178 4.1952e-05
8:108649072 C T 1.436138 -9.8901e-06
8:108650188 C T 0.351164 2.8147e-05
8:108651659 G C 0.149821 -1.4530e-05
8:108670626 T G 0.220708 3.5996e-05
8:108672212 C T 0.876587 5.0956e-06
8:108679178 A G 0.865223 7.1114e-06
8:108680873 T C 0.051426 5.2910e-05
8:108682147 C T 0.646090 -1.4400e-05
8:108685885 G A 0.036619 2.2245e-05
8:108686400 T C 0.860121 1.4161e-05
8:108700342 A G 0.030857 5.7321e-05
8:108708382 A G 0.028903 3.5881e-06
8:108709307 T C 0.443513 -3.4377e-05
8:108710406 T C 0.639446 4.5670e-05
8:108710763 T C 0.050968 -1.0657e-04
8:108721892 G T 0.080349 3.3501e-05
8:108738978 C T 0.080089 -1.3143e-04
8:108746600 G A 0.433564 5.2007e-05
8:108752235 A G 0.050848 -6.7891e-05
8:108752759 T C 1.322352 -1.7001e-05
8:108753147 T G 0.117973 5.8545e-05
8:108755174 G A 0.072838 1.3714e-04
8:108757215 G A 0.895665 3.5865e-05
8:108763696 T G 0.216131 -1.5306e-05
8:108768390 T C 1.821607 -8.5369e-06
8:108770600 T C 0.070004 -1.1347e-06
8:108775302 A G 0.049215 4.6401e-06
8:108784284 C A 1.507714 -4.7197e-05
8:108788369 T C 0.141434 5.7910e-05
8:108792197 T C 0.179847 -3.4723e-06
8:108802026 T G 0.930213 5.3256e-05
8:108813058 A G 0.181999 5.9631e-05
8:108813477 A G 1.782363 -6.3229e-06
8:108817734 A G 0.278937 1.8172e-05
8:108818030 G A 0.025492 1.0315e-05
8:108818909 A G 1.163174 1.0219e-05
8:108823479 T C 0.065301 8.4212e-05
8:108826197 C T 0.035677 1.0409e-04
8:108826750 A G 0.041711 -6.0730e-05
8:108833546 A G 0.038183 -2.8993e-05
8:108841064 C A 0.105789 1.3376e-06
8:108841472 A G 0.106029 5.0746e-06
8:108841582 A G 0.722774 1.5023e-04
8:108843976 A G 0.682903 -3.0030e-05
8:108847883 C T 0.098317 6.0286e-06
8:108850661 T C 0.036969 -5.8485e-05
8:108856341 G A 0.092874 1.6202e-05
8:108868792 G A 0.061341 -9.7615e-05
8:108870037 G T 1.474659 5.9610e-05
8:108871822 G A 0.703290 -3.8185e-05
8:108879693 T C 0.039218 1.8237e-05
8:108881791 A G 0.552511 -3.0803e-05
8:108896062 A G 0.149055 4.6440e-05
8:108899439 G A 0.214596 9.2076e-06
8:108912762 G A 0.029527 -1.1287e-04
8:108916870 G T 1.864850 2.1658e-05
8:108924771 T C 0.314523 4.9411e-06
8:108935651 A G 0.025142 3.2220e-05
8:108937240 G A 0.033587 -2.1873e-05
8:108940997 T G 0.047089 1.6954e-04
8:108942260 C T 0.206479 -3.9398e-05
8:108944120 A G 0.035697 -1.8739e-04
8:108945348 T C 1.511115 -1.3619e-05
8:108955167 C A 0.109989 -8.5071e-06
8:108955641 C G 0.036989 -2.6987e-05
8:108963785 C T 0.117512 2.1650e-05
8:108963939 C T 0.038988 -2.4612e-05
8:108966019 C T 0.028053 -1.2751e-04
8:108970367 G A 1.265516 1.6006e-05
8:108974807 C T 0.061637 1.0512e-04
8:108976335 C T 1.962924 1.6604e-05
8:108976831 G C 0.089657 -1.1222e-05
8:108987899 G A 0.078888 -2.4282e-05
8:108988453 C T 0.076444 1.4940e-05
8:108990217 C T 1.954813 1.1897e-05
8:108992945 C T 0.040455 -5.8547e-05
8:108994382 A G 0.081903 -4.7513e-05
8:109000339 A G 0.028115 -7.8739e-05
8:109012675 C G 0.757997 -6.3743e-05
8:109014434 A C 0.042665 -1.3466e-04
8:109015780 T A 0.026719 3.2339e-05
8:109018975 C A 0.088801 4.2610e-05
8:109019436 A G 0.040497 -5.2129e-05
8:109021999 C T 0.029186 -5.2055e-05
8:109022526 A G 0.075824 6.0052e-07
8:109022775 G T 1.439033 8.3381e-05
8:109025114 C T 0.500222 5.8119e-05
8:109043781 T C 0.660783 8.7435e-05
8:109047157 A C 0.479050 2.7738e-05
8:109058358 A G 0.036924 -1.4299e-04
8:109060280 T C 0.474925 2.7767e-05
8:109060667 T C 0.930259 2.4101e-05
8:109063434 T C 0.918674 2.0434e-05
8:109067613 C T 0.024723 -7.5112e-05
8:109080744 A G 0.027436 9.1652e-05
8:109085065 T C 0.456301 -2.6218e-05
8:109090946 C T 0.024466 -9.9435e-05
8:109092541 G T 0.175936 4.5572e-05
8:109097898 C A 0.045083 8.0296e-06
8:109112846 T C 0.095805 -5.1363e-05
8:109116549 A C 0.124721 7.8793e-05
8:109142595 T C 0.045058 1.0380e-04
8:109144095 T C 0.045694 1.2236e-04
8:109145538 T G 0.040189 -6.3011e-05
8:109154233 T G 0.928684 2.7212e-05
8:109155044 T C 0.025405 -8.5518e-05
8:109155648 A G 0.140671 1.7919e-05
8:109190032 A G 0.912748 7.7800e-06
8:109202165 G A 0.027384 -5.7928e-06
8:109215910 C T 0.447979 3.5001e-05
8:109224500 G A 1.501894 -1.3007e-05
8:109228008 G A 0.908989 1.1077e-05
8:109234693 A G 0.053399 -1.3098e-04
8:109260776 G A 1.148983 1.3788e-05
8:109264367 A C 0.033204 -2.7041e-05
8:109270997 T C 0.027433 -1.0509e-05
8:109273750 G A 0.045596 1.6737e-04
8:109275395 G A 0.037028 -3.9887e-05
8:109287705 A G 0.049988 -4.7568e-05
8:109291112 C T 0.023830 5.0832e-05
8:109292942 A G 0.493744 1.0461e-04
8:109303748 A G 0.024882 -1.0291e-04
8:109327783 T C 0.025693 5.5201e-06
8:109329294 A G 0.040179 -5.6627e-06
8:109341032 C T 0.185823 -4.7807e-06
8:109354102 G A 1.294221 1.6785e-05
8:109359505 T C 0.197361 -1.2939e-05
8:109379633 C A 1.294302 4.8778e-06
8:109379743 T C 0.020585 2.6530e-05
8:109393065 G A 0.031494 -3.9610e-05
8:109394188 C T 0.038959 -1.9645e-05
8:109395713 C T 0.557549 1.6289e-05
8:109395812 T C 0.051166 1.5151e-04
8:109401563 C T 0.043509 -6.4170e-06
8:109410157 G A 0.154134 1.6168e-05
8:109415184 G C 0.022104 7.2493e-06
8:109427816 T G 0.282744 2.1042e-05
8:109437046 C T 0.142342 1.0131e-04
8:109444242 T G 0.581765 -2.2405e-05
8:109445109 A G 0.072182 -2.3502e-05
8:109450358 C T 0.032198 -3.5503e-05
8:109451650 T C 0.083013 -3.1853e-05
8:109451919 G A 1.235525 2.0914e-05
8:109474537 G A 0.154397 1.6909e-05
8:109480386 A G 0.042321 5.8125e-05
8:109491852 A G 0.032415 -2.6801e-05
8:109494134 C T 0.031549 -6.2552e-05
8:109506083 T C 0.167059 2.6395e-05
8:109507288 C T 0.039374 -3.8964e-05
8:109528530 C T 1.244639 1.8610e-05
8:109539847 A C 0.358084 -9.6975e-06
8:109554923 C A 0.586115 -1.9607e-05
8:109566940 T C 0.039627 -3.3137e-05
8:109583251 A G 0.098918 -2.8884e-05
8:109587555 A C 0.055558 1.2573e-04
8:109590214 A G 0.122628 1.3782e-05
8:109600620 C T 0.100018 2.9747e-06
8:109615425 G T 0.073127 2.7851e-05
8:109624930 C G 0.198919 7.1620e-05
8:109627261 T C 0.162304 -1.3102e-05
8:109629903 G A 0.443847 -7.6364e-05
8:109633306 G C 0.106165 1.4717e-05
8:109633858 C T 0.164498 -4.9287e-06
8:109636911 A G 0.047810 -1.1705e-04
8:109638642 T C 0.153641 1.8684e-05
8:109657690 C T 0.375261 4.5590e-06
8:109657725 T G 0.206173 -3.4677e-05
8:109661330 C T 0.104101 3.9160e-05
8:109663739 A G 0.079907 -3.1576e-05
8:109663956 A G 0.041270 2.0483e-05
8:109670266 A G 0.109482 -8.2517e-05
8:109671820 C G 1.287161 -1.2053e-06
8:109677252 A T 0.042773 -8.4423e-06
8:109680429 G T 0.035057 3.0496e-06
8:109686625 A G 0.775361 1.6533e-05
8:109688756 C A 0.026807 -5.7818e-06
8:109689963 C A 0.036508 3.0534e-05
8:109699645 A C 0.070397 9.3507e-05
8:109710863 G A 0.193216 -3.0133e-05
8:109712924 A G 0.053685 -1.5622e-04
8:109717296 T C 0.441799 1.2809e-06
8:109725222 T C 0.641276 -2.3153e-05
8:109726208 A G 0.152346 5.3784e-05
8:109730513 C T 0.028631 2.9466e-05
8:109730646 G T 0.593570 9.0255e-06
8:109736213 C T 0.579909 -1.8333e-06
8:109737161 A G 0.095376 -9.0269e-05
8:109740723 A C 0.042276 -3.4213e-06
8:109747886 C T 0.050618 9.2324e-06
8:109754941 C T 1.164969 -7.4434e-05
8:109759190 G A 0.063162 -1.9390e-04
8:109764882 T C 0.655759 -3.7866e-05
8:109782848 G A 0.036619 -9.8854e-05
8:109785449 C T 1.911907 -4.9988e-05
8:109798327 G A 0.095360 1.6948e-07
8:109800116 G A 0.077314 4.0562e-05
8:109802217 C A 0.055820 1.2230e-04
8:109818276 T G 0.045165 -8.7443e-05
8:109830089 G A 0.038147 -1.9991e-05
8:109842359 C A 0.580302 -4.5126e-05
8:109848358 A G 0.030104 1.7635e-05
8:109854124 T C 0.414840 -9.0575e-06
8:109855518 C T 0.109041 4.0553e-05
8:109857444 C G 0.047456 -6.0301e-05
8:109866568 T C 0.057239 -5.5089e-05
8:109867604 T C 0.098061 6.2266e-06
8:109871182 T C 0.642688 -5.4741e-05
8:109875114 A G 0.047008 -9.7243e-05
8:109879169 C T 0.071942 -2.6426e-05
8:109887517 T C 0.080563 1.1104e-05
8:109893334 C G 0.044700 -5.0184e-05
8:109896670 T C 1.246083 2.3861e-05
8:109899573 G A 0.097389 -9.2111e-07
8:109905377 C T 0.035664 1.9176e-06
8:109907243 T C 0.722365 1.0041e-04
8:109907526 T C 1.303156 1.6770e-05
8:109912830 G A 0.451413 -1.2946e-05
8:109917023 A G 0.640598 -5.6582e-05
8:109923059 C A 0.948250 -7.8964e-05
8:109923956 G T 0.047485 -9.1254e-05
8:109924059 T G 0.056840 4.7633e-05
8:109924310 A C 0.418046 6.6808e-07
8:109925219 C T 0.081235 -4.6929e-05
8:109925715 A G 0.412551 3.3619e-05
8:109926218 T C 0.297181 -1.6048e-05
8:109927453 T C 0.138074 -1.1182e-04
8:109930469 T G 0.036729 -6.4834e-05
8:109933865 C T 0.031133 4.5642e-05
8:109935793 A G 0.160515 -4.6022e-05
8:109939482 A G 0.167529 5.3646e-05
8:109942185 C T 0.089222 1.1332e-05
8:109942271 A G 0.575543 6.1581e-06
8:109942379 A G 0.122530 3.3796e-05
8:109951798 T C 0.057369 -1.0312e-05
8:109966268 C T 0.101014 -5.9397e-05
8:109968700 A G 0.308304 1.5951e-06
8:109968936 G A 0.059865 4.4581e-06
8:109974922 G A 0.022844 -4.5380e-05
8:110004961 A G 1.039634 -4.7860e-05
8:110006902 A G 0.588812 -1.1088e-04
8:110008931 C T 0.029254 1.0737e-04
8:110013817 A G 0.061111 1.9221e-05
8:110021320 T C 0.391071 1.1930e-05
8:110030833 A G 0.450478 -7.7188e-05
8:110041063 C T 0.034700 7.5784e-06
8:110044959 C G 0.045441 -2.3853e-06
8:110063557 C T 0.109528 3.1075e-05
8:110063707 C T 1.141719 -1.2137e-04
8:110063708 A G 0.182820 -1.6070e-04
8:110081873 T C 0.636761 -5.3317e-05
8:110082111 T C 0.041091 1.6450e-05
8:110085818 T G 1.023204 -3.3718e-05
8:110085866 T C 0.433947 -6.6840e-05
8:110086377 C T 0.217511 -1.8133e-04
8:110096738 G T 1.214119 -2.6856e-04
8:110098020 C A 0.226787 -9.5859e-05
8:110099209 T C 0.032458 -1.3891e-04
8:110106120 T C 0.373466 -1.9189e-05
8:110107161 G A 0.560259 -3.3454e-05
8:110108188 T C 0.034957 3.9244e-05
8:110111571 A G 0.107146 -3.0586e-06
8:110112088 T C 0.025859 4.8015e-05
8:110114581 T C 0.095782 8.0543e-05
8:110115372 T C 0.065850 -5.8281e-06
8:110115676 T C 0.646499 -4.7232e-05
8:110131552 T C 0.024820 -8.4547e-05
8:110133108 C T 0.101397 8.4419e-06
8:110143265 G T 0.103199 -4.0774e-05
8:110150671 T G 1.029247 -3.4252e-05
8:110157679 T G 0.136799 -2.8782e-06
8:110164392 G A 0.749963 -7.4937e-05
8:110168012 C T 0.993291 -5.5180e-05
8:110172026 A G 0.701764 -7.1443e-05
8:110200100 A G 0.043363 2.3844e-05
8:110213092 C T 0.248122 -1.3198e-05
8:110217266 C T 0.292303 1.0788e-06
8:110253859 G A 0.048813 -8.3185e-05
8:110274913 C T 1.338772 -4.1840e-05
8:110292754 C T 0.079573 -8.6023e-05
8:110301998 C T 0.804927 -2.2507e-05
8:110308328 T C 1.089271 -2.6534e-05
8:110310817 C G 0.056814 -8.2124e-05
8:110315156 A G 0.195621 5.8544e-05
8:110326488 T C 0.651900 -1.0966e-04
8:110328051 A G 0.103105 3.0616e-06
8:110348649 C T 0.356796 2.5598e-05
8:110357312 G A 0.028787 4.6266e-05
8:110360944 G A 0.341482 -5.5259e-05
8:110369724 A G 0.028128 2.3305e-05
8:110393225 A G 0.068748 2.5131e-05
8:110395087 C T 0.090122 5.6483e-06
8:110397780 G A 0.110953 -2.4552e-05
8:110413762 C T 0.651143 -1.1641e-04
8:110419838 G C 0.080644 -6.1432e-05
8:110423977 A G 1.882832 -3.0273e-05
8:110425264 G A 0.049011 1.1189e-04
8:110429159 T C 0.430361 4.2405e-05
8:110436604 G A 0.666535 -1.2478e-04
8:110437384 G A 1.096970 -2.9698e-05
8:110447512 C G 0.039128 -1.3082e-05
8:110448635 G A 0.437255 2.9075e-05
8:110449951 A G 0.159636 7.0521e-06
8:110450593 T G 0.047011 3.5047e-06
8:110453028 A C 0.028864 2.3369e-06
8:110457011 G A 0.418511 2.3333e-05
8:110460488 T G 1.075701 -1.9477e-05
8:110464510 A G 0.021773 -1.0244e-04
8:110470151 T C 0.041669 -1.2872e-05
8:110472066 C G 0.093400 -3.4109e-05
8:110479659 G T 0.266165 1.2112e-05
8:110483298 T C 0.058394 -5.1087e-05
8:110491840 G C 0.749480 2.6599e-06
8:110492352 T C 0.027073 1.8240e-05
8:110500846 A C 0.044415 -1.6416e-05
8:110501084 C T 0.033967 -6.4916e-05
8:110505963 G A 0.049439 2.0660e-05
8:110506658 T C 0.764115 1.9725e-06
8:110510084 T C 0.115630 -1.7992e-05
8:110520521 G A 0.051494 1.7658e-05
8:110539186 A G 0.332232 -1.9469e-05
8:110541488 A G 0.052990 -4.7562e-05
8:110552681 C T 0.053717 3.8415e-05
8:110556883 C G 0.448073 2.3345e-05
8:110563304 G C 0.071760 -1.7444e-05
8:110563924 G A 0.767198 1.2954e-05
8:110580913 T G 0.043801 2.1696e-05
8:110581794 G A 0.060747 -1.5086e-05
8:110581830 G A 0.065058 -1.6792e-05
8:110584174 C T 0.164907 2.5447e-05
8:110587894 C T 0.020744 8.0045e-05
8:110588176 T C 0.082212 1.3667e-05
8:110592108 A G 0.147302 -9.1303e-06
8:110592788 C T 0.048712 -5.9536e-05
8:110596873 A G 0.397663 1.8329e-05
8:110600213 C A 0.036236 -7.7494e-06
8:110603219 C G 0.258277 7.3750e-07
8:110603255 T G 0.072513 1.1794e-04
8:110609281 G A 1.912735 4.3731e-06
8:110613000 A G 0.289148 -3.6790e-07
8:110616994 A G 0.534858 1.4704e-05
8:110619640 T C 0.033237 3.3150e-05
8:110625658 G A 0.038894 -6.2208e-05
8:110633332 C T 0.022246 7.7270e-05
8:110639209 T C 0.202853 -2.9573e-05
8:110645704 T G 0.043331 -2.9823e-05
8:110648306 C T 0.213311 3.5035e-05
8:110657514 A G 1.887324 3.3070e-05
8:110659239 A G 0.176040 1.9218e-05
8:110666824 T C 0.439176 1.9101e-05
8:110705917 T G 0.150947 -3.2787e-05
8:110720009 G A 0.041601 2.5936e-06
8:110720792 G A 0.413532 -4.3838e-05
8:110724480 G C 1.801152 -2.0843e-05
8:110724649 A G 0.769006 -4.0035e-06
8:110735947 T C 0.074419 4.0608e-05
8:110740836 G A 0.157273 -7.3054e-05
8:110742481 A G 0.038134 -5.4214e-05
8:110758154 A G 0.323683 2.9480e-05
8:110764077 A G 0.398815 -1.3377e-05
8:110766259 T C 0.544997 1.9808e-05
8:110773633 C T 0.058638 2.0062e-05
8:110780784 T C 0.120946 6.0740e-05
8:110782953 C G 0.993671 3.4963e-06
8:110791321 T C 0.030961 1.0111e-04
8:110792845 C T 1.390185 1.0530e-05
8:110812075 A G 0.025125 4.1096e-05
8:110812770 A G 0.690819 -4.0547e-05
8:110815056 C G 0.390269 -2.8305e-05
8:110820713 C A 0.667151 -1.5590e-05
8:110830445 C T 0.081368 1.9356e-05
8:110848469 A G 0.526412 9.4299e-06
8:110870680 A G 0.042269 -6.5906e-06
8:110878332 A G 0.289674 -4.7216e-06
8:110907208 T C 0.062185 1.6964e-05
8:110908395 G A 0.473234 -3.6395e-05
8:110908907 G T 0.048128 -2.1919e-04
8:110909993 C T 0.115945 -2.4234e-05
8:110915398 T C 0.431016 2.8290e-05
8:110922379 C T 0.022298 9.3757e-06
8:110934142 C A 0.155695 -1.3088e-05
8:110934625 A G 1.642656 2.4328e-06
8:110944350 C T 0.116165 -2.2315e-05
8:110966986 A G 0.052442 3.7149e-05
8:110975199 A G 0.433409 1.5092e-06
8:110988370 T C 0.064256 1.7638e-06
8:110990156 C A 1.065350 -2.9817e-05
8:111008578 T C 0.034756 1.6272e-04
8:111011177 T C 0.057236 2.8537e-05
8:111013693 G A 0.132187 1.0389e-05
8:111025983 A G 0.094984 1.2536e-05
8:111028667 C T 0.413194 1.2539e-06
8:111031275 A G 0.062484 2.2820e-05
8:111034580 G A 0.114867 -2.9227e-05
8:111038875 T C 0.136088 -3.8613e-06
8:111046820 A G 0.025992 -3.4153e-06
8:111047249 C T 0.025687 -3.4587e-05
8:111051403 C T 1.363612 4.6259e-05
8:111056818 G T 0.755644 2.4947e-04
8:111063451 A G 0.112459 3.9355e-06
8:111063644 A G 1.240640 4.0498e-05
8:111064847 C A 0.144423 -1.5415e-05
8:111069929 G A 0.041179 5.9640e-06
8:111075101 A G 0.230676 -2.7948e-05
8:111099387 C T 0.068765 -7.7972e-05
8:111099974 C T 0.468651 -3.0359e-05
8:111114128 C T 0.123478 -9.5624e-06
8:111115404 C T 0.056720 -5.9250e-05
8:111115472 A G 0.053714 -2.8954e-05
8:111116612 C T 0.117263 -3.2904e-05
8:111123136 A G 0.085750 6.5986e-06
8:111133503 C T 0.118775 -4.5285e-06
8:111135029 G A 0.022782 -2.8412e-05
8:111139139 C T 0.966348 -5.0471e-05
8:111155816 C T 0.035139 5.6965e-05
8:111158893 A G 0.646645 1.3634e-05
8:111161686 T C 0.058196 -1.4849e-05
8:111167528 G A 0.293461 -6.2971e-05
8:111174726 C T 0.844347 -3.2859e-05
8:111175835 G A 0.177458 4.2158e-05
8:111177687 A C 0.160184 -7.3498e-05
8:111187061 C T 1.758909 -6.5765e-07
8:111203466 G C 1.482939 8.8846e-06
8:111208985 C T 0.094451 4.4903e-05
8:111215440 A G 0.086714 -4.5131e-05
8:111215537 T C 0.029627 2.8009e-05
8:111220149 T C 0.091582 -5.8087e-05
8:111241696 T C 0.102660 8.0111e-06
8:111243319 A G 0.178042 -1.2393e-04
8:111264112 G A 1.163687 4.6077e-06
8:111277112 G A 0.350139 -7.0755e-06
8:111300959 G A 0.063299 2.9259e-05
8:111313084 G C 0.176744 -7.1936e-05
8:111318212 C T 0.066311 1.0688e-04
8:111322584 A G 0.356202 -4.2887e-05
8:111327489 C A 0.062883 -7.4920e-05
8:111332348 G A 0.212305 -1.9825e-05
8:111339387 G A 0.116977 1.3481e-04
8:111352939 A G 0.367517 -4.9070e-07
8:111368986 A G 0.056684 1.4588e-05
8:111377652 G A 0.156186 -3.9849e-05
8:111384144 C T 0.076850 3.7216e-05
8:111409267 G A 0.021321 9.1466e-06
8:111433156 A G 0.098814 2.0945e-05
8:111448402 G T 0.042578 -1.5585e-05
8:111448472 G A 0.045213 2.8729e-05
8:111452267 A G 0.062919 6.1400e-05
8:111455605 T G 0.199643 -6.3015e-05
8:111457175 A G 0.351606 -3.7493e-05
8:111458665 A C 0.294601 1.1384e-04
8:111475829 G T 0.056427 1.4132e-05
8:111486859 C A 0.118726 2.0381e-05
8:111492306 T G 0.119392 -4.2541e-05
8:111508571 A G 0.413583 3.2174e-05
8:111524368 G A 0.227423 1.6597e-05
8:111534657 C T 0.031464 -5.8024e-05
8:111535253 C T 0.249115 3.5826e-05
8:111562938 A G 0.060676 -5.3383e-07
8:111570645 G A 0.094562 2.4163e-05
8:111572122 G A 0.051371 -4.9948e-05
8:111581359 C A 0.043198 -1.5829e-05
8:111626655 C A 0.650903 2.0971e-05
8:111627075 G A 0.066369 -9.6792e-05
8:111644699 G T 0.049595 1.0815e-04
8:111647323 G A 0.093997 3.3749e-05
8:111665189 C T 0.101855 1.1396e-05
8:111665920 A G 0.260751 -4.1844e-05
8:111666798 G C 0.142897 -3.8213e-05
8:111667112 A G 0.041172 -1.8987e-05
8:111679614 G A 0.306022 9.8664e-05
8:111693132 T C 1.945118 4.7867e-05
8:111714568 G C 0.076678 -1.5488e-04
8:111737158 A T 0.095328 -1.0241e-05
8:111747867 T C 1.315685 -2.1612e-05
8:111751781 A G 0.065425 -3.6125e-05
8:111768568 A G 0.136432 1.2908e-04
8:111812273 C A 0.112400 -1.1228e-05
8:111818609 A C 0.024814 -1.8248e-04
8:111819592 G A 0.112774 -8.2852e-05
8:111847246 A G 0.085243 -1.4531e-05
8:111848910 A G 1.694250 2.9253e-05
8:111856824 G A 0.096100 6.1000e-06
8:111858552 T C 0.028150 -6.2599e-05
8:111861389 A G 0.025479 1.1012e-04
8:111864086 A G 0.040241 8.3279e-06
8:111875044 A G 0.050923 -2.7686e-05
8:111887145 G A 0.062637 -2.6369e-05
8:111899829 C T 0.106513 -8.0570e-06
8:111905221 G A 0.136133 1.3117e-04
8:111910462 G A 0.053143 4.4160e-07
8:111913511 G A 0.094377 -1.0567e-04
8:111933183 G A 0.037151 1.6341e-05
8:111934320 T G 0.269547 6.1421e-05
8:111943164 G A 0.231763 -6.3278e-05
8:111971305 T C 0.032607 9.1633e-05
8:112002370 A C 0.044804 -3.9415e-05
8:112002658 C G 0.135903 7.4298e-06
8:112018799 A G 1.862546 -1.0573e-04
8:112021397 G A 0.037076 -5.4549e-05
8:112023648 C G 0.382093 2.1041e-06
8:112050793 A G 0.033347 6.0584e-05
8:112077251 G A 0.042837 -1.1230e-05
8:112079211 G A 1.490514 -3.3061e-06
8:112102051 G A 1.655999 1.1486e-05
8:112105825 T C 0.115214 -2.4484e-05
8:112116886 G A 1.670228 7.9188e-06
8:112124654 A C 0.147425 -1.2628e-05
8:112130158 T C 1.670634 1.0269e-05
8:112150158 G C 0.044950 -4.3625e-05
8:112186456 A G 1.903543 1.0918e-05
8:112198405 A G 0.825242 -1.1454e-05
8:112223750 A G 0.207410 -1.8966e-07
8:112254442 A G 0.156601 -2.8151e-05
8:112254997 A G 0.085746 -1.9383e-05
8:112255871 A G 0.052825 1.2556e-05
8:112257762 T C 0.035934 -2.5189e-05
8:112274072 T C 0.068765 -1.3292e-05
8:112274515 T C 0.042237 -3.8412e-05
8:112275012 A G 0.027375 1.9974e-05
8:112276092 T C 0.216203 -1.1141e-05
8:112282049 A G 0.094214 -8.6285e-06
8:112286614 T C 1.372580 8.6740e-06
8:112286898 T C 0.055470 3.8671e-05
8:112303356 A G 0.064889 1.8915e-05
8:112318266 T G 0.070011 8.2660e-05
8:112330737 G T 0.042370 -1.7260e-04
8:112333468 T C 1.588977 5.9022e-07
8:112334054 C A 0.319616 -1.7179e-05
8:112351899 A G 0.148727 8.8011e-07
8:112360051 T A 0.028043 3.5901e-05
8:112365145 G A 0.141826 1.7974e-05
8:112370590 T C 0.183534 -8.6369e-06
8:112372605 T C 0.046375 -2.7207e-05
8:112379215 T C 0.188805 1.1120e-05
8:112414762 G T 1.125357 1.5703e-06
8:112447529 A C 0.087833 3.9348e-06
8:112465210 C T 1.600019 2.8121e-06
8:112466724 C A 0.296749 4.5298e-06
8:112490391 A T 0.167367 -2.7516e-05
8:112498409 T C 0.049219 -2.6549e-05
8:112500515 C T 0.051169 -1.2483e-04
8:112505828 C T 1.918551 1.9783e-05
8:112511904 C T 0.566121 3.6207e-06
8:112528131 T C 0.031143 5.4912e-05
8:112556564 G C 1.821773 2.6871e-05
8:112556687 T C 0.268356 2.8549e-05
8:112576678 C A 1.836450 3.6710e-05
8:112581899 A C 0.128801 -9.7006e-06
8:112589344 C A 0.591821 -1.1463e-05
8:112591382 C T 0.982311 2.5207e-05
8:112604109 A G 0.501644 1.8019e-05
8:112611637 G A 1.065655 3.5117e-06
8:112628983 T G 0.995492 1.1045e-05
8:112643501 C T 0.054396 -2.9149e-05
8:112649830 T G 0.430166 1.7334e-05
8:112656760 G A 1.443746 4.6241e-06
8:112657978 T G 0.445356 -8.3861e-06
8:112667686 T G 0.042584 4.1945e-05
8:112672832 T C 0.078622 -3.3376e-05
8:112677599 T G 0.048582 1.5998e-06
8:112688996 C T 0.052938 2.2374e-05
8:112691792 C T 0.884033 8.4026e-06
8:112691888 A C 0.147779 -3.3142e-05
8:112701661 A G 1.431224 1.8798e-06
8:112710536 C T 0.548769 -6.1842e-06
8:112713528 T C 1.428790 3.9913e-06
8:112714135 G A 0.049076 -6.6002e-05
8:112725090 C T 0.026528 4.1373e-05
8:112729012 C A 0.889800 1.3758e-05
8:112736638 C T 0.075525 -2.0065e-05
8:112743905 T C 0.070037 9.6651e-06
8:112745086 G A 0.263909 5.5963e-05
8:112748485 T C 1.456677 2.2210e-06
8:112750587 A G 0.130229 -5.4577e-06
8:112751486 A G 0.314241 -2.1201e-06
8:112752230 G A 0.051124 -6.4864e-05
8:112753109 G A 0.084172 2.3673e-06
8:112770043 A G 0.074243 1.0631e-05
8:112800389 A G 1.431195 1.3483e-05
8:112804010 C T 0.045492 -1.2223e-04
8:112813201 T C 0.040945 5.1621e-06
8:112833906 A G 0.173719 3.5094e-05
8:112881674 A G 0.042691 -7.5629e-06
8:112881828 G A 0.044097 -8.6850e-05
8:112900153 G T 1.935640 3.2907e-05
8:112901690 T C 1.466252 3.2792e-05
8:112905883 A G 1.950622 5.2079e-05
8:112906752 C T 0.214515 6.4439e-05
8:112911241 C T 1.535426 1.3697e-05
8:112911426 G A 0.468709 -1.4712e-05
8:112930799 A G 0.077642 5.7609e-06
8:112931908 T C 0.679784 1.7055e-05
8:112955939 T C 0.061111 4.2952e-05
8:112959199 G A 0.137513 2.9341e-05
8:112964603 C T 0.046252 -1.2778e-05
8:112976672 A C 0.040290 3.3079e-05
8:113005023 C T 1.046401 -2.1947e-05
8:113007075 T C 0.045622 -3.4308e-06
8:113017362 C A 0.053763 -6.7479e-05
8:113021642 A C 0.396790 -3.5505e-05
8:113024846 T C 0.101216 -5.8309e-06
8:113079753 C T 0.564495 -1.1062e-07
8:113083500 A G 0.047401 -1.2540e-05
8:113087521 T G 1.541129 3.5738e-05
8:113095994 A G 0.033561 -8.1642e-05
8:113118202 C T 0.062163 2.1406e-04
8:113125351 G A 0.042013 -2.8847e-05
8:113163992 T C 0.028472 -2.7092e-06
8:113164245 C T 1.942316 1.6453e-05
8:113171864 A C 0.089661 -5.9014e-05
8:113183694 A G 0.098541 -1.2412e-05
8:113186847 A G 0.029215 -6.9058e-06
8:113203734 A G 1.069199 -4.0787e-05
8:113208080 G T 0.078946 -2.7838e-05
8:113214979 A G 0.084753 3.5564e-06
8:113215795 G T 0.065032 1.0693e-04
8:113220209 G A 0.433571 -1.5132e-05
8:113223076 T C 0.053980 4.4206e-05
8:113241088 G T 1.100278 -3.2915e-05
8:113241581 G A 0.113890 -1.7866e-05
8:113246250 C T 1.093935 -3.0331e-05
8:113246861 T C 0.063646 2.5132e-05
8:113253954 G A 0.047943 -2.1529e-05
8:113255559 T C 0.096418 -1.6115e-05
8:113265869 C T 0.470433 -1.8654e-05
8:113268059 T C 0.084889 -5.7130e-05
8:113290856 C T 0.080599 -1.2811e-04
8:113291621 C G 0.042120 2.8851e-05
8:113316520 C T 0.044207 1.9606e-05
8:113324122 G A 0.081874 -1.2871e-05
8:113328833 T G 0.447547 -5.2076e-05
8:113349665 G C 0.042850 7.0739e-05
8:113362045 G T 0.072377 -9.7373e-06
8:113362068 A G 0.043143 -1.3454e-04
8:113376378 C T 0.929927 -5.8794e-05
8:113378193 T C 0.094666 -3.4961e-05
8:113383409 T G 0.024122 2.2094e-06
8:113387456 G C 1.556572 -1.1355e-04
8:113408696 A G 0.050397 -2.4185e-05
8:113410376 G A 0.042941 -2.6700e-05
8:113429636 T C 0.169915 6.0229e-05
8:113436402 C T 0.508765 -1.0570e-05
8:113440838 G A 0.476661 -4.4902e-05
8:113442490 A C 0.040267 8.2327e-05
8:113444904 C A 0.023142 -6.1547e-05
8:113450037 T C 1.584748 -1.4530e-04
8:113450129 T C 0.060637 -1.5212e-05
8:113455230 A G 0.069605 -1.9854e-04
8:113462828 A G 0.984044 -4.8436e-05
8:113469344 C A 0.040299 4.7448e-05
8:113469872 C T 0.499275 -2.3933e-06
8:113470835 A G 0.051679 9.3387e-05
8:113477649 T C 0.028972 1.6857e-05
8:113486216 C T 0.555218 -9.2201e-05
8:113486771 C T 0.041331 3.7211e-05
8:113499432 C T 0.068790 4.3978e-05
8:113514391 C G 0.080089 -1.6035e-04
8:113514804 C T 0.052581 3.8239e-05
8:113515643 T C 0.115734 -2.5223e-05
8:113518581 C T 0.617099 1.3624e-05
8:113520226 A G 0.360194 2.3059e-06
8:113523393 C A 0.032162 -6.0722e-05
8:113531631 C T 0.140687 -1.4092e-04
8:113535160 G A 0.031175 -3.3396e-06
8:113551493 A C 0.572726 1.7702e-05
8:113569499 C T 0.483231 1.7341e-05
8:113571521 T C 0.090268 1.2160e-05
8:113582622 G A 0.070855 -6.5944e-06
8:113596848 T C 0.040410 2.5324e-05
8:113618938 C T 1.072319 8.7415e-06
8:113622356 C T 0.435440 1.1279e-04
8:113623943 A C 0.055298 6.3456e-05
8:113628157 T C 0.205557 8.9199e-05
8:113635109 C A 0.050978 -2.9383e-04
8:113645025 T C 0.385183 -5.5494e-05
8:113648896 T C 0.172444 -7.1330e-06
8:113652365 T C 0.483646 1.2603e-04
8:113660490 G C 0.056788 2.7970e-05
8:113661070 T C 0.570636 -1.0310e-04
8:113671986 T G 0.207170 5.0363e-05
8:113683162 T C 0.393755 -6.7362e-05
8:113683916 T C 0.055386 2.4424e-05
8:113718397 T C 0.052318 2.9344e-05
8:113721168 T G 0.388510 1.3804e-05
8:113733266 T G 0.051517 -3.2627e-05
8:113744571 G T 0.045720 2.7351e-05
8:113748132 C T 0.033149 4.3766e-05
8:113750090 G A 0.509239 -3.2144e-05
8:113777669 A C 1.857771 4.5904e-05
8:113779170 G A 0.086269 -7.7316e-05
8:113805521 A G 0.048936 3.5030e-05
8:113807858 C T 0.040952 6.5586e-05
8:113820855 C A 0.032058 2.4073e-05
8:113824046 G A 0.669196 -1.5629e-05
8:113827466 C T 0.157916 -5.0316e-05
8:113828756 T C 0.049115 4.9110e-05
8:113831674 A G 0.088794 -4.2324e-05
8:113831721 A C 0.049572 2.6785e-04
8:113850888 A G 0.030763 -2.4500e-05
8:113859094 C T 0.371603 1.5220e-05
8:113866974 A G 0.862938 1.4275e-05
8:113867089 G A 0.036992 2.1218e-05
8:113871835 T G 0.088499 1.4157e-04
8:113897428 T C 0.082491 -5.7245e-06
8:113900367 C T 1.398539 4.3128e-05
8:113917817 A G 0.077181 5.1423e-05
8:113926117 G A 0.676197 1.0791e-05
8:113928437 A G 0.108437 -1.4853e-05
8:113930332 G A 0.057060 5.0400e-05
8:113934059 T C 0.068151 5.1019e-05
8:113936591 G A 1.607072 6.5980e-05
8:113937062 T C 0.124763 -9.4985e-05
8:113938424 C T 0.068933 2.0404e-05
8:113950999 A G 0.823931 2.8765e-05
8:113960534 C T 0.099135 1.6215e-04
8:114000609 C T 0.150986 -4.1162e-05
8:114002373 T C 0.046362 3.5137e-05
8:114007813 C A 1.962544 1.5272e-04
8:114016039 A G 0.088528 8.8669e-05
8:114025705 A G 0.921303 1.2590e-04
8:114082072 A G 0.057417 5.0007e-05
8:114082583 A G 0.177023 -3.7297e-06
8:114093459 G C 0.059547 8.2578e-05
8:114094400 T C 0.055522 -1.1517e-05
8:114106571 T C 1.065785 6.3575e-05
8:114106727 G T 0.082338 -5.3145e-05
8:114129363 C T 0.420812 7.8625e-05
8:114147243 C T 0.073747 1.4519e-06
8:114160390 T C 0.250601 -1.2807e-05
8:114186003 C T 0.519242 1.3718e-04
8:114194985 A C 0.085857 -8.7830e-05
8:114195035 C T 0.115727 6.5700e-05
8:114207044 A C 0.055613 -1.1491e-05
8:114247959 A G 0.047404 1.2419e-05
8:114251683 C A 0.087447 -3.7845e-05
8:114258984 T C 0.626583 1.3534e-05
8:114267773 T C 0.097317 2.5238e-05
8:114306979 C T 0.040939 -5.9317e-05
8:114340913 C T 0.036664 -7.3048e-04
8:114348945 T C 0.032555 4.7900e-05
8:114353460 A G 0.047450 1.0114e-05
8:114362376 C T 0.251523 -5.1798e-06
8:114363347 G A 0.424428 6.1602e-05
8:114370406 T G 0.105081 2.2226e-05
8:114372508 A C 0.035502 -5.8206e-05
8:114396670 T C 0.086464 -3.9253e-05
8:114413014 T C 1.400867 6.8903e-05
8:114432279 T C 0.071150 -5.8208e-06
8:114444001 A T 0.088388 -6.0402e-05
8:114445055 G T 0.185339 4.5661e-05
8:114460679 G A 0.409919 1.8500e-05
8:114483262 T C 0.086480 -5.3695e-05
8:114502424 G A 1.085909 -2.6299e-05
8:114508202 C G 0.030211 4.2857e-05
8:114520239 G A 0.078989 -1.4875e-04
8:114532488 T C 1.400484 8.9172e-05
8:114532508 A G 0.067700 -1.7777e-05
8:114540254 C T 0.033915 5.7466e-05
8:114558775 T C 0.026586 -1.3070e-05
8:114571770 A G 0.050264 -7.6880e-05
8:114575390 A G 0.059579 -2.2275e-05
8:114582092 T C 0.052750 7.3482e-05
8:114586995 C T 0.118483 1.5319e-04
8:114612606 T C 0.089115 -6.0171e-05
8:114614471 T C 0.248485 8.5052e-05
8:114617245 A C 0.062679 4.4719e-06
8:114626584 T G 0.245145 -3.9274e-05
8:114627290 A G 0.064178 -3.8815e-05
8:114646744 G T 0.744709 3.6740e-05
8:114655301 T C 0.071816 -2.5610e-05
8:114668080 A G 0.027784 2.7549e-05
8:114672683 G A 0.032841 -2.5093e-05
8:114672866 C T 0.070777 1.6223e-05
8:114712002 A G 0.402441 6.4252e-05
8:114717368 C A 0.031065 -4.0974e-05
8:114718051 A G 0.055145 -1.7836e-05
8:114719606 T C 0.143112 4.2812e-05
8:114719816 C T 0.048027 -8.4858e-05
8:114719960 T G 0.225762 -1.8443e-06
8:114724851 T C 0.095811 -1.9461e-04
8:114725812 A G 0.080732 7.7723e-05
8:114726948 C T 0.035288 1.8321e-05
8:114727003 T G 0.022376 -3.5986e-05
8:114729443 A G 0.054360 5.7766e-05
8:114733295 A C 0.037141 4.7426e-05
8:114736197 G A 0.534916 7.5906e-05
8:114741292 T C 0.155325 7.2415e-05
8:114752765 C T 0.047002 -1.4691e-04
8:114753072 G T 0.565449 5.6334e-05
8:114756967 A G 0.046171 -1.8625e-05
8:114760099 T C 0.093906 -2.7876e-05
8:114772184 C A 0.888895 2.6554e-05
8:114782574 C T 0.032941 -3.4072e-05
8:114787317 A C 0.351710 2.2545e-05
8:114788701 C G 0.435745 6.1437e-05
8:114794621 G A 0.033327 -3.1030e-05
8:114801369 G A 0.054568 -6.7083e-05
8:114804361 C T 0.131167 -2.8474e-05
8:114807596 C T 1.192937 -2.7113e-06
8:114808074 C T 0.041860 -7.6615e-05
8:114822292 T C 0.163502 -2.4447e-06
8:114835085 C T 0.212938 2.7125e-05
8:114836489 C T 0.364011 8.1900e-05
8:114839735 C A 0.070952 -1.1354e-05
8:114849850 G T 0.858323 -1.9177e-05
8:114852188 T G 1.731976 2.2972e-05
8:114855031 T C 0.068719 -1.2382e-05
8:114860128 C T 0.068683 2.3705e-05
8:114867930 G A 0.929093 1.9785e-05
8:114871075 C T 0.564423 -1.6233e-05
8:114873865 G A 0.026764 -2.1908e-05
8:114878381 G A 0.073175 -6.9991e-05
8:114880103 A G 0.123329 3.3998e-05
8:114891110 G A 0.025022 -7.7709e-05
8:114897510 T C 1.847021 4.7098e-05
8:114902794 T C 0.239851 4.7023e-06
8:114903004 C T 0.058385 6.9959e-06
8:114903370 A C 0.096626 5.8470e-06
8:114923560 G A 1.941950 -1.9814e-05
8:114929113 C T 1.819062 1.1256e-04
8:114936251 G T 0.182285 -2.0115e-05
8:114941254 T C 0.045908 -7.1518e-05
8:114941342 G A 0.160545 -1.2328e-05
8:114943680 G A 0.305568 8.6357e-06
8:114944273 G A 0.118467 -3.7017e-06
8:114956725 G A 0.095886 3.8432e-05
8:114964723 G A 0.076561 -7.8954e-05
8:114966953 T C 0.195732 4.6956e-05
8:114969158 T C 0.058092 -5.4825e-05
8:114973525 G A 0.062156 -1.2407e-05
8:114978262 C A 0.281183 -6.7631e-05
8:114985568 C T 0.940905 4.4750e-05
8:114986413 A G 1.881154 4.9681e-05
8:114990921 A G 0.364005 -3.3707e-05
8:114992604 T C 0.407433 -1.3333e-05
8:114995452 G A 0.455561 2.3966e-05
8:115004407 A C 0.207864 -4.3960e-05
8:115006290 C T 0.052221 -4.0299e-05
8:115007074 C A 0.421626 7.6255e-06
8:115009791 G A 1.252182 -2.3865e-05
8:115011169 T C 0.290729 2.1184e-05
8:115011589 A C 1.767744 -3.2212e-05
8:115012364 C T 0.679430 -1.5044e-05
8:115018622 T C 1.178591 -3.7713e-05
8:115027676 C T 0.662429 5.2798e-05
8:115028048 C T 0.129509 4.0524e-05
8:115036027 G A 0.039942 -7.1341e-06
8:115037292 C T 0.057453 1.3026e-05
8:115058945 T G 0.352664 -7.5345e-06
8:115072240 G T 0.835499 -6.8045e-05
8:115087048 T G 0.078745 -6.7609e-06
8:115087497 G A 0.059907 -1.7796e-05
8:115096217 T G 0.786657 -1.3074e-04
8:115097045 G T 1.715961 -3.9624e-05
8:115100116 G A 0.060955 7.5340e-05
8:115101097 G T 0.050828 6.2635e-05
8:115111284 A G 0.051351 7.6811e-05
8:115121027 C A 0.518668 -1.1742e-06
8:115124076 C T 0.072926 -4.7988e-05
8:115140580 C T 0.204460 -9.5237e-06
8:115142152 C G 0.039939 5.9942e-06
8:115181572 G A 0.577630 4.7318e-05
8:115181965 A C 0.787705 -9.3399e-05
8:115188326 A C 0.043087 -1.3997e-05
8:115230720 C T 0.157185 -9.8083e-05
8:115233083 T C 0.097424 5.1252e-05
8:115238745 C T 0.020072 -3.8517e-05
8:115239083 A G 1.046466 5.8421e-05
8:115240172 T C 0.029588 -9.5956e-06
8:115247274 A G 0.052909 -7.2114e-05
8:115259576 G T 0.046463 -1.1190e-04
8:115268116 A G 0.116720 2.3953e-05
8:115278981 A G 0.021857 -4.5932e-06
8:115282629 T C 0.058177 -2.7762e-05
8:115290594 G A 0.041555 2.5020e-05
8:115307101 A G 0.078787 -6.9197e-06
8:115318610 T G 0.027238 -1.2372e-04
8:115321515 C T 0.537325 2.1108e-05
8:115326010 C A 0.109070 4.0403e-05
8:115344562 C T 0.053178 7.4471e-05
8:115345091 T C 0.029170 -1.0166e-05
8:115354322 C T 0.753264 4.1007e-05
8:115355023 C T 0.159503 3.8594e-05
8:115357330 T C 0.024372 -7.3117e-05
8:115386771 T C 0.311927 3.6577e-05
8:115399781 C T 0.937354 7.9604e-05
8:115403762 A G 0.021909 -8.6220e-06
8:115414895 A G 0.059534 1.3890e-04
8:115421038 C T 0.175267 5.2680e-05
8:115425435 A G 0.375030 6.8396e-05
8:115442722 C T 1.830218 -8.7910e-06
8:115464957 T C 0.053785 -1.3865e-04
8:115464960 A T 0.080725 1.3510e-05
8:115466032 A G 0.058277 1.5823e-04
8:115501579 C A 1.099684 3.6001e-06
8:115506170 T C 1.553161 -2.9528e-05
8:115507627 C A 0.191013 -2.4142e-04
8:115509984 G A 0.027952 -1.9347e-04
8:115528980 A G 0.108038 -1.0603e-05
8:115533795 C T 0.023149 5.2196e-05
8:115534782 A G 0.039549 1.6737e-05
8:115536313 G A 0.050329 8.8428e-05
8:115538801 G A 0.255009 -9.5694e-05
8:115546011 A G 0.231007 8.6034e-05
8:115559018 A G 0.075831 3.1569e-05
8:115562183 C A 0.213350 4.5681e-06
8:115569926 A G 0.068310 1.2045e-04
8:115578117 G A 0.148087 3.1186e-05
8:115578307 G T 0.405751 5.4145e-05
8:115579640 C T 0.467775 7.6363e-05
8:115589371 G A 0.166001 2.3837e-05
8:115592427 A C 0.220925 1.3088e-04
8:115602410 T C 1.962687 6.1458e-10
8:115603659 C T 1.761379 8.4930e-06
8:115605418 C T 0.026651 9.9112e-05
8:115609982 C T 0.217732 -4.6800e-05
8:115610079 T C 0.072893 1.2587e-05
8:115629895 A G 0.047521 -7.0009e-06
8:115695575 G T 0.068502 1.3145e-05
8:115697771 C T 0.030526 -6.7647e-05
8:115705862 T C 1.296542 4.4602e-04
8:115720183 A C 0.708937 2.5804e-05
8:115720776 A C 0.079015 4.4648e-05
8:115734658 G A 0.314955 -2.8093e-05
8:115742842 G T 0.041575 2.4974e-05
8:115752350 G C 1.857291 -7.0023e-05
8:115773273 G A 0.106175 -2.7051e-05
8:115779254 C T 0.076463 7.7998e-06
8:115788854 T G 0.437459 5.5234e-05
8:115799933 G T 0.269199 2.1135e-05
8:115809845 G A 0.037618 2.0235e-05
8:115810418 T C 0.038222 6.5416e-05
8:115814839 A C 0.042325 -2.3703e-05
8:115820645 T G 0.024236 -4.4640e-06
8:115826764 A G 0.049550 -2.5318e-05
8:115839566 C T 0.070157 -4.1030e-05
8:115843302 G A 0.257051 2.6046e-05
8:115854527 G T 1.866882 -1.0478e-04
8:115855449 C T 0.025096 -7.6208e-06
8:115856024 A G 0.612256 1.3061e-05
8:115856652 T C 0.072020 1.1320e-05
8:115863500 A G 1.038258 2.3006e-05
8:115864309 T G 0.195398 2.1488e-05
8:115866775 A G 0.051880 -7.3320e-05
8:115884197 T C 0.029335 1.9588e-04
8:115886336 G A 0.743800 2.3290e-05
8:115887671 C A 0.027751 -4.6575e-05
8:115904166 C A 0.028313 4.0184e-06
8:115905782 A G 0.383148 9.0666e-07
8:115907227 C T 0.717311 1.6348e-05
8:115912913 T C 0.077427 -3.1142e-05
8:115922171 A C 0.141810 1.2049e-05
8:115952572 A G 0.568562 3.8460e-06
8:115964139 A G 0.294971 -8.8821e-06
8:115964860 A G 0.028472 3.8362e-05
8:115971677 A G 0.068823 -3.8912e-05
8:115983418 G A 0.274471 2.2248e-05
8:115996403 C A 0.577166 -2.2900e-08
8:116005483 G A 0.121534 -3.1706e-05
8:116015398 A G 1.799364 -4.6888e-06
8:116023442 T G 0.118493 8.3470e-05
8:116048007 T C 0.092887 2.2467e-05
8:116049732 T G 0.024544 -9.7317e-06
8:116052374 G C 0.061007 2.6783e-05
8:116064609 A G 0.033058 -1.1175e-04
8:116065796 A G 0.092215 -8.4886e-06
8:116068639 A G 0.214762 -4.8849e-06
8:116069278 T C 0.315192 2.7403e-05
8:116069343 A G 0.034106 1.6170e-05
8:116071200 C T 0.076707 -3.3594e-05
8:116082076 T C 0.045028 3.3873e-06
8:116108496 C G 0.097340 -5.2741e-05
8:116110213 T C 1.185686 -8.6523e-06
8:116113283 G C 0.636307 9.3880e-06
8:116116736 C T 1.341966 -3.3309e-05
8:116118689 A G 1.285707 -1.8604e-05
8:116119093 C A 0.167510 -1.2128e-05
8:116136926 G T 0.046567 3.9851e-05
8:116156852 G A 0.045028 -3.8894e-05
8:116162223 T C 0.170116 7.3441e-06
8:116167411 C A 0.789526 -2.4620e-05
8:116177004 C T 0.092893 6.4172e-06
8:116177751 A G 0.031065 -2.7590e-05
8:116180577 T C 1.941632 -5.7247e-06
8:116183989 C T 0.046771 7.5048e-06
8:116187143 T G 0.952372 6.4434e-06
8:116196727 G A 1.887869 -1.6979e-05
8:116208093 G A 1.663594 4.1892e-05
8:116210630 C G 0.054006 4.3967e-05
8:116230672 A G 0.061007 9.2468e-05
8:116232937 G A 0.081816 -8.1060e-06
8:116235119 A G 1.231234 -1.4854e-05
8:116236561 T C 0.894292 1.5697e-05
8:116236717 C G 0.189065 -8.4180e-05
8:116247016 C T 0.189179 -8.1304e-05
8:116248980 C T 0.060173 -3.4983e-05
8:116252435 A G 0.060030 6.2753e-05
8:116253370 G A 0.131898 5.6142e-05
8:116253534 A G 0.191791 -3.8265e-05
8:116270663 G A 0.038199 -4.7966e-05
8:116280623 T C 0.318236 1.9250e-06
8:116283103 A G 0.653471 6.7651e-05
8:116299245 T C 0.055772 6.6738e-05
8:116299318 G A 0.024609 -3.0378e-05
8:116305224 T C 0.135276 2.2714e-05
8:116310438 G A 0.027888 -7.0824e-06
8:116325574 C A 0.023707 -4.5712e-05
8:116326823 A G 0.046359 3.7253e-05
8:116327897 C G 0.082640 -5.2746e-05
8:116330702 C T 0.121699 -1.5710e-05
8:116335603 T C 0.149892 -5.4345e-05
8:116336937 C A 0.145669 -3.4473e-05
8:116340526 C T 0.051666 -2.3224e-05
8:116348487 A G 0.027732 -2.2950e-05
8:116348980 A C 0.084016 -5.9543e-05
8:116356034 T C 0.051530 -8.1646e-05
8:116362004 G T 0.409020 6.6270e-05
8:116362376 T C 0.039121 2.1209e-05
8:116367545 T C 0.620419 2.7175e-05
8:116373279 T C 0.247089 3.1359e-05
8:116373823 C T 0.080157 1.7509e-05
8:116373839 C T 0.165864 -1.1097e-04
8:116375505 T G 0.216170 -3.5317e-05
8:116394075 G A 0.246547 7.2261e-06
8:116394128 T C 1.292293 -3.4366e-06
8:116400880 T C 0.668612 -3.5167e-05
8:116401723 T C 0.621393 2.5880e-05
8:116410058 C T 0.042893 4.2447e-05
8:116412922 G A 0.075840 1.7821e-05
8:116418321 T G 0.042042 -6.0782e-05
8:116421936 C A 1.007949 -1.6032e-05
8:116431304 T C 0.612240 8.8462e-06
8:116436385 G A 1.601743 -1.5328e-05
8:116449100 G A 1.695607 3.5654e-05
8:116449599 C T 0.685399 2.1687e-05
8:116452340 C T 0.590298 3.1413e-05
8:116460264 C T 0.212396 1.0567e-05
8:116468518 A G 0.669725 2.4983e-05
8:116486106 T C 1.098918 -5.4051e-06
8:116505328 G T 0.184664 -5.5088e-05
8:116516853 C T 1.091300 3.4319e-06
8:116522025 T C 0.438297 -4.3807e-05
8:116526973 C T 1.955079 -1.6595e-04
8:116534115 C A 0.023837 6.8573e-05
8:116535911 T C 0.147455 -1.7037e-05
8:116550548 A G 0.029407 2.1338e-05
8:116560967 G A 1.105136 7.7820e-06
8:116565162 T C 0.307665 -3.0303e-05
8:116580068 G T 1.716389 1.0980e-05
8:116586460 T C 1.122732 1.5230e-05
8:116599199 G T 1.134290 1.4434e-05
8:116621561 T G 0.068148 -5.3859e-05
8:116633699 T C 0.374342 -3.4090e-05
8:116637744 T C 1.210451 -4.3688e-06
8:116638637 G A 0.027281 2.9195e-05
8:116638975 C T 0.164316 5.2255e-05
8:116648565 C A 0.609056 -2.6929e-04
8:116650972 C T 0.035051 -1.4205e-04
8:116669769 T C 0.682731 -3.7069e-05
8:116676220 T C 0.040737 -2.3014e-06
8:116679547 G A 0.727321 -6.1361e-05
8:116684340 G A 0.028481 -3.4802e-05
8:116695893 A G 0.137795 -2.2818e-06
8:116699730 A C 0.032055 3.1709e-05
8:116700003 T C 0.155312 5.1593e-05
8:116723397 T C 1.465931 1.2143e-04
8:116735337 T C 0.072065 2.5084e-05
8:116754143 T C 1.506431 6.0172e-05
8:116781435 G T 0.076087 6.3471e-05
8:116792921 T C 0.025619 -3.9463e-05
8:116806325 A G 0.102735 2.8035e-04
8:116807624 C T 0.175323 4.9307e-05
8:116809707 T C 0.028420 -3.3846e-06
8:116813278 G T 1.526568 1.1461e-04
8:116813905 A G 1.477992 2.0395e-04
8:116823631 C T 0.037290 1.2779e-05
8:116831832 A G 1.573495 9.6355e-05
8:116836588 T C 1.584881 8.2014e-05
8:116845729 C A 1.548980 1.4181e-04
8:116849719 A C 1.547000 1.1418e-04
8:116853765 G A 0.070326 -4.2114e-05
8:116858342 A C 0.083630 -2.2688e-05
8:116862663 G A 0.137750 3.7636e-05
8:116873728 G A 0.066233 4.3132e-05
8:116879355 A G 0.072607 -2.5024e-04
8:116896818 G A 0.023889 5.5775e-05
8:116900786 G A 0.118457 -3.7061e-05
8:116901222 A G 0.049644 -5.4367e-06
8:116907770 T C 0.049920 2.9273e-05
8:116918106 A G 0.295337 -2.5042e-05
8:116918430 T C 0.047609 2.2660e-05
8:116931691 T C 0.079940 -2.4771e-05
8:116934017 T G 0.030293 4.2880e-05
8:116940199 A G 0.136377 1.3668e-05
8:116947533 T G 1.673656 1.3924e-04
8:116947667 A C 0.148730 -4.8892e-05
8:116955558 G A 1.663127 1.5658e-04
8:116961224 A G 0.185579 4.5672e-05
8:116973009 T C 0.075613 2.0198e-06
8:116980396 T C 0.107282 -2.1175e-05
8:116982135 G A 0.198965 5.0151e-05
8:116987426 A C 0.045476 -5.1450e-05
8:117001367 C T 0.072543 3.4067e-05
8:117001531 C T 1.700492 8.1673e-05
8:117004445 A G 0.083796 7.1936e-05
8:117011884 A C 1.146273 7.5405e-05
8:117022324 T G 0.038725 -7.7543e-05
8:117028622 G A 0.051390 -7.4732e-05
8:117033426 C T 0.059245 1.9670e-05
8:117033847 C A 0.076502 2.4819e-05
8:117033964 C G 0.038469 5.1988e-05
8:117050495 A G 1.542157 1.7387e-05
8:117057994 G A 0.466217 -1.2199e-05
8:117060294 C T 0.026949 -2.9497e-05
8:117061748 C T 1.247252 7.1574e-05
8:117069763 T C 0.041520 -2.3004e-05
8:117077285 G A 0.045379 7.8447e-05
8:117090018 T G 0.058774 5.0889e-05
8:117090790 G C 0.048628 4.7925e-05
8:117097653 C T 0.048582 4.6264e-07
8:117122357 C T 1.283247 7.3447e-05
8:117124589 T C 0.142109 5.8591e-05
8:117132729 C T 1.335432 5.6297e-05
8:117136642 T C 0.322417 3.1480e-05
8:117136748 T G 0.097473 -1.7846e-04
8:117144449 C T 0.086175 3.7155e-05
8:117146997 C T 0.265282 3.7307e-05
8:117150039 A C 0.058125 -1.6046e-05
8:117154992 A G 1.769091 -5.2035e-05
8:117156213 T C 0.060043 -2.6323e-05
8:117160877 C T 1.933293 8.6389e-05
8:117162340 A C 0.040903 -7.1544e-05
8:117165868 A G 0.055259 1.1649e-06
8:117166281 C T 0.128931 -1.3310e-05
8:117179847 A C 0.152456 -8.9349e-06
8:117180587 T C 0.048505 -1.6567e-05
8:117181032 A G 0.024914 -2.0098e-05
8:117191683 G A 0.066927 7.3683e-05
8:117195694 G A 0.166637 -2.9312e-04
8:117196375 G C 1.706681 -2.5760e-05
8:117211394 C T 0.093046 -2.7680e-05
8:117215932 C T 0.097252 -6.7168e-06
8:117223353 A G 0.031007 4.7421e-05
8:117225989 T C 0.109833 8.9473e-07
8:117246055 T C 1.659141 -3.9841e-05
8:117253721 C T 0.181853 -1.5281e-04
8:117259553 T C 0.351259 -7.9961e-05
8:117260443 G A 0.022448 -7.5455e-05
8:117260631 G A 1.937045 1.2556e-06
8:117261970 C T 0.060942 3.1439e-05
8:117264669 C G 0.058021 1.5136e-05
8:117277454 A G 0.050384 -1.7256e-05
8:117281323 C T 0.127649 -7.9921e-06
8:117294102 G T 0.033535 -1.0907e-04
8:117294403 A G 1.355569 6.2180e-05
8:117296350 C T 0.053013 -3.3097e-05
8:117306606 G T 0.254204 -5.7959e-05
8:117308780 T G 0.387611 -6.6765e-05
8:117320335 T C 0.046593 -6.5344e-06
8:117321256 T C 0.037329 -7.8387e-05
8:117332385 T C 0.060984 4.8469e-05
8:117333797 G A 0.122693 -3.8399e-05
8:117335461 A G 0.035729 -3.7449e-05
8:117347216 T C 0.218725 -5.2081e-05
8:117347537 C T 0.023350 -7.7622e-05
8:117360816 A G 0.314088 -1.5999e-05
8:117364852 T C 0.049303 8.4509e-06
8:117366076 G T 0.382911 7.4439e-05
8:117374770 A G 0.160447 5.7091e-06
8:117376435 A G 0.635424 -1.8433e-05
8:117380350 G A 0.052010 3.5999e-05
8:117386186 A C 0.095159 -9.0329e-06
8:117392301 T C 0.125727 -7.1058e-05
8:117394185 A G 0.634395 -1.4270e-05
8:117395437 C T 0.155150 2.3340e-05
8:117409142 T C 0.206832 -1.2232e-04
8:117414089 A C 0.077710 1.3341e-05
8:117417522 G A 1.801876 1.1532e-04
8:117418375 T C 1.595466 -7.2963e-05
8:117418925 T C 1.584956 -3.5779e-05
8:117430999 G A 0.163755 3.4687e-05
8:117445358 A G 1.849056 -6.3779e-05
8:117446543 A G 0.141950 -2.3523e-05
8:117448151 A G 0.120719 -1.4620e-04
8:117453459 A G 1.232399 1.1893e-06
8:117465436 T C 0.113721 2.3876e-05
8:117465566 C T 0.251757 -5.0019e-05
8:117466128 G C 0.036281 2.4438e-05
8:117471627 A G 0.041698 -2.8301e-05
8:117473330 T C 0.045677 2.6659e-05
8:117475196 C T 1.823597 -6.7275e-05
8:117475438 C T 0.063860 6.5093e-07
8:117475597 C A 1.534562 -3.5275e-05
8:117475871 C T 0.645927 -9.5506e-06
8:117477990 C T 0.034580 1.3274e-04
8:117479384 C T 0.130346 -6.9017e-07
8:117481089 T C 0.026596 4.5739e-07
8:117481751 C T 0.765627 -1.8923e-05
8:117488121 C G 0.132557 -1.5322e-05
8:117494802 A G 0.303023 -1.7083e-05
8:117494994 T G 0.054344 -5.5823e-06
8:117497103 A G 0.179880 -1.7250e-05
8:117500622 C T 0.071144 1.8574e-05
8:117502134 T C 0.072945 -2.8978e-05
8:117508637 A G 0.022246 -3.3701e-05
8:117528023 T C 0.131115 6.8458e-05
8:117542612 T C 0.150171 -2.3444e-05
8:117546628 A G 0.029458 8.5725e-05
8:117550936 T C 0.033428 -2.3169e-05
8:117552599 T C 0.062273 -2.5506e-05
8:117555103 A G 0.727873 -3.1322e-06
8:117556270 G A 1.609189 -2.5842e-05
8:117558831 G A 0.366134 3.1669e-05
8:117575493 T G 0.098599 1.2789e-05
8:117581046 C G 0.072332 4.1163e-05
8:117583802 C T 1.621889 3.9995e-05
8:117586154 C G 0.049206 2.1394e-06
8:117592926 T C 0.721686 -3.1958e-07
8:117593052 A G 0.119619 -5.7884e-06
8:117600262 T C 0.368912 1.1965e-05
8:117605106 G A 1.126257 -2.2467e-05
8:117618622 C G 0.155368 -9.9680e-07
8:117618814 C G 0.212519 5.6536e-05
8:117620815 C T 0.336046 3.5377e-05
8:117630683 C A 0.157925 -8.0501e-05
8:117630795 A C 0.120560 2.9764e-05
8:117640315 T C 0.172301 -4.0356e-07
8:117641338 T C 1.472977 -2.8056e-05
8:117641610 A G 1.589221 -1.2624e-05
8:117641754 T C 0.094818 -2.5773e-05
8:117643773 A G 1.649404 -2.2593e-05
8:117644145 T C 0.251747 1.3592e-05
8:117651586 G A 0.230893 2.7404e-05
8:117657377 C T 0.021214 -6.0697e-05
8:117676559 C T 1.784940 -9.1665e-05
8:117681575 T C 0.091936 -1.4168e-05
8:117683144 C A 0.180289 1.8073e-05
8:117697921 C T 0.038495 -2.7688e-05
8:117731543 A G 0.074023 -3.6110e-06
8:117742279 G A 0.053204 5.6128e-05
8:117781753 C T 0.091839 -7.6047e-06
8:117783914 C A 0.078651 3.2444e-06
8:117791701 A C 0.036187 7.1282e-06
8:117793661 T C 1.366079 -1.2246e-04
8:117796195 T C 1.814457 -1.1476e-05
8:117813226 G A 0.137990 -2.5397e-05
8:117815287 A C 0.239374 2.7147e-05
8:117817353 A G 0.161249 -9.2494e-06
8:117817472 T G 0.188539 1.1572e-06
8:117823149 T C 0.338538 -1.1815e-04
8:117823912 T C 0.049384 -5.9152e-05
8:117825068 G A 0.252812 -4.5073e-05
8:117829950 C T 0.067489 -2.0557e-05
8:117838833 T C 0.044272 1.5598e-05
8:117841222 C T 0.374712 -1.5455e-04
8:117849974 A G 1.052727 -6.3384e-05
8:117851185 T C 0.050815 -4.4366e-05
8:117860775 T C 0.063140 -1.8764e-05
8:117864217 G A 0.327974 -2.5494e-05
8:117868306 C A 0.032987 2.7246e-05
8:117882281 A G 0.585352 -1.4749e-04
8:117902813 G A 0.214405 2.7576e-05
8:117904065 G A 0.944670 -1.4795e-04
8:117916105 T C 0.089631 -4.1399e-05
8:117916281 C T 0.577572 -2.5240e-05
8:117937895 T C 0.642542 -7.5300e-06
8:117945485 T C 1.228615 -1.2376e-04
8:117945597 A G 0.453850 -8.8157e-05
8:117947998 A G 0.666320 2.2470e-05
8:117948841 T C 1.219604 9.7428e-06
8:117949311 T C 0.074412 1.2108e-06
8:117950758 T G 0.149720 4.1890e-05
8:117950768 C G 0.579672 -9.7123e-05
8:117951521 T G 0.584573 -9.5827e-05
8:117957391 G T 0.043143 -1.4428e-05
8:117963901 G C 0.530814 -4.1868e-05
8:117968069 G A 0.062150 2.2916e-05
8:117977602 G A 1.213558 -4.4491e-05
8:117979098 G A 0.067369 -7.4224e-05
8:117984623 G A 0.083727 3.1179e-05
8:117998189 G A 0.033730 6.3896e-05
8:118002123 G A 0.614950 9.4963e-06
8:118015903 G T 0.916175 -6.4361e-07
8:118022456 T C 0.057083 -2.3555e-05
8:118025645 G T 0.906367 -6.4333e-06
8:118028794 G T 0.325604 2.1999e-04
8:118029346 A G 0.682747 -4.5783e-05
8:118045691 C T 0.110297 8.9782e-06
8:118050335 T C 0.048462 3.9302e-05
8:118053489 G A 0.499752 1.6718e-04
8:118064942 A G 0.288745 1.2757e-04
8:118078696 A G 0.374047 -1.4674e-05
8:118087616 A G 0.533517 4.9916e-05
8:118097938 C T 0.095097 2.3178e-05
8:118119920 G A 0.050484 -2.9168e-05
8:118136491 C G 0.082468 -5.0514e-06
8:118144674 A G 0.059157 1.8495e-05
8:118145954 G A 0.127899 -2.2985e-05
8:118148907 C A 0.085522 4.2309e-05
8:118150691 G C 0.043857 -4.8214e-05
8:118150992 C G 0.042308 -2.3184e-06
8:118163334 C T 0.046849 9.5902e-06
8:118165922 A G 0.099388 2.1924e-05
8:118173314 C A 0.059735 -6.7381e-05
8:118174635 A G 0.449319 5.0796e-05
8:118183499 A G 0.085818 2.7183e-05
8:118183551 A G 1.433324 8.5754e-06
8:118184570 T C 0.030270 5.4568e-05
8:118185025 A G 0.621717 -3.6000e-05
8:118185308 C A 0.031643 1.7128e-04
8:118185733 G A 0.636297 -1.4687e-05
8:118189531 T C 1.282280 -9.1177e-06
8:118192833 A G 0.196212 2.5341e-05
8:118195434 G A 0.080079 2.2849e-05
8:118195934 A G 0.287385 5.2114e-05
8:118198669 A C 0.032185 -1.9607e-05
8:118215301 G A 0.242390 -2.1017e-05
8:118219652 G A 0.466541 1.4612e-05
8:118220323 T G 1.750626 -1.3281e-05
8:118221217 T C 0.042474 -7.6578e-05
8:118230236 T C 0.959564 1.1504e-05
8:118234888 A G 0.357760 -6.4807e-06
8:118234918 C T 1.329992 9.6040e-06
8:118235042 G C 0.207533 -4.7440e-06
8:118237006 G A 0.134017 1.2471e-05
8:118237364 C T 0.122764 2.1438e-05
8:118238117 C A 1.551862 -8.3079e-05
8:118240824 A C 0.796400 -7.8125e-06
8:118246875 T C 0.064263 -2.9030e-05
8:118247064 A G 1.008105 6.3429e-06
8:118249035 T C 1.620737 -8.3147e-05
8:118254700 G T 0.676434 3.6520e-05
8:118260135 C A 0.066022 7.3676e-06
8:118260320 G A 1.111813 -7.6849e-06
8:118260923 C T 0.135650 -5.5734e-05
8:118276890 G A 0.350759 1.3122e-05
8:118278575 C A 0.757938 -1.8202e-05
8:118287444 C T 0.036761 -4.9700e-05
8:118288685 C A 0.034285 4.0074e-05
8:118291761 T C 0.149506 -6.0462e-06
8:118297705 T C 0.104484 4.2954e-05
8:118300194 C T 0.026145 1.2377e-05
8:118302950 T G 1.195073 3.7679e-05
8:118303216 C T 0.039975 -6.1769e-05
8:118305206 C A 0.167043 -2.9514e-07
8:118306544 A C 0.034983 5.1381e-05
8:118308082 G A 0.052578 1.0528e-05
8:118311980 G A 0.147429 8.0391e-07
8:118318971 G T 0.293617 1.1909e-05
8:118330287 T C 1.213655 -7.1834e-06
8:118335305 G C 0.096444 -4.3614e-05
8:118345250 A G 0.029085 2.9479e-05
8:118352172 G A 1.012383 -3.5086e-05
8:118352994 G A 0.546043 -4.3790e-05
8:118365292 C T 0.122381 -3.8932e-05
8:118375803 T C 0.046869 9.8402e-05
8:118384614 C T 1.343881 -6.9420e-06
8:118384998 T C 1.896396 -3.0522e-06
8:118405204 T C 0.134397 2.3671e-05
8:118417520 A G 0.071764 -1.3777e-05
8:118418438 T C 0.062883 -1.8743e-05
8:118427610 A G 0.575501 -7.0553e-06
8:118428901 T C 0.079797 -2.4468e-05
8:118429304 A C 0.081699 -5.6935e-05
8:118430049 A G 0.942219 5.4235e-06
8:118437031 C T 0.115909 6.5599e-05
8:118445096 G A 0.033561 -2.2323e-06
8:118451046 C T 0.106993 -2.3334e-05
8:118454642 C T 1.287223 -4.6484e-06
8:118464610 G A 0.030507 1.4375e-05
8:118466833 T C 0.098005 -2.1838e-05
8:118481119 C T 0.121794 -2.2196e-05
8:118487985 C A 0.033470 -4.5613e-05
8:118493911 T C 0.083601 -7.5832e-06
8:118497139 T C 0.034554 -5.4033e-05
8:118513273 A G 0.036528 -3.6587e-06
8:118517009 A G 0.107311 1.1142e-05
8:118522218 G A 0.120849 -1.1197e-05
8:118525326 C T 0.059975 -9.5652e-05
8:118532076 A G 0.090394 -7.0244e-06
8:118541837 G T 0.372765 -2.1337e-05
8:118549376 C T 0.134089 1.3358e-05
8:118550508 T C 0.044957 1.0069e-05
8:118551305 G A 0.596650 1.2225e-04
8:118556930 A G 0.030153 6.9977e-05
8:118557708 G C 0.036252 -2.2846e-05
8:118561073 G C 0.058242 -9.1822e-06
8:118563271 C A 0.172674 -5.6164e-05
8:118581164 A C 0.049511 6.8909e-06
8:118591754 C T 0.064107 5.3274e-06
8:118602157 T C 0.059306 -7.2888e-05
8:118610612 T C 0.063101 2.1520e-05
8:118614503 G C 0.110193 -1.1645e-05
8:118614728 T C 0.117409 -4.0536e-05
8:118618789 A G 0.417978 -7.8959e-05
8:118619710 T C 0.069949 -3.6445e-05
8:118625361 C T 0.076772 -4.0269e-05
8:118632412 G A 0.454730 -2.6482e-06
8:118639238 A G 0.063964 -5.6511e-05
8:118647213 G A 0.051409 1.0706e-05
8:118652986 A C 0.048621 -8.8854e-05
8:118656776 A G 0.098794 7.0648e-05
8:118664542 C A 0.029407 1.9410e-05
8:118668976 A C 0.043230 -4.7937e-05
8:118671467 G T 1.541989 -1.0306e-05
8:118680956 T C 0.384044 -2.0063e-05
8:118683073 T C 0.022678 -1.3440e-05
8:118684086 T C 0.056700 1.6253e-05
8:118687843 A C 1.529460 4.3469e-06
8:118688105 C T 1.345312 -3.4303e-05
8:118697758 T C 0.023834 3.3678e-05
8:118698745 T C 0.053269 -7.3606e-05
8:118699585 C T 0.927698 -8.3075e-06
8:118704122 T C 0.040945 -8.4164e-07
8:118711160 T C 0.025726 2.8528e-06
8:118723577 T C 0.531735 -5.9768e-05
8:118725496 C T 0.650267 -1.6199e-05
8:118731678 A G 0.070472 6.6723e-05
8:118735217 T C 0.055129 -4.3298e-05
8:118735496 C T 0.075769 1.1309e-04
8:118738403 A G 0.035252 -1.4917e-05
8:118738651 T C 0.506123 -7.0379e-06
8:118751887 C T 0.204385 -7.1831e-06
8:118752351 A G 0.158143 1.0645e-05
8:118758316 T C 0.026966 1.0410e-05
8:118769733 G T 0.598341 3.4948e-08
8:118770422 G A 0.088151 4.9796e-06
8:118773470 G T 0.079388 3.0492e-05
8:118777468 A G 0.118859 -5.7463e-05
8:118777966 C A 0.072666 4.3885e-05
8:118783938 T C 0.039734 5.4528e-05
8:118784566 C T 0.455717 -5.3061e-06
8:118794016 C A 0.136857 2.2724e-05
8:118801521 G T 0.987335 -4.9617e-05
8:118803675 C T 0.902345 -9.5371e-05
8:118807350 A G 0.067070 -7.2393e-05
8:118808550 T C 1.239381 1.5594e-05
8:118810836 G A 0.192580 9.5668e-06
8:118813500 C T 0.099648 1.7044e-05
8:118820371 G T 0.490982 -3.0036e-05
8:118823626 A C 0.807949 1.6992e-05
8:118823689 G C 0.068391 3.0849e-06
8:118827839 A G 1.355588 -1.7573e-05
8:118828270 A G 0.077492 -2.4444e-05
8:118830820 C T 1.085256 -5.1927e-05
8:118833757 G A 0.596952 -7.6171e-05
8:118843121 C T 0.493685 3.6140e-06
8:118850122 A G 0.103280 9.8681e-06
8:118853679 A G 0.042201 5.0045e-05
8:118858946 A G 0.046388 4.3781e-06
8:118863061 C T 0.366325 5.9053e-05
8:118879130 C T 0.342193 3.8131e-05
8:118885537 C T 0.465142 4.2643e-05
8:118893763 C T 0.048332 -6.2408e-05
8:118894200 A G 0.021321 -8.7057e-06
8:118897663 T C 0.216735 2.0161e-05
8:118907292 G T 0.044178 -1.8902e-05
8:118907794 T C 0.037488 -2.0852e-04
8:118909685 G T 1.085545 -2.4456e-05
8:118924792 G A 0.597978 1.4786e-05
8:118933638 A C 0.088736 -6.6847e-05
8:118934012 G C 0.032795 -2.0234e-05
8:118944926 A G 1.358214 -3.3437e-06
8:118945995 T C 0.058316 -1.8024e-05
8:118958519 G T 0.072104 3.1158e-05
8:118959082 C G 0.022581 -3.1102e-05
8:118964348 G A 0.037219 -8.3574e-05
8:118967683 G A 0.042938 -1.2847e-05
8:118974011 G C 0.039270 -7.2767e-05
8:118988162 C T 1.328840 -8.7567e-06
8:118994243 T G 0.168338 -9.1159e-06
8:119007276 A C 0.869164 -8.4020e-06
8:119012781 C T 0.883198 -1.2127e-07
8:119018787 A G 0.098018 -3.6801e-05
8:119021032 C T 0.044201 -4.6566e-06
8:119021425 C T 1.087064 -2.8480e-05
8:119021527 A G 0.053513 -1.5284e-04
8:119022122 A G 0.116474 1.0498e-05
8:119026757 A G 0.080092 1.5023e-04
8:119028891 A C 0.079576 -7.6513e-05
8:119034184 G A 0.129165 -2.7758e-05
8:119034916 G C 1.319833 1.4078e-06
8:119037683 C T 0.616456 1.6220e-05
8:119039162 A G 0.023129 1.4735e-05
8:119043320 G T 1.952404 2.6197e-05
8:119064699 C A 0.882919 2.2810e-05
8:119065538 T C 0.042815 -1.7844e-05
8:119074577 C T 0.062471 -3.9804e-05
8:119074696 A C 0.024833 -9.6512e-06
8:119079568 A G 0.386832 6.0089e-06
8:119081943 A G 0.498901 -1.0527e-05
8:119093994 C T 0.934799 3.5436e-04
8:119101193 C T 1.286947 1.1482e-05
8:119103081 C T 1.833496 1.1556e-04
8:119106308 T G 0.063938 6.8823e-06
8:119107434 G A 0.486506 -8.3924e-06
8:119113236 G A 1.250751 1.2931e-05
8:119115065 G A 0.028579 -1.5669e-04
8:119115995 C T 0.371908 -1.4828e-05
8:119119287 T G 0.169532 1.6940e-05
8:119125501 C T 0.134975 2.4156e-06
8:119127950 A C 1.730856 -4.7841e-06
8:119133417 G A 0.967552 -7.4572e-06
8:119139048 T C 0.070056 1.0431e-04
8:119139385 G A 0.072614 2.4807e-05
8:119151042 T C 0.068946 -1.5243e-04
8:119156212 A G 0.065519 -1.9888e-05
8:119157103 C T 0.113043 1.7501e-05
8:119165984 G A 1.656609 2.5891e-05
8:119167141 T C 0.039991 6.2183e-05
8:119167602 T G 0.587202 2.9564e-05
8:119168768 G A 0.031808 6.7870e-06
8:119178469 T C 0.027102 -3.0844e-05
8:119179060 G A 1.177608 5.7055e-04
8:119179226 G A 0.036115 -1.3673e-04
8:119179671 A G 0.030121 -5.0055e-05
8:119179985 T C 0.042312 -4.9392e-05
8:119185568 A G 0.107895 1.1055e-04
8:119186397 C T 0.403087 -1.1608e-04
8:119200075 T G 0.171635 1.1348e-05
8:119206367 T C 0.042753 -3.8453e-05
8:119207071 T G 0.035278 -1.2009e-05
8:119209773 T C 1.276262 4.2161e-04
8:119211980 G A 0.028903 -3.4205e-05
8:119212592 A G 0.192515 4.1224e-05
8:119214164 T C 1.213210 -2.8066e-06
8:119219405 A G 0.174255 -4.5588e-05
8:119229077 C A 1.212587 1.4681e-06
8:119232545 C A 0.109148 5.3481e-05
8:119237558 C A 1.858923 -4.1666e-05
8:119248227 A C 0.152985 1.6303e-05
8:119253552 G A 0.306035 -1.9688e-05
8:119260490 G C 0.158630 -2.8986e-06
8:119262693 T C 0.101644 5.3904e-05
8:119264432 T C 0.160055 2.5679e-05
8:119270549 T C 0.118937 4.3638e-05
8:119271802 G A 0.038069 -2.7216e-05
8:119276240 C T 0.525552 1.1537e-05
8:119279846 T G 0.046908 2.1454e-06
8:119281786 T C 0.224918 4.1465e-05
8:119292174 T C 0.073211 9.0073e-05
8:119293974 C T 0.194044 -3.4619e-05
8:119300988 T C 1.812376 4.2884e-05
8:119304654 C T 0.066681 -3.7783e-05
8:119313817 A G 0.035210 1.1220e-05
8:119324220 C T 0.236271 -1.0197e-05
8:119328925 A G 0.755631 1.4367e-05
8:119338990 A C 0.022889 2.1371e-05
8:119340321 C T 0.054519 2.9138e-05
8:119346665 G A 0.526863 4.1370e-05
8:119349531 T C 0.519317 4.8219e-05
8:119351200 T C 0.038248 9.9049e-05
8:119353654 C T 1.158169 1.8753e-05
8:119359765 T G 0.044178 -3.3398e-05
8:119370089 T G 0.037303 1.0573e-04
8:119374066 C T 1.530999 -2.3614e-05
8:119380836 C T 0.442007 -8.9716e-06
8:119388292 A G 0.133897 -5.8449e-05
8:119391409 T C 0.130973 -4.3521e-05
8:119392848 G T 0.338412 -8.5409e-06
8:119396007 T C 1.413606 -3.7071e-05
8:119421632 A G 0.740570 8.0495e-06
8:119425192 A G 0.233133 1.9051e-05
8:119426958 T C 1.976608 -1.0559e-06
8:119427536 C T 0.044558 -5.6656e-06
8:119427922 C T 0.021708 -8.2604e-05
8:119427948 G A 0.038446 -5.9824e-05
8:119428944 G A 0.461007 -6.9487e-05
8:119431178 C T 1.699950 -5.7481e-05
8:119432108 C T 0.450501 -1.2999e-05
8:119436711 C T 1.262964 2.3128e-05
8:119447015 C T 1.305474 -6.6330e-06
8:119453249 A G 0.068959 1.3479e-05
8:119455953 C T 0.614791 4.3808e-05
8:119470337 A G 0.247177 1.5689e-05
8:119471136 C T 1.082578 -2.3355e-05
8:119487035 G C 0.040585 4.4909e-05
8:119488355 C G 0.985131 2.7090e-04
8:119488396 G A 0.040260 1.0397e-04
8:119490304 A G 1.554826 9.7708e-05
8:119490634 A G 0.292747 -9.3947e-05
8:119490942 G A 0.061660 -5.6690e-05
8:119492093 G A 0.334270 -2.5970e-04
8:119495970 C G 0.175400 1.2421e-04
8:119496111 A G 1.891219 -2.9449e-05
8:119498952 A G 0.138220 -4.1589e-05
8:119499660 C T 0.029387 -3.3334e-05
8:119500162 T C 0.123429 -9.6084e-05
8:119505000 G A 0.573615 4.2253e-05
8:119506499 T C 0.825619 9.6791e-06
8:119513551 G T 0.041614 -5.3918e-05
8:119525612 A G 0.070728 -6.0924e-05
8:119527776 A G 0.791743 8.3931e-07
8:119532735 C A 0.381408 -3.3992e-05
8:119532761 C T 0.049780 -3.3077e-05
8:119534245 T C 1.274704 -2.0296e-05
8:119537806 C T 0.099852 9.3942e-07
8:119540604 G A 0.181619 2.9836e-05
8:119541549 T C 0.884630 -7.3211e-06
8:119553248 G A 0.060699 -8.3546e-05
8:119553733 G A 0.978098 -1.2648e-05
8:119556112 T C 0.061718 5.3696e-05
8:119556344 C G 0.056778 -8.9241e-05
8:119556485 G A 1.538344 2.9297e-05
8:119560669 A G 0.075895 4.6781e-05
8:119575940 T C 0.194573 -1.3625e-06
8:119576978 C T 1.075499 3.1489e-05
8:119579349 G A 0.369623 -1.3950e-05
8:119580807 G A 0.466204 -2.7133e-05
8:119585801 A G 0.026648 -6.3977e-05
8:119598072 T C 1.420484 -5.9191e-05
8:119601644 T C 0.048167 1.1484e-05
8:119603603 T C 0.024875 3.8984e-05
8:119607315 A G 0.061903 -3.0444e-05
8:119607597 A C 0.082221 -1.9603e-05
8:119622572 T G 0.065908 4.1067e-06
8:119625149 A G 1.812292 -7.4490e-06
8:119626066 G A 0.070137 -5.1827e-05
8:119638380 A G 0.044272 -4.4398e-05
8:119648160 C T 0.071410 7.6060e-05
8:119651801 A G 0.514111 -1.4851e-04
8:119654241 G T 0.135861 -1.6641e-05
8:119662576 T G 1.251857 9.6275e-05
8:119665997 A G 1.810993 -1.4185e-06
8:119667003 A G 0.044113 9.5534e-06
8:119681282 G A 0.160240 -4.3284e-05
8:119682986 G A 0.082293 2.5317e-04
8:119683126 C T 0.096876 -5.8100e-05
8:119685279 A G 0.071715 1.5613e-05
8:119686133 A G 0.199202 -2.7382e-05
8:119688085 G A 0.030552 8.9505e-06
8:119690991 T G 0.305766 -7.7760e-05
8:119691918 C T 0.162437 -9.4335e-05
8:119697834 C G 0.144326 -2.4078e-05
8:119707385 G A 0.079144 1.0940e-04
8:119710607 G A 0.109379 -4.7659e-06
8:119710952 C A 0.747678 -4.0476e-05
8:119722725 A C 0.396975 -3.0222e-06
8:119726242 T C 0.717288 -1.6645e-05
8:119728222 C T 0.886094 -2.9942e-05
8:119737570 G A 0.065876 -9.6476e-06
8:119742870 A G 1.755699 -6.2754e-05
8:119746966 C T 0.051630 -2.7291e-05
8:119747110 A C 0.049332 -9.0140e-05
8:119750652 A G 0.080894 -3.5201e-05
8:119750828 T A 0.024723 -2.9513e-05
8:119754459 C A 0.148970 -7.9074e-05
8:119766194 T C 0.145874 -2.7436e-07
8:119767810 C T 1.591584 -4.0443e-05
8:119767920 A G 0.080316 9.7787e-05
8:119770836 T G 0.060997 -2.0570e-05
8:119772593 T C 0.026119 1.9044e-04
8:119774568 C T 0.079401 1.9883e-05
8:119775491 C T 0.147208 2.4517e-06
8:119777640 T C 0.029218 3.2441e-05
8:119780310 C T 0.778929 3.1556e-05
8:119784745 C T 0.367844 7.3441e-06
8:119786126 G A 1.875493 1.0879e-05
8:119789779 T C 0.107616 5.0820e-05
8:119806880 C T 0.272439 2.9293e-05
8:119809322 A G 0.147610 1.2529e-05
8:119815038 G C 0.100618 -1.7345e-05
8:119815347 T C 1.572927 -5.3298e-05
8:119815712 G T 0.026813 -9.4620e-06
8:119824386 A G 0.051309 2.9696e-05
8:119828649 A G 0.107009 3.9372e-05
8:119829192 A C 0.063266 3.6883e-05
8:119831413 G C 0.177647 2.4396e-05
8:119839850 C T 1.539856 6.1338e-06
8:119845029 T C 0.054740 3.5563e-05
8:119869418 T C 0.164342 8.1433e-06
8:119889282 A G 0.225200 -5.0648e-05
8:119897215 C T 1.858310 -1.1190e-05
8:119908058 C G 1.857943 -7.4927e-06
8:119910094 A G 0.140044 -4.6045e-05
8:119910816 A G 0.038488 1.3162e-05
8:119917062 G A 0.072890 -7.1283e-06
8:119923873 G A 0.938561 -1.7061e-05
8:119938635 A G 0.075889 -1.9069e-05
8:119952765 T C 0.139308 -3.0314e-05
8:119954995 T C 0.168020 -2.9663e-05
8:119964052 C G 0.898463 -1.8283e-05
8:119964988 C A 0.103393 1.9070e-05
8:119971687 T C 0.021172 7.6790e-05
8:119977337 G A 0.604401 5.3598e-05
8:119977792 C G 1.084928 1.4189e-05
8:119982081 G A 0.373817 -1.4810e-05
8:119990052 T C 0.049446 1.1747e-05
8:120007420 A T 1.129126 1.7874e-05
8:120007948 A G 0.044843 2.6312e-05
8:120012700 G C 1.087045 4.1396e-06
8:120027489 A G 0.110560 -8.5513e-05
8:120033049 A G 0.087415 -1.1722e-05
8:120044829 A G 1.098836 2.2202e-05
8:120050081 C T 1.750853 -5.4780e-06
8:120051995 C T 0.053347 -5.2133e-05
8:120052238 C T 1.055772 1.5269e-05
8:120075737 G A 0.414567 -1.5785e-05
8:120078525 T C 0.046223 1.2420e-05
8:120079244 C T 0.403811 2.3282e-05
8:120084990 C T 0.118207 2.2253e-05
8:120087150 T G 0.047446 -4.1900e-05
8:120088017 G C 0.130028 -4.0341e-05
8:120089184 T C 0.046486 2.0121e-05
8:120090576 A G 1.959668 3.9432e-05
8:120100589 G A 0.225797 -2.5179e-05
8:120112982 G A 0.324403 1.2842e-04
8:120113295 T C 0.934270 8.8708e-05
8:120128209 T C 0.030409 -3.9638e-05
8:120134308 G A 0.094507 5.0993e-05
8:120142735 A G 0.064467 5.0005e-05
8:120162649 A G 0.030702 -5.2304e-05
8:120165943 A G 0.054740 -6.9842e-06
8:120170018 T G 0.174998 5.1959e-06
8:120171412 C A 0.299953 1.7941e-06
8:120183010 G C 0.169964 6.9133e-05
8:120187829 T C 1.298005 4.1495e-05
8:120188522 G T 1.001165 4.0528e-05
8:120193871 G T 0.024032 4.9939e-05
8:120200060 G T 0.949590 -2.3451e-05
8:120200193 A G 0.023590 2.5645e-05
8:120200578 G A 0.043256 -2.9194e-05
8:120206820 T C 0.051754 -1.3052e-04
8:120213116 T C 0.035236 -4.3812e-06
8:120217261 C T 0.068349 -6.0410e-05
8:120218082 G A 0.058985 -1.9623e-05
8:120218302 T C 0.907194 -5.8014e-06
8:120219306 A C 1.947974 -6.6273e-06
8:120221376 G T 0.037670 -4.6773e-05
8:120222881 G A 0.182450 -2.8944e-06
8:120224806 G A 0.457362 -2.4582e-05
8:120227642 A T 0.078596 3.9107e-06
8:120228450 G A 0.043798 -3.3097e-05
8:120233910 T C 0.171911 1.0260e-04
8:120239647 A G 1.950506 -4.0446e-06
8:120240324 T C 0.110807 -1.7604e-05
8:120254505 A G 0.028215 -6.1167e-07
8:120266434 T C 0.785920 -1.2024e-05
8:120275101 G A 0.034103 5.3223e-05
8:120278546 C T 0.025125 -6.5175e-05
8:120282455 C T 0.483400 -1.4125e-05
8:120285834 C T 0.067729 -5.5811e-06
8:120286826 A G 0.039196 3.2326e-05
8:120293233 A C 1.418702 -5.6129e-05
8:120295611 A G 0.040809 4.7592e-05
8:120295702 C T 0.095623 2.7060e-05
8:120296490 T C 0.073617 -3.7180e-05
8:120303034 A G 1.904370 -8.2798e-06
8:120339806 G A 0.071257 8.6965e-05
8:120346710 C T 0.406881 1.2573e-05
8:120353267 C G 1.630393 4.2812e-06
8:120355261 T C 1.760840 1.8299e-05
8:120356021 G A 0.022172 -5.9200e-06
8:120359162 C T 0.041153 -2.6635e-05
8:120363974 G A 0.099219 -2.9214e-05
8:120369317 A G 0.061864 5.0722e-05
8:120376789 G A 0.512121 3.8229e-05
8:120405472 A G 0.023415 1.1266e-05
8:120414548 T C 0.473841 2.1324e-05
8:120431506 A G 0.208900 -2.5649e-05
8:120435812 T C 0.523079 7.8262e-06
8:120438153 T G 0.057346 1.9223e-05
8:120439776 C T 0.078524 1.5384e-05
8:120449041 G A 0.054931 1.3177e-05
8:120452492 A G 0.088466 1.1853e-05
8:120462830 G C 0.040267 3.2366e-05
8:120475238 G C 0.241452 4.9214e-05
8:120475548 C A 0.205177 -2.5499e-05
8:120485146 C T 0.024174 -5.8136e-06
8:120498990 C T 0.898190 2.3815e-05
8:120499131 T C 0.117311 2.6219e-05
8:120502586 G A 0.068888 -1.4197e-05
8:120506993 G A 0.853763 4.1432e-06
8:120516889 C A 0.853928 1.1437e-05
8:120521441 G A 0.022431 6.4558e-06
8:120522589 A G 0.024431 -8.6827e-06
8:120527129 T C 0.864896 4.2364e-06
8:120529041 T C 0.909814 1.4461e-05
8:120540876 C G 1.662598 6.0922e-05
8:120543626 T C 0.072906 1.0094e-04
8:120548044 A C 0.884227 5.5266e-05
8:120558078 T C 0.478307 2.9770e-05
8:120560395 G A 0.544059 -1.7757e-05
8:120564492 A G 0.024684 9.6430e-05
8:120571079 T C 0.060394 -9.0250e-05
8:120580640 T G 1.033629 1.3341e-06
8:120583148 A G 1.023266 5.8280e-06
8:120584983 G T 0.262650 1.3324e-05
8:120590177 C T 0.108703 -3.5012e-06
8:120594891 C T 0.201006 8.7349e-05
8:120596023 G A 1.888252 9.2191e-05
8:120597417 G A 0.566377 3.2577e-06
8:120599380 A G 0.042383 -2.5740e-05
8:120600345 G C 0.045415 5.4994e-05
8:120613337 A G 0.047894 -5.0103e-05
8:120614854 G A 0.882299 -7.2963e-06
8:120625680 C T 0.157672 -3.1713e-05
8:120636850 G A 0.496610 -5.5818e-07
8:120637998 C G 0.153849 6.3576e-05
8:120639217 G A 0.598296 -5.3685e-07
8:120640815 A G 0.122527 -4.8611e-05
8:120642145 A T 0.228235 -3.0659e-05
8:120644224 A G 0.071803 9.1593e-05
8:120647929 G C 0.211909 3.8993e-05
8:120648375 A C 0.483938 1.0641e-05
8:120648587 A G 0.053565 1.7957e-05
8:120683746 C T 0.679729 -2.7197e-05
8:120688444 A G 1.251861 -7.4903e-06
8:120698299 T C 0.999559 1.0402e-05
8:120699917 C T 0.223704 -2.3407e-05
8:120708098 C G 0.080732 -2.3128e-04
8:120710403 C T 0.319810 5.7082e-05
8:120711284 C T 1.275318 7.9653e-06
8:120713652 A G 0.311436 2.3223e-05
8:120722738 G A 0.035346 -7.1126e-06
8:120726800 C A 0.064844 1.2912e-05
8:120727599 A G 0.784196 -2.3127e-05
8:120742400 C A 1.350583 -2.1415e-05
8:120744349 C T 0.142563 4.8211e-06
8:120744399 T C 0.138811 -3.8304e-06
8:120748454 G A 0.814934 -3.4377e-05
8:120797598 T C 0.026265 -1.1677e-05
8:120814172 A G 0.030478 7.8373e-06
8:120819557 T C 0.255269 -1.2356e-05
8:120821532 T C 0.083841 2.4988e-05
8:120830188 C T 0.074694 8.0939e-05
8:120833506 C T 0.179983 9.0236e-05
8:120834389 C T 1.125689 -1.1605e-05
8:120841196 A G 0.134702 4.8218e-05
8:120841531 T C 1.807767 -1.2306e-05
8:120844782 A G 0.311245 3.2174e-05
8:120847188 C T 1.379610 -2.3882e-05
8:120850082 A G 0.044772 1.9115e-05
8:120852100 T C 0.648177 -3.8404e-05
8:120857083 G A 0.130648 2.7530e-05
8:120860804 A C 0.107827 -5.5125e-05
8:120870594 T G 0.292757 2.0360e-05
8:120877653 G T 0.313371 3.8668e-05
8:120886075 A G 0.050105 -5.1060e-05
8:120887041 A G 1.093078 -1.7241e-05
8:120887386 C T 1.704971 -6.4809e-05
8:120898451 G A 0.061815 -2.7415e-05
8:120911046 G A 0.374534 -2.9185e-05
8:120911715 C T 0.129288 1.0457e-04
8:120917708 G A 0.023983 4.2307e-05
8:120920092 C T 0.026570 -4.5671e-05
8:120925083 A G 1.135643 -1.8087e-05
8:120933689 A G 0.493582 5.8284e-05
8:120937700 C T 0.495419 4.1485e-05
8:120958270 C T 0.798004 -4.7567e-05
8:120959617 T C 0.050562 -5.8662e-06
8:120964550 G A 0.080459 2.0499e-05
8:120968322 A G 0.073617 2.4802e-05
8:120970397 T C 0.111433 -2.3251e-05
8:120977542 G A 0.022146 -7.5940e-05
8:120990363 A G 0.069547 4.2822e-05
8:120991150 G A 1.472257 -3.3508e-05
8:120993368 C T 0.132209 4.6935e-05
8:121005591 G A 1.452532 6.9990e-07
8:121006607 A G 0.816764 -2.3206e-05
8:121010696 G A 0.050991 -3.8918e-06
8:121010856 C A 1.881339 -3.5157e-05
8:121018489 C T 0.184654 3.1385e-05
8:121019737 A G 1.446103 -1.3912e-05
8:121020957 G A 0.819169 -2.1657e-05
8:121027633 T C 0.054632 -5.7111e-06
8:121034771 A C 0.321514 -4.5781e-05
8:121036898 A G 1.625697 -3.4895e-06
8:121046348 C A 0.776874 -2.5361e-05
8:121053426 G A 0.766040 3.8182e-06
8:121061879 A G 0.653182 7.0446e-05
8:121066470 A G 0.569629 6.8580e-06
8:121068644 G A 0.164582 -1.2610e-05
8:121070421 G A 0.047002 -3.1981e-05
8:121072939 T G 0.760376 7.3139e-06
8:121074184 T C 0.028073 -5.1021e-05
8:121092087 G T 0.105467 3.7501e-05
8:121099173 T G 0.023522 -5.1985e-06
8:121102762 T C 0.906840 1.1994e-05
8:121120890 A G 1.838660 3.3385e-05
8:121123494 A G 1.543196 3.7826e-05
8:121128507 T G 0.418955 3.2065e-05
8:121135054 G A 0.034895 5.4731e-05
8:121147475 C G 0.027089 1.0176e-06
8:121162349 G T 0.063675 3.3932e-06
8:121173177 G A 0.036177 -3.2447e-05
8:121173286 C A 0.614901 1.5424e-05
8:121179006 T C 0.251594 -7.6702e-05
8:121179050 A G 0.037437 -5.6952e-05
8:121179606 G A 1.174550 -6.6780e-06
8:121179997 A C 1.622636 6.8673e-05
8:121185198 G A 0.783466 -4.2691e-05
8:121194696 A G 0.101209 6.0246e-05
8:121194900 A G 0.398358 2.9423e-05
8:121197554 G T 0.164264 6.7476e-06
8:121208630 A G 0.093595 -1.1716e-05
8:121213794 A G 0.421678 -1.6675e-05
8:121219573 T C 0.079131 -6.1623e-05
8:121228679 C A 0.947935 3.8424e-06
8:121229302 A G 0.053646 -1.6313e-05
8:121236048 T C 1.259917 1.3324e-06
8:121238764 G A 0.067379 7.5898e-05
8:121257231 G T 0.984521 -2.6380e-05
8:121257377 G A 0.053990 -2.0162e-05
8:121264935 T C 0.038345 -6.2404e-05
8:121267490 A G 0.020250 -6.8209e-05
8:121269138 C T 0.112060 2.3947e-05
8:121269836 C A 1.257171 2.0566e-04
8:121280067 A G 1.183421 -1.5281e-05
8:121280431 A G 0.036524 -7.7328e-05
8:121292805 C G 0.387153 1.0619e-05
8:121292837 C T 0.031653 1.4521e-05
8:121293874 C A 0.318119 3.4415e-05
8:121297989 C A 0.084730 -3.7893e-05
8:121298156 C G 0.325857 2.3610e-05
8:121305028 G A 0.040702 -1.4205e-04
8:121316804 T C 0.860290 -6.4551e-05
8:121325139 G T 0.144533 -5.7668e-05
8:121326427 T G 1.650653 -5.2875e-05
8:121328506 C T 0.056992 2.1739e-05
8:121330664 C T 0.037102 -3.2949e-05
8:121331062 C T 0.060332 2.4279e-05
8:121332564 T C 0.060718 -3.2840e-07
8:121336698 C T 0.051036 -8.6034e-06
8:121338391 C G 0.066408 5.7124e-05
8:121342538 A T 0.038310 -3.0043e-05
8:121350362 A G 0.168805 -4.3319e-05
8:121354505 A G 0.876165 4.6803e-06
8:121370559 C T 0.120576 -5.9263e-05
8:121374194 G C 0.827248 1.3184e-05
8:121386925 T C 0.403161 8.0239e-05
8:121387859 C T 1.774225 3.0899e-05
8:121399974 T G 0.049008 3.1138e-04
8:121458457 G T 0.064198 3.8719e-04
8:121468486 G A 0.120580 -6.1685e-05
8:121478838 T C 0.035713 -1.7182e-05
8:121485875 G A 0.052464 6.7472e-05
8:121487047 G A 0.762236 -3.6325e-05
8:121507960 C T 1.886321 -2.7557e-05
8:121510827 G A 0.087019 4.0902e-05
8:121518928 C A 0.038238 -4.7367e-05
8:121519226 G A 0.318019 -1.6869e-05
8:121522651 A G 1.365313 -3.5567e-05
8:121528385 C T 0.201013 6.5462e-05
8:121530092 T C 0.023366 3.6973e-05
8:121548152 C T 0.109693 3.7434e-06
8:121549830 A G 0.682871 -7.2460e-05
8:121551703 A G 0.031721 -6.5583e-06
8:121555662 C A 0.114987 5.6856e-05
8:121558400 T C 0.415696 -1.2458e-05
8:121561028 A G 0.023347 4.8340e-06
8:121561369 C T 1.655885 -5.7057e-05
8:121566256 G A 0.084889 -4.5692e-05
8:121569636 A G 0.524429 -1.8914e-05
8:121571266 G A 0.223817 7.3045e-05
8:121572336 A G 0.078511 -3.5700e-06
8:121575255 G A 1.605661 -7.3329e-05
8:121583603 A G 0.371668 -2.4935e-05
8:121583685 A G 0.046914 -2.7302e-05
8:121593916 C T 1.260183 -2.3730e-05
8:121599109 T C 0.053798 -2.0489e-05
8:121603193 A G 0.049887 -3.2878e-05
8:121603542 A C 0.039150 6.0740e-05
8:121604137 A G 0.204284 1.4100e-04
8:121608261 A G 0.078651 5.3757e-05
8:121611900 G C 0.073812 -3.1935e-05
8:121617208 A G 0.033181 2.2059e-05
8:121627839 T G 1.797605 -1.3384e-04
8:121633912 C G 0.366822 4.5059e-05
8:121634357 T C 0.052260 1.9845e-04
8:121635165 G A 0.094623 1.9371e-05
8:121635396 A C 0.128357 3.2444e-06
8:121643025 A G 1.411065 3.9907e-05
8:121653611 G A 0.259368 3.0927e-05
8:121665034 C T 0.948629 -1.2657e-05
8:121665754 T C 0.047547 6.9612e-05
8:121669019 C A 1.742612 -2.8498e-05
8:121673897 T C 0.088482 -5.6281e-06
8:121676913 A G 1.147620 3.7711e-05
8:121686713 G A 0.734624 -5.4543e-05
8:121691768 A G 0.118356 -8.6161e-05
8:121694650 A C 0.489765 -1.0045e-04
8:121699907 G A 0.533767 -3.0384e-05
8:121701217 A G 0.101352 -1.1172e-05
8:121707554 C T 0.023593 2.6092e-06
8:121712429 C G 0.069378 4.0312e-05
8:121721214 T C 0.074623 -7.9469e-06
8:121747330 G A 0.136821 -7.5795e-06
8:121750552 T C 0.045385 2.6697e-05
8:121764008 C T 0.028696 -2.1201e-05
8:121770199 G A 0.047625 -4.8977e-05
8:121774423 G A 0.654451 -1.1256e-04
8:121779753 G A 0.031984 -6.4070e-05
8:121782402 T C 0.574232 -7.5444e-05
8:121813537 C T 0.062487 3.3649e-05
8:121815023 T C 0.131372 -3.8458e-05
8:121818242 T C 0.098862 1.5909e-05
8:121818295 C T 0.571681 -4.8484e-04
8:121818344 T C 0.040783 -6.2776e-05
8:121826370 A G 0.411100 -1.9667e-06
8:121827542 T C 0.097918 -3.3802e-05
8:121828919 A C 1.429264 2.8520e-05
8:121830358 T C 0.119502 -4.2128e-05
8:121832916 G A 0.021675 3.6717e-05
8:121840359 A G 0.384936 -5.4528e-06
8:121841802 A G 0.037219 3.0014e-05
8:121843927 A G 0.058037 -1.2851e-04
8:121852680 A G 0.820072 2.8255e-05
8:121855738 A C 0.052714 4.6376e-05
8:121857366 T C 0.031584 1.2409e-05
8:121862299 A C 1.429205 -1.1465e-04
8:121867588 G A 0.072789 -1.5682e-05
8:121872464 C A 1.367971 -5.9312e-05
8:121875083 A G 0.863192 -3.4743e-05
8:121875575 A C 1.369899 -6.5147e-05
8:121885373 T C 0.116954 -3.7758e-05
8:121893650 A G 0.257025 1.6249e-05
8:121897015 C T 0.276846 -2.7230e-05
8:121897597 A G 0.287716 -2.4218e-05
8:121906472 A G 0.042084 -2.5250e-06
8:121908159 C A 1.435233 -2.7329e-05
8:121917382 A G 0.027852 -1.0727e-08
8:121917652 C T 0.564638 2.6014e-05
8:121918155 G A 0.265467 2.2639e-05
8:121921117 C T 0.065272 2.4989e-05
8:121924803 G A 0.100479 7.7009e-05
8:121927422 G A 0.754212 1.9415e-05
8:121928562 G A 0.207952 -9.8819e-06
8:121940053 A G 0.219494 -4.4170e-05
8:121946526 A G 0.175975 -3.5612e-06
8:121948544 T C 0.600977 4.8624e-05
8:121952826 A G 0.025859 -9.4768e-05
8:121953807 T C 1.295863 1.8287e-05
8:121961564 G C 0.406329 -3.8211e-05
8:121968696 C A 1.040604 -3.4488e-05
8:121977871 T C 0.035327 -9.9235e-05
8:121979411 T C 1.079333 -2.1125e-05
8:121981094 C T 0.181165 1.2031e-05
8:121983252 T C 0.091692 2.1811e-05
8:121984028 A C 0.136338 2.5028e-05
8:121986426 G A 1.019023 -1.8543e-05
8:121994209 T C 0.118184 -3.7448e-05
8:122029518 T C 0.071192 -4.2193e-05
8:122030967 G A 0.169240 -1.3084e-05
8:122041789 C T 0.617043 -9.8703e-05
8:122043575 T G 0.032062 1.1469e-05
8:122054584 A G 0.050497 -3.6054e-05
8:122057327 C T 0.112952 3.0029e-06
8:122057348 G A 0.072974 4.6693e-05
8:122059010 T C 0.126850 -4.3643e-05
8:122060129 A G 0.095594 3.1195e-05
8:122062748 A G 0.092140 7.8561e-05
8:122074926 G T 0.113913 7.0735e-05
8:122075365 A G 0.036148 2.6339e-05
8:122079822 T C 0.091345 6.8158e-05
8:122091286 G A 0.375254 -1.4444e-05
8:122092625 G A 0.027368 -5.2992e-05
8:122096526 T C 0.029478 5.8835e-05
8:122106877 C A 0.066564 7.2268e-05
8:122108831 T G 0.059342 -2.3019e-05
8:122109643 T A 0.030403 -3.8890e-05
8:122111031 G A 0.189094 -7.7206e-05
8:122112990 G A 0.072903 -3.3118e-06
8:122114441 C T 0.382155 -3.8459e-05
8:122116263 G A 0.111397 -4.8559e-05
8:122124302 G A 0.629994 -3.6947e-05
8:122126598 G A 0.053568 -6.2515e-05
8:122127714 G A 0.641354 -5.7894e-06
8:122129723 A T 0.036109 -1.9799e-05
8:122131026 A G 0.978792 3.5617e-06
8:122140109 A G 0.057090 -1.3684e-04
8:122141692 C T 0.648151 6.7363e-05
8:122142872 C T 0.248975 -3.7444e-06
8:122143620 T C 0.053944 2.6585e-05
8:122144200 T C 0.044525 -1.8631e-05
8:122148077 T C 0.065441 -1.3136e-05
8:122149175 C T 0.094659 -6.4573e-06
8:122164954 G T 0.451332 -3.3896e-06
8:122181861 A C 0.107879 5.8109e-05
8:122184077 T C 0.031896 -1.0039e-06
8:122188461 A G 0.041513 -7.3757e-05
8:122191990 T C 0.137153 -1.2905e-05
8:122224734 T C 0.168490 1.7334e-04
8:122226501 T C 0.176721 -3.7314e-07
8:122226775 T C 0.158662 -4.5744e-05
8:122233995 A G 0.022879 -5.2130e-05
8:122243861 T C 1.009260 1.8834e-06
8:122249597 T C 0.059972 1.5470e-05
8:122267244 C T 0.565176 2.9582e-05
8:122270604 T C 0.022590 -2.5025e-05
8:122274573 A G 0.412954 -1.3529e-05
8:122276952 A G 0.025340 -1.9212e-06
8:122277537 C G 0.154670 -2.4984e-05
8:122280224 A G 0.040530 -7.0536e-05
8:122280341 G A 1.674143 8.5097e-06
8:122286988 G A 0.070699 -3.7298e-05
8:122292001 G A 0.158234 1.9685e-05
8:122305244 A G 0.670741 3.0518e-05
8:122308771 G A 0.526097 -1.2287e-05
8:122313219 A G 0.296753 4.5332e-05
8:122313593 A G 0.054886 -1.4943e-06
8:122317591 A C 0.048047 1.9078e-05
8:122318550 A C 0.859524 2.6473e-05
8:122328920 A G 0.923553 1.8689e-05
8:122329172 T C 0.178909 3.9029e-05
8:122330471 T C 0.438933 4.1850e-06
8:122330565 C A 0.423454 -2.7606e-07
8:122336132 A G 1.145728 6.1119e-05
8:122336992 G A 0.045405 3.2959e-05
8:122337836 G A 0.172917 -1.1730e-05
8:122341946 C T 0.221867 6.3650e-05
8:122355712 A G 0.628527 1.7317e-05
8:122359138 G A 0.215820 3.0495e-05
8:122360212 T C 0.077966 -5.6761e-05
8:122361275 T C 0.071196 1.3470e-05
8:122364718 C A 0.557211 2.0987e-05
8:122371602 A G 0.092426 1.3806e-06
8:122371875 T C 1.101969 -3.7148e-05
8:122375631 A G 0.065318 -3.6844e-05
8:122383933 T C 1.868550 1.9788e-05
8:122402952 C A 0.051734 1.0796e-05
8:122408956 A G 0.200425 3.1211e-05
8:122411677 C T 0.020789 4.9123e-05
8:122411837 G A 1.671050 -2.0673e-05
8:122441756 G A 0.074474 2.2107e-05
8:122443720 A G 0.065298 -2.8512e-05
8:122444291 T C 1.642792 -2.5672e-05
8:122446879 G C 0.123718 -7.9750e-05
8:122450359 T C 0.035314 -8.3977e-05
8:122458999 T C 1.317136 -7.2614e-06
8:122467727 G A 0.131917 1.2678e-05
8:122480297 T C 0.097038 -2.1454e-05
8:122481790 C T 0.622253 1.9678e-05
8:122482809 G A 0.071994 4.0153e-05
8:122490177 T C 0.155916 3.5613e-05
8:122493000 C T 1.887217 6.6683e-04
8:122493951 C T 0.069482 -3.9990e-05
8:122496474 A C 0.151028 1.9092e-05
8:122497861 A C 0.059274 -2.0480e-05
8:122498253 G A 0.574803 4.4716e-05
8:122500205 A G 0.068067 -2.9399e-05
8:122503206 G A 0.081608 -3.6215e-05
8:122504577 G A 0.116600 5.4427e-05
8:122506731 C T 0.125497 7.8822e-05
8:122510441 G A 0.057732 -4.0652e-06
8:122510880 T C 0.045129 1.1761e-05
8:122512798 T C 0.020672 -4.5128e-05
8:122517060 G C 0.319856 1.6240e-05
8:122519217 T G 0.020536 2.5969e-05
8:122524792 G A 0.098126 4.1402e-05
8:122535398 G A 0.258105 1.1949e-04
8:122536376 A G 0.114221 2.2822e-04
8:122541366 C G 0.031211 6.0063e-05
8:122541789 G A 0.168104 4.8833e-05
8:122547270 G A 0.255411 3.0872e-04
8:122556951 T C 0.165803 2.8674e-05
8:122557861 A C 0.081251 6.9818e-06
8:122569448 T C 0.078833 -1.6207e-04
8:122569647 C A 0.055223 1.0109e-04
8:122572746 T G 0.020799 1.4409e-05
8:122583582 T C 0.065782 -2.8838e-06
8:122589945 A G 0.110408 3.7861e-05
8:122593632 G A 0.150580 6.4359e-05
8:122598274 C A 0.257122 -2.4841e-05
8:122599626 C T 0.031708 -8.9523e-06
8:122601991 T C 0.192889 -3.3520e-05
8:122603391 A G 0.048459 -2.4727e-05
8:122606560 A G 0.835392 -4.3741e-05
8:122613288 T C 0.152956 1.7286e-04
8:122613429 T C 0.224174 -3.7628e-06
8:122619017 A G 0.128847 4.2969e-06
8:122622458 A G 0.022756 4.0583e-05
8:122622500 C T 0.784336 5.7595e-06
8:122626979 C T 0.047667 -6.9111e-05
8:122631762 G A 0.320096 -4.4193e-05
8:122636153 A G 1.926555 1.5358e-05
8:122642363 T C 0.138646 5.2161e-05
8:122644687 T C 0.445963 -4.4489e-05
8:122662669 G A 0.985676 -2.5049e-05
8:122673793 G T 0.232354 -1.9894e-06
8:122683440 G A 0.813077 -1.4489e-05
8:122685694 A G 0.320460 -9.0923e-05
8:122686876 T G 0.049864 -1.9374e-05
8:122691698 A G 0.300151 -6.5038e-06
8:122699923 T C 0.341025 -2.7136e-05
8:122716522 C T 0.049027 -6.5753e-05
8:122717186 C T 0.105828 -8.7035e-05
8:122734202 A G 0.978981 -2.6057e-05
8:122734376 T C 0.040549 -2.7072e-05
8:122740034 A G 0.053711 5.9347e-05
8:122752365 A G 0.027706 7.0690e-05
8:122756566 C T 1.083601 -6.8437e-05
8:122760868 C T 0.092734 -2.4684e-05
8:122791504 G A 0.172810 6.1253e-06
8:122797177 C T 0.048527 -2.4134e-05
8:122802490 G A 0.910657 -4.0465e-06
8:122812722 C A 1.591460 1.0274e-04
8:122814466 C A 0.285021 -5.8153e-05
8:122826984 C T 0.345968 -1.6174e-04
8:122831914 G C 0.041701 -7.5120e-05
8:122832148 A T 1.194034 5.7772e-06
8:122832594 G A 1.951989 7.7768e-06
8:122834091 G A 1.864341 1.4880e-05
8:122843189 A G 0.057784 -3.6576e-05
8:122860731 C A 0.233567 -5.3744e-05
8:122865640 A G 0.501926 1.0162e-05
8:122880145 T C 0.023055 -2.3415e-04
8:122881737 G C 0.111037 -7.6667e-05
8:122886916 T C 0.486963 8.4056e-06
8:122888904 C G 1.844288 1.0241e-05
8:122898882 A G 1.334819 2.4607e-05
8:122908503 T C 1.154079 2.1814e-04
8:122909687 G A 0.308012 -4.6789e-05
8:122909973 T C 0.023847 -4.1055e-05
8:122929693 C T 0.106464 -4.0237e-05
8:122938388 A G 0.473088 -7.9730e-05
8:122940788 T C 0.055739 1.7291e-04
8:122950675 T C 1.036411 -2.3336e-04
8:122951197 A C 0.144566 -9.0418e-06
8:122953638 T C 0.858073 -8.2814e-05
8:122963004 C A 0.048031 -1.1347e-06
8:122963521 G A 0.321404 3.1542e-06
8:122968763 C T 0.057141 -1.5457e-05
8:122970273 A G 0.894795 2.6565e-05
8:122973322 G A 0.041049 6.5126e-05
8:122976545 C T 1.957588 -3.7281e-05
8:122987277 T G 0.067917 8.7766e-06
8:122988966 C A 0.470718 2.1025e-05
8:123001113 T C 0.366260 -5.5823e-05
8:123006164 A G 0.054934 -1.5362e-05
8:123008772 C T 0.297048 1.0903e-05
8:123025496 G T 0.042519 -5.7400e-05
8:123027734 T C 0.032100 6.4542e-05
8:123029967 T C 0.270047 -4.2481e-05
8:123041540 G A 0.066726 2.1475e-05
8:123042170 A G 0.674776 -1.7970e-05
8:123043110 T C 0.596336 -7.7500e-05
8:123043752 A G 0.041812 8.9965e-06
8:123046241 C T 0.684795 -4.5569e-05
8:123046516 A G 0.968967 -6.2066e-05
8:123047721 G C 0.043918 -1.4316e-05
8:123057686 A C 0.131787 -1.7718e-05
8:123060427 A G 0.089826 -1.6921e-04
8:123076219 A G 0.032269 -2.7844e-06
8:123101743 G A 0.783294 -4.0363e-05
8:123113299 T C 0.037079 -7.3186e-05
8:123138597 G A 0.181541 -1.9767e-05
8:123139166 A G 0.292481 -6.4549e-06
8:123139516 C T 0.037849 4.7642e-05
8:123148333 A G 0.090089 1.0430e-05
8:123149668 T C 0.054954 -2.6633e-05
8:123156435 A G 0.082708 8.5492e-06
8:123159325 C T 1.950330 1.0711e-04
8:123161967 G A 0.057339 -1.2823e-05
8:123166692 A G 0.094987 -2.5622e-05
8:123168870 A G 0.094993 4.0867e-05
8:123171596 A G 0.095023 -1.0910e-04
8:123175751 T G 0.033055 3.9263e-05
8:123179252 G A 0.625216 1.5658e-05
8:123194305 A G 0.040741 -1.6989e-05
8:123217536 T G 0.062046 -8.5312e-05
8:123225860 T C 0.381145 -6.4987e-05
8:123249217 G C 0.065386 -7.2285e-05
8:123265320 T C 0.076658 2.7533e-05
8:123275647 T C 1.218845 9.0244e-06
8:123276696 A G 0.095084 -9.9068e-06
8:123279212 C T 0.081085 -3.1106e-05
8:123293808 C T 0.048235 -4.1994e-05
8:123325745 T C 1.540019 1.7001e-05
8:123331101 A G 0.064964 -1.0129e-05
8:123336500 A G 1.805745 6.9658e-06
8:123349541 G T 1.240630 3.2418e-05
8:123374415 A C 0.128908 -2.7031e-05
8:123376437 G C 0.280608 -1.0870e-05
8:123379239 C A 0.034028 -9.5854e-05
8:123406505 G T 0.098986 -3.0297e-05
8:123407656 T C 0.171837 3.4881e-05
8:123408091 A G 0.929376 -2.3899e-05
8:123435559 T C 0.123147 -5.0384e-06
8:123443180 T C 1.322173 6.8685e-05
8:123446870 T C 0.078765 2.1000e-04
8:123448255 A G 1.220477 5.7041e-05
8:123448480 C T 1.031289 6.4983e-05
8:123448659 T C 0.134248 3.9850e-05
8:123448989 T C 0.201688 6.9214e-05
8:123449448 C T 0.368766 -1.8721e-06
8:123453112 G A 0.665853 4.6121e-05
8:123454275 G A 0.083228 7.2852e-05
8:123456229 G A 1.924630 1.0019e-04
8:123464565 T C 0.037453 4.2373e-05
8:123466981 A G 1.303257 4.0267e-05
8:123471574 C T 0.023759 -4.6876e-06
8:123476594 T C 0.898317 4.0174e-06
8:123477116 G A 1.513673 -2.0055e-06
8:123491435 G C 0.240072 -2.8875e-05
8:123494335 A T 0.052111 -5.2119e-05
8:123495037 T G 0.948954 2.3173e-06
8:123495220 A C 0.208286 -4.1769e-05
8:123498289 A G 0.338879 -1.4675e-05
8:123513847 C T 0.104033 2.3169e-06
8:123515720 T C 0.025979 1.4774e-05
8:123516657 T G 0.046336 5.0567e-06
8:123518220 T C 0.334085 5.8859e-05
8:123520762 C A 0.435875 8.6760e-05
8:123522101 A C 0.132628 2.7239e-06
8:123522484 T C 0.052065 9.9892e-05
8:123525406 T C 0.428287 1.7250e-05
8:123525637 T C 1.920018 2.9461e-04
8:123527159 T C 0.743339 1.7892e-05
8:123528053 T C 0.071546 -1.4677e-05
8:123530369 A C 0.065103 -2.4380e-05
8:123532207 C A 0.219104 8.2810e-06
8:123532291 C T 0.424953 4.1765e-05
8:123532295 G A 0.251945 -2.2489e-05
8:123533701 T C 0.786183 -1.3417e-04
8:123536456 A G 1.604174 -2.3198e-07
8:123537857 C T 0.462899 5.3196e-05
8:123537877 A C 0.055983 -1.7249e-05
8:123540772 A G 1.858690 -4.8859e-05
8:123548436 T G 0.698168 -2.3642e-05
8:123551840 T C 1.031237 2.2431e-05
8:123552286 T C 0.030237 5.3416e-06
8:123552796 T C 0.621318 -3.0301e-05
8:123554099 A G 0.417637 6.1129e-05
8:123556781 G T 0.602214 -1.3893e-05
8:123557562 T C 0.066002 1.2915e-04
8:123562235 C T 0.021156 -2.7290e-05
8:123564173 A C 0.052520 7.4029e-05
8:123568067 T C 0.405823 1.1676e-04
8:123570236 T C 0.601996 -9.1013e-06
8:123578532 C T 1.793301 1.9806e-04
8:123585558 C T 0.037855 -1.8079e-06
8:123585695 T C 1.887697 1.5950e-04
8:123585765 T C 0.026949 3.3127e-05
8:123588331 C G 0.105357 5.8637e-06
8:123592541 T A 0.046054 4.2406e-05
8:123603473 C T 0.774021 1.5469e-05
8:123605377 G A 0.053792 1.9889e-06
8:123605760 A G 0.059728 5.5432e-05
8:123610540 A G 0.068190 -5.9846e-05
8:123615998 C G 0.199864 3.7910e-05
8:123617579 T C 0.037985 -1.3174e-05
8:123619351 C G 0.033717 4.5723e-05
8:123625030 T G 0.164050 9.3026e-05
8:123628403 A G 0.084588 5.5302e-05
8:123631328 G A 0.115257 2.4799e-05
8:123633499 A G 0.668018 -6.2989e-05
8:123634215 A G 0.096811 -2.5138e-05
8:123635578 G T 0.682380 -5.9791e-05
8:123640129 G A 0.184875 4.1654e-05
8:123640989 G A 0.055713 1.2186e-05
8:123642656 C T 0.060851 -5.9026e-05
8:123644699 A G 0.049199 -2.0475e-05
8:123647245 T C 1.186004 2.4004e-04
8:123649642 C A 0.765407 4.7088e-05
8:123651639 A G 0.207965 1.0752e-04
8:123654329 C G 0.040893 -1.2086e-04
8:123656034 C A 1.966270 1.8536e-04
8:123670996 A G 0.425846 1.1249e-04
8:123671523 A G 0.047615 7.0520e-08
8:123673128 T C 0.096065 6.8018e-05
8:123676863 G A 0.119697 1.9027e-05
8:123684295 A G 0.144881 7.1764e-05
8:123694545 C T 1.052769 3.7913e-04
8:123699206 A C 0.906613 1.7107e-04
8:123703308 C G 0.179185 3.5382e-05
8:123706155 A G 1.043571 2.8612e-04
8:123706447 A G 0.092007 4.6359e-04
8:123708823 C T 0.039754 5.0879e-05
8:123715524 C T 0.020253 4.3539e-05
8:123737642 A G 0.082939 4.9533e-05
8:123742422 A G 0.831558 -4.0597e-05
8:123746408 A G 0.087548 -3.7499e-05
8:123747239 G A 0.079855 6.1748e-05
8:123753964 T C 0.029407 3.8617e-05
8:123759802 C T 0.382846 -3.6336e-05
8:123760560 T C 0.028683 -2.9284e-05
8:123763432 A C 0.351314 2.7119e-05
8:123767581 A C 0.025658 -2.8286e-05
8:123771006 T C 0.147773 6.2889e-05
8:123771627 C A 0.394998 -1.1959e-06
8:123773791 G A 0.545725 -1.6849e-05
8:123781617 A G 0.319161 5.1700e-05
8:123781712 G A 0.106801 1.3312e-04
8:123781728 T C 0.026459 -2.6310e-05
8:123787061 T C 1.147812 6.2282e-06
8:123787515 A G 0.095623 3.1675e-05
8:123791298 T C 0.022824 -1.2982e-04
8:123795683 A G 0.096795 -7.1109e-05
8:123797446 G A 0.618780 -1.0481e-05
8:123798484 G T 1.801194 4.4012e-06
8:123801083 C T 1.249167 1.0588e-05
8:123807378 C T 0.754475 3.9580e-06
8:123812412 A G 0.049309 9.7290e-06
8:123813431 A G 0.065993 2.5494e-05
8:123816828 T C 0.038413 9.7993e-05
8:123819414 A G 0.170944 1.0592e-05
8:123820420 A G 1.266408 -6.9616e-07
8:123821998 C A 1.140307 -1.0993e-05
8:123822359 A G 0.082650 -1.0250e-04
8:123822629 C T 0.483964 -1.1374e-04
8:123823019 T C 0.074844 8.6151e-05
8:123830208 G A 1.685795 5.4885e-05
8:123834904 A G 0.047372 -3.8962e-05
8:123835375 A G 0.090657 6.6430e-05
8:123836643 C T 0.146682 5.2452e-05
8:123837209 G A 0.224986 -4.6156e-05
8:123840587 A G 0.093770 4.6207e-05
8:123840945 A G 0.749850 7.9500e-05
8:123855065 T C 0.083935 9.5659e-05
8:123856788 A G 1.288375 3.6165e-05
8:123860203 T C 0.117035 -1.0980e-05
8:123861295 T C 0.103838 -1.4755e-05
8:123863575 T C 0.066736 -1.0435e-05
8:123865573 G A 0.356234 -8.9277e-06
8:123871466 A G 0.489901 1.2575e-05
8:123874360 T G 0.670021 8.8022e-06
8:123877155 A G 0.308184 -1.3470e-05
8:123878444 A G 0.035729 3.7967e-05
8:123878819 C T 0.088473 3.1037e-05
8:123884361 G A 0.586358 -5.5386e-05
8:123884782 G A 1.509719 1.9638e-05
8:123885700 A G 0.801253 -4.3303e-05
8:123889903 G A 0.477642 -3.5062e-05
8:123890996 A C 0.102196 -4.3816e-06
8:123892069 G A 0.569084 2.6457e-05
8:123894455 A C 0.054353 6.1906e-06
8:123896425 G A 0.046456 -1.4753e-05
8:123914319 A G 0.148298 1.6620e-04
8:123916765 A C 0.027800 -2.6399e-05
8:123924428 A G 0.251926 -5.3555e-05
8:123925998 C T 0.912430 -5.5490e-05
8:123940692 A G 0.463808 2.3510e-05
8:123942725 A G 0.083361 -4.4155e-05
8:123946096 C T 1.208764 -4.1122e-05
8:123952169 A G 1.434648 -1.2723e-04
8:123955549 T C 0.075503 -5.3346e-07
8:123958536 T C 0.065662 1.1233e-04
8:123959613 T C 0.718285 -1.6554e-04
8:123965193 T C 0.044006 4.1244e-05
8:123966085 A G 0.051351 -6.3494e-05
8:123966159 C G 0.705662 -7.7246e-06
8:123967855 C T 0.052990 -3.8489e-05
8:123968422 G A 0.447541 -1.9721e-05
8:123968788 T G 0.137961 1.1066e-04
8:123969462 G A 0.038767 -7.2375e-05
8:123971090 G A 0.055519 -9.1118e-06
8:123973068 A G 0.244311 9.8835e-05
8:123973663 A G 0.057245 -1.5259e-04
8:123982099 A G 1.224217 6.2396e-07
8:123983288 C T 0.245632 1.2860e-04
8:123985708 G A 0.883614 -4.9539e-05
8:123987465 A G 0.195651 3.8482e-04
8:123988424 T G 0.476866 8.2152e-06
8:123991116 T C 0.226433 8.4345e-05
8:123991401 T C 0.032854 1.6193e-05
8:123992868 C T 0.090076 1.0111e-04
8:123994615 T C 0.031156 -7.8076e-07
8:123995041 C T 0.115507 1.1981e-07
8:123995186 T G 0.461338 1.6924e-05
8:123997080 G C 0.750064 -1.8753e-04
8:124000806 C G 0.215154 -7.1379e-06
8:124003749 G A 0.381519 4.3631e-05
8:124014948 C A 0.169743 7.2302e-05
8:124015289 T C 0.372307 6.4625e-05
8:124015761 T C 0.025375 -5.7697e-06
8:124019095 T C 1.245535 2.0067e-05
8:124020903 T C 0.169019 9.5824e-05
8:124027562 T C 0.220481 -4.3357e-06
8:124027628 C T 1.299193 7.3430e-06
8:124028479 A G 0.814791 -8.1125e-06
8:124030795 T C 0.040630 -5.1007e-05
8:124031541 C T 0.162817 -3.2633e-06
8:124042534 A G 0.109002 7.5568e-05
8:124042733 C T 1.813080 1.3226e-04
8:124049148 C T 0.020834 -3.0468e-05
8:124054842 C T 1.748532 8.6775e-05
8:124055710 T C 0.219186 -4.4761e-06
8:124056407 A G 0.053727 -2.7159e-05
8:124068128 A G 1.391960 3.6696e-05
8:124069554 G T 0.289842 3.5416e-05
8:124070432 G A 0.507045 3.8277e-04
8:124077923 G A 0.132631 -6.7646e-05
8:124080340 A G 1.151749 3.8813e-06
8:124085716 G C 0.356429 -1.7543e-04
8:124091971 C G 1.351197 -7.1984e-06
8:124092625 A G 0.636249 -2.9198e-06
8:124094309 C G 0.412947 -3.5605e-06
8:124098566 G A 0.098077 1.2275e-05
8:124108618 T C 0.118097 2.2739e-05
8:124115429 G A 0.137182 -1.7380e-05
8:124116300 G A 0.249907 -2.9248e-05
8:124120289 C T 1.104568 -3.5861e-05
8:124122725 C T 0.335059 6.8537e-06
8:124126490 C T 0.590691 -8.7487e-06
8:124128457 A G 0.033697 -2.9571e-05
8:124129195 C T 1.090534 -4.4237e-05
8:124130559 T C 0.362664 1.5033e-05
8:124142396 T G 0.091160 -1.7287e-04
8:124145893 T C 0.052617 3.7872e-04
8:124154697 T G 0.365793 4.5231e-06
8:124155886 G A 0.182957 -3.8218e-05
8:124157623 A G 0.502576 -4.9904e-05
8:124172895 G T 0.200899 -1.5736e-05
8:124174485 A C 0.054045 2.0547e-04
8:124176343 A G 0.040465 2.4247e-05
8:124177416 T C 0.074058 1.3076e-04
8:124179171 A G 0.339769 7.6629e-06
8:124183422 G A 1.908940 1.6025e-04
8:124184559 A G 0.186462 -3.5339e-05
8:124190874 T C 0.037920 -6.0365e-05
8:124194181 C T 0.524565 7.2975e-06
8:124199408 C T 0.024161 -3.5965e-05
8:124201255 C T 0.039011 1.3991e-04
8:124203536 T C 0.145397 3.7936e-06
8:124206324 A G 0.389422 4.6024e-07
8:124212367 A G 0.407397 6.5745e-06
8:124218689 A G 0.052815 -6.1805e-05
8:124221723 C T 0.039371 9.7276e-05
8:124228255 A G 0.066996 -9.0407e-05
8:124238771 G A 0.024366 1.5530e-05
8:124250500 A G 0.030270 1.2185e-04
8:124253851 A C 0.275441 6.4328e-05
8:124259431 C A 0.084740 1.2403e-04
8:124284161 A G 0.025297 -1.7458e-04
8:124287284 A C 0.034259 -4.4597e-05
8:124322739 A G 0.118431 4.0033e-05
8:124332900 A G 1.321544 -2.5228e-05
8:124350197 G A 0.043740 -1.3728e-05
8:124352671 G A 0.064425 3.3043e-05
8:124354968 C G 0.130405 1.8259e-05
8:124357253 A G 0.035752 1.2662e-04
8:124359794 T C 0.083916 9.7079e-06
8:124362692 C T 0.034265 1.4886e-05
8:124363611 T C 0.041452 -4.7387e-05
8:124372113 G A 0.126584 -2.0033e-05
8:124381525 T C 1.944985 -5.9028e-05
8:124389608 A G 0.085169 -5.3730e-05
8:124393224 C A 0.052883 -1.6872e-04
8:124397629 T C 0.364219 -6.0813e-05
8:124407145 A G 0.078012 -5.0731e-05
8:124407846 T C 0.553264 1.2509e-04
8:124429395 G A 0.648245 5.6022e-05
8:124431000 C T 1.323170 -1.1059e-05
8:124440260 A G 0.041150 7.8788e-06
8:124448689 C T 1.846177 8.3742e-05
8:124461333 A G 0.686269 -4.7276e-05
8:124468491 A G 0.096548 4.3843e-05
8:124468873 A G 0.069326 1.5150e-05
8:124476686 A G 0.055866 5.0388e-06
8:124481114 C T 0.051150 1.1266e-05
8:124490075 A G 0.064220 -2.8256e-05
8:124491143 G A 0.121699 -3.3560e-05
8:124495604 A G 1.850666 2.2167e-04
8:124497289 G A 0.067096 -7.2068e-06
8:124498734 G T 1.473743 5.2865e-05
8:124498903 G A 0.704672 7.6283e-05
8:124513882 C A 0.146344 -2.1638e-05
8:124514400 T C 1.572726 1.2967e-04
8:124516531 C T 0.364430 -4.3055e-05
8:124517407 A G 0.045363 7.2750e-06
8:124518530 G A 0.496269 -1.9261e-04
8:124526607 A G 0.538587 -1.0977e-04
8:124528676 A G 0.098918 -1.4812e-04
8:124529004 G A 0.217267 3.9613e-06
8:124532668 A G 0.105315 -9.7954e-05
8:124535085 T C 0.103916 8.4257e-06
8:124538182 A G 0.027900 -5.5946e-05
8:124541764 C T 0.921174 -8.0390e-05
8:124543608 T C 0.050757 2.7691e-06
8:124549920 T G 0.123368 -1.1826e-04
8:124551822 A G 0.775868 -9.9509e-05
8:124551975 G A 0.133774 -1.7674e-05
8:124555281 G A 0.151668 -6.5186e-05
8:124555484 C A 0.239287 1.8346e-05
8:124560004 A G 0.077853 -3.5335e-05
8:124574961 T C 0.180016 -3.6780e-06
8:124577712 G A 0.565491 9.8188e-05
8:124578339 G A 0.051822 3.3917e-05
8:124579494 A G 0.192590 -6.7381e-05
8:124580660 T C 1.902001 -2.9121e-05
8:124581213 C T 0.348146 6.3944e-05
8:124586839 C T 0.179062 -2.4393e-05
8:124587044 T C 0.166682 -1.0171e-04
8:124587776 G A 0.176235 -7.3012e-06
8:124593792 A G 0.030358 4.1800e-06
8:124600292 A G 0.081007 2.1482e-06
8:124601844 A G 0.868128 -3.0481e-06
8:124604789 A G 0.132563 -3.6544e-05
8:124616796 A G 1.630211 -2.1997e-04
8:124616867 G T 0.192298 -2.7300e-06
8:124620875 T C 0.155858 -9.5811e-05
8:124620931 G T 0.049397 -7.3789e-05
8:124623095 A G 1.545897 4.8659e-06
8:124631362 G A 0.203849 -5.3388e-05
8:124634012 C T 0.068706 6.4942e-05
8:124634511 A G 0.159675 -5.1232e-05
8:124636860 T C 1.085886 2.3446e-05
8:124644200 G A 0.048339 1.9872e-05
8:124653574 T A 1.498976 7.3916e-05
8:124658203 C T 0.071270 -8.6061e-05
8:124658553 C T 0.263250 2.6687e-05
8:124661919 A G 0.120223 -3.3011e-05
8:124664130 T C 1.575426 5.7723e-05
8:124664874 C T 1.708544 5.1462e-05
8:124665124 T C 0.133167 -2.0454e-05
8:124666349 A G 1.828572 2.6020e-05
8:124666451 A G 0.045126 2.7110e-05
8:124667195 A G 0.026969 -1.0088e-04
8:124667790 G A 0.268219 3.6815e-05
8:124673630 C T 0.405894 -1.4772e-06
8:124674893 C T 0.071517 6.2872e-05
8:124679955 G A 0.084214 -6.5339e-05
8:124684870 A G 0.099693 3.2797e-05
8:124686466 A G 0.206371 -2.2636e-05
8:124689840 C G 0.398134 7.1159e-05
8:124689963 A G 1.418046 4.0418e-05
8:124696177 C T 0.572161 2.6136e-06
8:124696867 T C 1.158464 1.1117e-04
8:124699175 G A 0.748931 4.3209e-06
8:124699279 A C 0.643912 -1.2020e-04
8:124710664 T C 0.162820 1.2894e-05
8:124710729 T C 0.659362 -4.1551e-05
8:124712743 C G 1.781655 -3.8622e-05
8:124714722 C T 0.604346 -5.0250e-05
8:124717275 A G 0.320391 1.5315e-04
8:124721949 T C 0.724484 -1.3586e-05
8:124722391 T C 0.060988 -9.3217e-05
8:124737769 T C 0.828877 7.1204e-06
8:124740136 C T 0.562680 -4.9405e-05
8:124742807 A G 0.145890 1.4727e-04
8:124749704 G T 1.007981 -2.3950e-05
8:124758189 G A 1.905786 2.8479e-05
8:124760369 G T 1.872134 -1.7694e-05
8:124762069 T C 0.040634 -1.0994e-05
8:124762826 A C 0.309388 2.1245e-05
8:124765702 G A 1.435002 -9.2849e-05
8:124777140 G A 0.068317 9.2969e-05
8:124777907 T C 0.040932 4.5217e-05
8:124781462 G T 0.107366 3.4265e-04
8:124782173 C A 0.127782 -5.9315e-05
8:124807111 G A 0.039562 1.5246e-04
8:124809484 T C 0.026132 -2.8916e-05
8:124812731 A G 0.069170 -3.1397e-05
8:124814272 T G 0.364034 -7.2294e-07
8:124814481 T C 0.322196 4.4152e-05
8:124829395 C T 0.324286 -1.1707e-04
8:124831834 C T 0.165452 3.2971e-05
8:124837723 C A 0.096029 -3.5693e-05
8:124838414 T C 0.027076 -5.1439e-06
8:124844675 A G 0.059621 -9.1614e-05
8:124845627 T G 0.080254 -3.5849e-06
8:124849416 G A 1.852653 1.1772e-06
8:124850413 T G 0.098252 -3.4390e-05
8:124853140 T G 0.037297 -7.9396e-05
8:124855104 G A 1.683503 -1.5967e-04
8:124855313 G A 1.701349 -5.1136e-06
8:124857734 T C 0.066665 -7.0816e-05
8:124862057 T C 0.110154 -1.6721e-05
8:124862503 T C 0.990837 -1.2466e-05
8:124863313 C T 0.071770 2.0398e-06
8:124863458 G A 0.056937 1.3533e-04
8:124864523 G T 1.479112 1.4131e-05
8:124865217 A C 0.040384 -4.3546e-05
8:124867451 G A 0.038030 9.8089e-06
8:124882769 C A 0.803947 1.3392e-05
8:124884280 T C 0.020821 5.7357e-05
8:124884876 C T 0.024720 -4.0645e-05
8:124886355 T C 0.302793 -6.7321e-06
8:124888411 T C 0.035171 5.2431e-05
8:124897201 G T 0.819997 1.5661e-05
8:124898989 A C 0.091634 -5.3507e-05
8:124899116 C T 0.282575 -7.4388e-06
8:124909160 T C 0.046012 1.7264e-05
8:124918216 T A 0.060082 1.6530e-05
8:124923909 C T 0.440530 1.2855e-05
8:124926726 C T 0.530947 2.3698e-05
8:124929342 T C 0.121946 1.5851e-05
8:124938328 T A 0.062828 3.6117e-05
8:124943022 A G 0.857239 -1.8260e-05
8:124946754 G A 0.043321 7.1149e-05
8:124951527 G A 0.475340 1.3518e-05
8:124963071 A G 0.104533 -6.3003e-05
8:124964254 A G 0.488706 -1.5974e-06
8:124969725 G T 0.228050 -2.3524e-05
8:124970848 T C 0.790071 9.2443e-06
8:124987478 C T 0.961791 -1.9922e-05
8:124989360 G A 0.353102 2.7990e-05
8:125020626 T C 0.020747 -2.7962e-05
8:125022733 G T 0.147468 -2.2537e-06
8:125024704 T C 0.993483 7.0834e-05
8:125031111 A C 0.032230 -5.5333e-05
8:125031391 T C 0.034015 -6.7320e-05
8:125032182 C T 0.032915 -6.1442e-05
8:125038658 C T 0.040290 -5.4856e-05
8:125038729 T C 1.158649 3.4503e-05
8:125044339 C T 0.686464 3.6460e-06
8:125052329 A G 0.082699 -3.4996e-06
8:125054074 T C 0.049913 2.1079e-05
8:125056958 T C 0.125296 2.0564e-05
8:125057728 G A 1.020338 2.6469e-05
8:125061233 T C 0.035758 -8.5603e-05
8:125061895 A G 0.973661 4.8788e-06
8:125066303 T C 0.034155 -1.1260e-06
8:125068891 C T 0.022928 6.7753e-05
8:125074916 T C 0.772369 1.4685e-05
8:125084168 A G 0.473987 -4.9366e-06
8:125086031 C T 1.706276 3.5894e-05
8:125095089 T C 1.767104 2.9691e-05
8:125102919 C T 0.031802 -1.1483e-06
8:125108977 C T 0.933585 -8.1947e-06
8:125115420 A G 0.154852 1.0800e-04
8:125122130 G T 0.345776 1.0001e-05
8:125127230 A G 0.058943 -1.0528e-04
8:125129490 C G 0.050150 1.0126e-04
8:125131372 T C 0.052542 -2.5515e-04
8:125151231 T C 0.055110 -2.5164e-04
8:125154360 T C 1.483039 2.0445e-04
8:125154514 C T 0.150272 1.0648e-05
8:125160636 C T 0.067330 -1.9881e-06
8:125174081 T C 0.105451 -6.2118e-04
8:125190015 T C 1.577335 1.1924e-04
8:125197122 T G 0.232789 2.7256e-06
8:125203806 T C 0.108356 -6.9057e-05
8:125209874 A G 0.024126 5.7764e-05
8:125211598 G A 0.172145 8.3257e-05
8:125217827 G T 0.056765 -8.0575e-05
8:125224714 C T 0.290712 -7.4979e-05
8:125232152 T C 0.585998 7.5405e-05
8:125235037 A G 0.612999 4.3422e-06
8:125238245 T C 0.058995 -3.1701e-04
8:125239873 G A 0.148876 9.4401e-05
8:125245607 T C 0.040406 3.4734e-05
8:125245926 G T 0.312274 2.4626e-05
8:125247268 T C 0.216083 -4.3918e-05
8:125249908 A G 0.055976 -3.1227e-05
8:125250560 A G 0.063328 -5.0766e-05
8:125251068 A G 0.822383 -6.8222e-05
8:125261138 G A 0.216732 3.3631e-05
8:125265644 T G 0.545137 6.0488e-05
8:125266006 G A 0.631490 4.2685e-05
8:125269095 T C 0.883974 -2.2872e-05
8:125275230 A G 0.222363 -8.6640e-05
8:125281318 G T 0.581908 2.1909e-05
8:125284668 C T 0.298762 -1.0900e-04
8:125287880 T C 0.088184 -4.9287e-05
8:125291320 A G 1.670744 1.8037e-05
8:125298461 A G 0.080881 1.1167e-04
8:125300254 A C 1.283997 3.9305e-06
8:125300795 C T 0.038628 -1.6735e-05
8:125311760 G C 0.471994 3.8174e-05
8:125316244 T C 0.021828 -8.8265e-05
8:125319990 C A 0.158318 3.2620e-05
8:125326594 A C 0.040072 -2.7736e-05
8:125338216 G A 0.350720 -2.4279e-05
8:125343130 A G 0.064438 -1.4522e-05
8:125359974 G A 0.044158 -6.8159e-06
8:125376734 G A 0.022071 -6.8472e-05
8:125386709 G T 1.589812 -4.9171e-05
8:125388989 C T 0.125422 5.9001e-05
8:125394012 A G 0.687441 -2.7413e-05
8:125396959 T C 0.080774 -7.9221e-05
8:125400389 A G 0.824142 2.8999e-06
8:125427742 C T 0.886597 8.9439e-06
8:125428176 C T 0.676915 8.5019e-06
8:125431341 A G 0.798750 1.9973e-05
8:125434527 G C 0.445859 -3.7728e-05
8:125435084 C G 0.104237 -5.6003e-05
8:125438405 G A 0.158837 2.2106e-06
8:125438963 A G 0.181279 -1.0801e-05
8:125439757 A G 0.273322 -1.4455e-05
8:125440192 A G 0.024606 6.7088e-05
8:125442251 T C 0.123764 -3.4055e-05
8:125445860 A C 0.168740 3.1263e-05
8:125447641 C T 0.093760 -5.6855e-05
8:125450606 T C 0.072757 2.1711e-04
8:125455389 C T 0.049832 -1.8462e-05
8:125457705 G A 0.290102 -1.0033e-04
8:125463098 T A 0.946747 2.0637e-05
8:125463250 C T 0.955364 3.3784e-05
8:125463435 G C 0.035849 -1.5043e-05
8:125463544 C T 0.712290 7.7655e-05
8:125473712 C G 0.064925 -1.0060e-05
8:125477797 T G 1.702819 -6.5992e-06
8:125479475 A G 0.497126 7.0607e-06
8:125480023 G A 0.047833 -8.7481e-05
8:125486449 T G 0.046599 1.5738e-04
8:125494644 G T 0.069183 2.1237e-05
8:125519644 C T 0.060728 3.7525e-05
8:125531989 A G 0.140281 -3.3986e-06
8:125550875 T G 0.022691 -9.2173e-05
8:125559415 T C 0.111170 2.2131e-05
8:125565328 C T 0.462409 2.0797e-05
8:125568623 G A 0.269105 -8.3645e-05
8:125569049 A G 0.240994 -3.8378e-05
8:125569380 A C 0.818848 1.8182e-05
8:125569757 G T 0.259384 -7.6493e-06
8:125576082 G A 0.879404 1.8356e-05
8:125577405 T C 0.236972 3.1381e-05
8:125579083 G C 0.031162 -2.5262e-05
8:125579973 T C 1.374677 1.8224e-05
8:125585542 T G 0.040426 7.3598e-06
8:125588890 A C 1.111690 2.9402e-05
8:125593594 A G 1.363342 3.3306e-06
8:125595153 A G 0.034954 8.5967e-05
8:125596990 C A 0.255642 -6.9607e-05
8:125600410 C T 0.715533 4.4898e-05
8:125600644 C T 0.899352 2.0558e-05
8:125603124 A G 0.031565 -1.7705e-04
8:125605954 T C 0.118947 2.9289e-05
8:125606145 C T 1.849167 -3.4083e-05
8:125606229 G A 1.143112 -9.8177e-05
8:125606875 G C 0.104182 -6.0000e-06
8:125607276 T C 0.201065 3.6376e-05
8:125609103 T C 0.157808 -3.9966e-05
8:125612074 T G 0.040760 -5.8852e-05
8:125612861 C A 0.055694 7.1376e-05
8:125615738 C T 0.369071 5.5313e-05
8:125617524 A G 0.048761 1.7460e-04
8:125622405 C T 0.095412 -7.5541e-06
8:125627950 T C 0.309379 3.4604e-05
8:125637327 A G 0.063166 2.5283e-04
8:125639117 C T 0.093199 -1.9850e-04
8:125639968 G C 0.570860 4.4997e-05
8:125654560 A G 0.269199 6.5141e-05
8:125654805 T C 0.063149 -4.1099e-05
8:125656126 G A 0.031367 -4.9289e-06
8:125660274 T C 0.025148 4.0617e-05
8:125663219 T C 0.318220 2.7938e-06
8:125663519 G A 0.126036 3.8712e-05
8:125664204 G T 0.111862 4.4926e-05
8:125664701 T C 0.042029 2.6989e-05
8:125666321 A G 0.034415 2.2856e-05
8:125673083 G A 0.042195 -2.7112e-05
8:125675902 A C 0.127834 4.9164e-06
8:125681410 G A 0.116078 4.9281e-06
8:125681549 T C 0.094383 -2.5612e-05
8:125682134 T C 0.023726 -2.3788e-06
8:125682357 A G 0.181976 1.8723e-05
8:125683042 C G 0.920661 -1.8666e-05
8:125683083 T C 1.634603 -2.1436e-05
8:125685202 T C 0.077895 -5.9469e-05
8:125685977 A G 0.094935 -2.7375e-05
8:125689449 C A 1.491329 1.2833e-05
8:125692535 T C 0.047745 9.4805e-05
8:125693155 A G 0.276762 -2.4680e-05
8:125696512 A G 0.295088 -1.2721e-05
8:125699290 A G 0.157270 -4.1240e-05
8:125702147 A C 0.045402 -5.0139e-05
8:125702996 A G 0.026839 -1.7927e-06
8:125706036 C G 0.088619 -3.0134e-05
8:125706297 C A 0.805132 -2.7114e-05
8:125714062 A G 0.112050 -2.1640e-06
8:125715461 T G 0.556750 2.3649e-05
8:125721366 A G 0.091488 -7.7872e-05
8:125723820 G A 0.064373 1.2591e-04
8:125728284 C T 1.424006 -1.4525e-05
8:125728361 A G 0.373294 -3.0282e-06
8:125728593 T C 0.861890 -9.5393e-07
8:125728717 T C 0.065145 2.8637e-05
8:125729383 G A 0.415158 3.1337e-06
8:125730794 T C 0.038819 -7.0742e-05
8:125731615 A G 1.442562 4.7162e-05
8:125731626 A G 0.184141 6.9821e-05
8:125736284 A G 0.021487 -3.3565e-05
8:125737094 C T 0.055071 -4.3877e-05
8:125737252 A C 0.149480 -3.1707e-05
8:125738032 A G 0.174683 1.1422e-05
8:125741792 C A 0.080141 -3.1731e-05
8:125742308 A G 1.178088 -2.4203e-05
8:125743821 C T 1.694662 2.3071e-05
8:125750063 G A 0.235596 4.8652e-05
8:125750569 A G 1.000373 -5.0738e-07
8:125751663 T C 0.102394 9.0109e-07
8:125751902 A G 0.307853 1.2079e-05
8:125755529 T G 0.463218 -2.2991e-05
8:125756683 C T 0.898528 2.0134e-05
8:125761506 G T 0.079638 -4.1163e-05
8:125763112 A T 0.142362 1.8221e-05
8:125763884 A G 0.616664 -1.8475e-05
8:125764163 A G 0.052730 -1.1344e-04
8:125765790 A G 0.042685 3.5389e-05
8:125768517 A G 1.676830 -2.6346e-05
8:125769156 G A 1.154011 -2.0695e-06
8:125769955 T C 0.115948 -2.3204e-05
8:125784945 C T 0.463581 3.3989e-06
8:125786172 A G 0.137256 5.6304e-05
8:125794780 G T 0.063737 1.3175e-05
8:125801903 G A 0.411029 4.2249e-06
8:125803141 T C 1.497668 -6.8825e-06
8:125813181 G A 0.078093 1.0593e-05
8:125818930 G C 0.111819 2.0559e-05
8:125820336 T C 0.148490 -1.5653e-05
8:125821793 T C 0.097996 6.5287e-06
8:125824035 C T 0.040290 -2.1515e-05
8:125829280 C G 0.079774 4.9836e-05
8:125831016 G A 1.527412 3.4606e-05
8:125839368 G C 0.223821 -7.6800e-05
8:125839433 T C 0.044292 -1.8906e-05
8:125840315 C T 0.116260 5.4424e-05
8:125840772 A G 0.340914 -9.2985e-06
8:125841302 T C 0.052825 9.3414e-06
8:125843837 C T 0.152599 -9.5846e-06
8:125846406 A G 0.021630 -3.6747e-06
8:125846422 T C 0.167734 -2.0707e-05
8:125847357 T C 0.224879 7.7284e-06
8:125856145 A G 0.054142 -7.2785e-06
8:125856679 C T 0.299008 -4.9036e-05
8:125856888 A G 0.043941 -5.1863e-05
8:125871971 T C 1.002259 2.3553e-05
8:125874775 G A 0.061919 -3.7378e-06
8:125876444 G A 0.568302 4.3290e-05
8:125883275 A G 0.946958 -2.8829e-05
8:125884635 G A 0.050585 8.7649e-06
8:125889592 A G 0.050329 -1.6982e-04
8:125891654 C T 0.049196 8.4192e-06
8:125893707 T C 0.037768 3.8787e-05
8:125905658 C A 0.850744 -6.4155e-05
8:125909292 C T 0.267788 6.2051e-05
8:125910950 A G 0.049261 5.0677e-05
8:125912150 T C 1.263000 -1.1713e-04
8:125926472 T C 0.122310 4.0638e-04
8:125927560 A G 0.055918 4.8583e-06
8:125931350 T C 0.090053 -5.0395e-05
8:125931992 G A 0.690758 -1.0040e-04
8:125939445 T C 1.110888 -1.2950e-05
8:125940785 T C 0.022626 -5.9825e-05
8:125942108 T C 1.130041 -2.2835e-05
8:125950209 T C 0.319466 -1.4479e-05
8:125951173 C T 0.114783 4.1279e-04
8:125953345 A C 0.053931 7.3911e-06
8:125954124 G T 0.404262 -7.2374e-06
8:125954274 C A 1.061673 6.8316e-06
8:125956491 C T 0.031701 5.4317e-05
8:125956662 C T 0.041156 5.5079e-05
8:125960124 G A 0.957442 3.8632e-05
8:125962312 T C 0.054191 8.3065e-05
8:125964024 C G 0.282471 -9.2289e-06
8:125966942 A C 0.162424 5.6003e-05
8:125972400 G C 0.144611 2.3731e-04
8:125979866 C G 1.962690 1.2335e-05
8:125983732 G A 0.071841 -8.8458e-05
8:125985984 G A 0.096457 -1.3176e-05
8:125989460 C A 0.078878 -7.4211e-06
8:125989649 A G 0.078800 -7.0249e-06
8:126004135 T C 0.080345 1.0022e-05
8:126009021 G A 0.041922 -1.9596e-05
8:126016021 G T 0.426839 6.2859e-06
8:126021414 T A 0.037878 -7.1021e-05
8:126031646 C G 0.181687 -2.7550e-05
8:126033096 C T 0.043545 -3.2342e-05
8:126034052 T C 0.045460 -3.4588e-05
8:126037318 G A 0.113192 4.3053e-05
8:126043020 C T 0.024775 -6.2311e-05
8:126043324 C T 0.036881 3.6066e-05
8:126044527 T C 0.068765 7.6783e-05
8:126049385 C T 0.064207 1.6762e-05
8:126065585 A G 0.046093 -3.3751e-05
8:126068873 G T 0.190289 8.6206e-05
8:126080092 A G 0.043539 -3.7787e-05
8:126080584 G A 0.068047 9.3503e-05
8:126088767 G A 0.044155 1.1519e-05
8:126090581 T C 0.077168 1.5149e-04
8:126091094 C T 0.043078 -3.3473e-05
8:126093815 C T 0.116484 -1.2213e-05
8:126100821 A G 0.064610 -3.3965e-05
8:126101429 T C 0.410305 1.5345e-05
8:126120004 C G 0.082913 -4.4402e-06
8:126122655 C T 0.029186 -5.0383e-05
8:126123256 C T 0.156267 1.0818e-04
8:126127430 A G 0.030348 1.0896e-05
8:126131876 C A 0.034937 -7.4769e-05
8:126162174 G A 0.057550 5.7604e-05
8:126167906 A G 0.023720 -7.2055e-05
8:126190091 A G 0.422493 6.5356e-05
8:126190164 C G 1.936860 2.2581e-05
8:126206569 C T 0.334738 -7.3048e-05
8:126215272 C T 0.139519 9.1584e-05
8:126218391 A G 0.048141 2.4081e-04
8:126218780 G A 0.095980 -3.4929e-04
8:126236993 G A 0.046418 1.4124e-05
8:126241439 A C 0.054464 -6.1765e-06
8:126243100 A G 0.156218 -4.6584e-05
8:126258883 C A 0.117671 1.3339e-04
8:126259201 A C 0.030906 -2.0550e-05
8:126265632 T C 0.442993 5.4227e-05
8:126265982 T C 0.061929 2.6145e-05
8:126266550 C G 0.041896 2.4967e-05
8:126267630 G T 0.589769 1.3765e-04
8:126267928 T G 0.022850 8.9130e-06
8:126283820 G A 0.106824 -2.3008e-05
8:126288007 G A 0.180201 -5.6156e-05
8:126289605 G A 0.247375 -3.8203e-05
8:126295353 G A 0.071828 3.5817e-05
8:126300935 G A 0.069323 -2.5842e-05
8:126302269 T C 1.284708 3.5793e-05
8:126303493 G A 0.293351 3.6329e-06
8:126303867 G T 0.049394 -8.2823e-05
8:126308155 G A 0.167474 3.4915e-05
8:126309873 A G 0.132488 2.1890e-06
8:126335896 G A 0.144089 3.8642e-07
8:126342923 T C 1.089339 2.7522e-05
8:126344793 T C 0.176734 4.6000e-05
8:126345076 A G 1.750197 2.4040e-05
8:126346977 A G 0.639770 1.2726e-04
8:126349516 T C 0.100953 1.5011e-04
8:126350794 G T 0.150872 -8.2190e-05
8:126350887 G A 0.273484 -8.6228e-05
8:126353153 T C 0.172372 -1.7661e-04
8:126358019 A G 0.023113 -4.4180e-05
8:126374706 T C 0.075983 -3.0810e-05
8:126378360 A G 1.541771 8.6794e-06
8:126399416 C T 0.106594 9.1881e-06
8:126400474 G A 0.034437 -9.7128e-05
8:126401023 A G 0.457216 -2.1751e-05
8:126402446 A C 0.526571 7.9115e-05
8:126402564 T C 0.122998 1.0090e-05
8:126405786 T C 0.896944 8.8423e-06
8:126408745 T C 0.030815 6.4318e-06
8:126408898 C T 0.183732 3.0006e-06
8:126409504 C G 1.112579 -2.9616e-05
8:126409668 A G 0.847057 -3.9004e-05
8:126414170 A G 0.074948 -1.8803e-05
8:126415668 C T 0.028619 -1.1310e-04
8:126415695 C T 0.042769 -5.1549e-05
8:126417243 G C 0.934608 -8.0894e-05
8:126417614 T G 0.816813 -8.0915e-05
8:126421983 T C 0.089190 -3.7273e-05
8:126422538 T C 0.068579 -2.5856e-05
8:126424379 T C 1.082270 -4.2614e-04
8:126428622 G T 0.087989 -3.9699e-05
8:126438027 T C 0.660491 1.6478e-05
8:126438141 C T 0.120664 -1.8548e-04
8:126438565 G C 0.050153 -1.5002e-05
8:126439406 C T 1.162648 -3.5157e-06
8:126440319 G A 0.058122 -7.3269e-05
8:126444268 A C 0.120684 -1.0354e-05
8:126444788 A G 0.781759 2.8318e-08
8:126447844 G C 0.575826 -6.3376e-06
8:126448845 T C 0.399202 -1.6769e-04
8:126449406 T C 0.355592 8.7620e-05
8:126464388 C T 0.241292 2.6780e-05
8:126469424 A G 0.028283 1.0752e-04
8:126471577 G A 0.118746 5.8849e-05
8:126472487 G A 0.791327 3.6563e-05
8:126477116 C G 0.051273 3.6750e-05
8:126479315 A G 0.945910 -1.0034e-04
8:126479362 T C 1.041185 -1.1603e-04
8:126481061 G A 0.050968 -7.5615e-05
8:126481952 G A 1.374232 -4.2810e-05
8:126486409 G A 0.952554 -9.7205e-05
8:126487857 A G 0.362083 2.2176e-05
8:126493746 G A 1.395618 -6.1251e-05
8:126498687 A G 0.048907 2.4812e-05
8:126502303 A G 0.065876 -7.0544e-05
8:126507389 A C 1.401091 -4.5438e-05
8:126513718 A G 0.034402 1.1141e-05
8:126514539 G C 0.061358 -6.8446e-05
8:126515749 G A 0.029407 2.8813e-05
8:126516197 G A 0.677560 1.0914e-04
8:126516511 G A 0.244911 -1.6173e-05
8:126520008 A G 0.066583 -3.2192e-05
8:126526686 C T 0.418205 4.6863e-05
8:126528722 G A 0.045233 5.2817e-05
8:126528849 G T 1.536562 -3.0638e-05
8:126531464 T C 1.835314 -1.0529e-04
8:126535893 A G 0.062896 4.5703e-05
8:126536579 G T 0.088580 3.6653e-06
8:126540051 A G 1.248784 -1.2791e-05
8:126540587 C T 1.582015 -3.3636e-05
8:126548064 T C 0.084377 -3.7894e-05
8:126548891 G A 0.981931 -4.6431e-05
8:126569784 G A 0.965845 -6.8314e-06
8:126569934 G T 0.074539 -4.2998e-05
8:126570279 A G 0.127574 2.5429e-05
8:126575987 G A 1.158338 -6.8852e-07
8:126576772 C T 1.916808 -1.5167e-05
8:126580618 C T 1.374449 -2.1089e-06
8:126590593 A G 0.323637 3.5662e-05
8:126591276 T C 0.053201 -2.3670e-04
8:126603909 T C 0.035547 -1.8653e-04
8:126606407 T C 0.048044 3.8934e-05
8:126606706 A C 0.944546 -2.9268e-03
8:126608587 C A 1.867914 -8.3448e-06
8:126615293 T C 0.585738 9.0146e-05
8:126615750 A G 0.033366 2.4141e-05
8:126621119 G A 0.380149 1.5361e-05
8:126621937 G C 0.374842 1.8098e-05
8:126633531 T C 0.105318 -6.2494e-05
8:126635162 G A 0.313329 3.1513e-05
8:126635594 C T 1.939863 6.1384e-05
8:126636054 C T 0.034567 5.7191e-05
8:126645810 C T 0.570853 4.3795e-06
8:126649511 C T 0.132972 -3.8462e-05
8:126649924 G A 0.149681 -6.0656e-05
8:126651158 A G 0.083883 3.5447e-05
8:126653448 T C 0.744283 8.6196e-06
8:126654034 G A 0.826927 7.0980e-06
8:126664035 A G 0.289690 9.5521e-06
8:126664243 G A 0.043837 -7.3333e-06
8:126668628 A G 0.037505 -6.2440e-05
8:126669721 G A 0.667924 9.9285e-05
8:126670481 A G 0.217783 2.9736e-05
8:126673762 T G 0.026310 -1.3970e-05
8:126673909 C T 0.054499 -5.4779e-06
8:126675858 T C 0.055863 -3.5950e-05
8:126676454 A G 1.259517 2.8563e-05
8:126676974 T C 0.794683 -2.0546e-05
8:126689039 C T 0.170701 9.4607e-05
8:126697113 T C 0.056096 -2.6484e-05
8:126700303 G T 1.215752 -5.8914e-05
8:126700799 G A 0.079346 -1.6235e-04
8:126702095 G A 0.140739 9.9484e-05
8:126706280 G A 0.049650 3.2466e-05
8:126711161 T C 0.051867 -7.9669e-05
8:126712907 T C 0.030101 6.6991e-05
8:126717575 T G 0.067839 3.5158e-05
8:126718360 G T 0.046349 2.8280e-05
8:126728809 C T 0.321771 -8.1377e-06
8:126732732 A G 0.243503 -7.0682e-06
8:126739185 G A 0.091602 3.5559e-06
8:126739707 T C 0.053350 3.5489e-05
8:126742169 C T 0.274159 1.1636e-05
8:126743549 A G 0.119252 7.2401e-06
8:126744720 A G 0.061501 -2.3828e-06
8:126755126 C T 0.050394 4.8016e-05
8:126756136 A G 0.065541 1.6670e-05
8:126756518 C T 0.154998 5.7308e-06
8:126761402 T C 1.147072 9.7771e-06
8:126761459 T G 1.790087 8.6089e-06
8:126763557 C T 1.704348 -7.8771e-06
8:126765435 A G 0.026726 1.4093e-04
8:126765546 T C 0.063325 3.6888e-06
8:126765996 T G 0.215628 -1.5747e-04
8:126766585 A G 0.882845 -5.7712e-06
8:126771107 T G 0.053282 -4.9429e-05
8:126771303 T C 0.166335 -1.5518e-06
8:126773131 A G 0.123540 -5.5193e-05
8:126774731 T G 0.144546 4.1533e-06
8:126778591 A G 0.713228 3.2910e-05
8:126798365 C A 0.026979 2.9492e-06
8:126801355 A G 0.064191 3.2152e-05
8:126802167 T C 0.072646 -5.9729e-05
8:126803810 G T 0.104620 1.9108e-04
8:126805047 A G 0.066252 3.8158e-05
8:126805819 T C 0.240883 -1.9834e-06
8:126817030 C T 0.055769 -1.0397e-04
8:126859104 G A 0.699502 3.7899e-05
8:126859520 T A 0.068677 -3.9540e-06
8:126861260 C A 1.650351 -4.4293e-05
8:126862455 T C 0.066522 6.2231e-05
8:126867184 A C 0.508054 5.1878e-06
8:126867463 G A 1.410724 -4.3502e-05
8:126867554 C T 0.063208 4.2876e-05
8:126868230 G A 1.302092 1.8387e-05
8:126869970 A C 0.040105 -4.3040e-05
8:126872556 A G 0.023551 -4.4087e-05
8:126873484 G A 1.410312 3.8081e-05
8:126881632 T C 0.233532 -8.2179e-05
8:126882372 G A 0.041981 -1.9282e-05
8:126883835 G C 0.052140 -1.3950e-04
8:126886750 G C 0.070952 -1.0355e-04
8:126908794 G A 0.078599 -5.1945e-05
8:126911836 C T 0.107259 -3.2946e-05
8:126912280 G A 0.500226 1.3685e-04
8:126912876 T C 0.062831 -3.0924e-05
8:126914474 A G 0.036275 2.3222e-05
8:126921725 T G 0.111225 1.9748e-06
8:126924851 G A 0.784583 8.9625e-05
8:126925080 A G 0.101459 -2.5071e-05
8:126927107 T A 0.058959 -2.5316e-05
8:126930124 G A 0.290819 -6.2212e-05
8:126939013 C T 0.025336 -3.7590e-06
8:126942564 T G 0.072189 4.0037e-06
8:126943557 A G 0.080082 -8.8367e-05
8:126951387 G A 0.578451 -9.5059e-05
8:126961528 A G 0.587572 -2.0071e-05
8:126962667 C T 0.765812 -7.0001e-05
8:126968513 T G 0.051231 2.7784e-05
8:126970966 A C 1.059761 -1.2954e-04
8:126975220 G A 0.207326 -1.3995e-04
8:126982214 G T 0.260397 -1.2545e-06
8:126982874 A C 0.086311 -2.3206e-05
8:126990824 G A 0.044175 -1.9511e-05
8:126995981 C A 0.034694 -2.8540e-05
8:126996741 C T 0.140427 1.8186e-05
8:127003663 A C 0.458323 -1.0212e-04
8:127005790 A G 0.119982 7.5029e-05
8:127006346 A G 0.655609 -1.4071e-05
8:127007166 A C 0.161661 -1.1715e-05
8:127008916 A G 0.840562 1.6070e-05
8:127009326 G A 0.497035 1.1593e-04
8:127010042 G A 0.131606 -1.1027e-04
8:127032911 C T 0.381616 -8.9895e-05
8:127033780 G T 0.035411 -4.8849e-05
8:127034863 A G 0.050523 -9.9425e-06
8:127046914 A G 0.041247 -5.2996e-05
8:127050090 C T 0.053474 4.4227e-05
8:127050229 A G 1.308369 9.2760e-07
8:127051018 T C 0.271608 -8.8267e-06
8:127051787 A C 0.047362 7.0136e-06
8:127054086 C T 0.036716 -2.6835e-06
8:127054168 C T 1.835690 9.8070e-05
8:127054333 A C 1.782817 3.4103e-05
8:127058720 T G 0.287314 -3.6878e-06
8:127062073 A G 0.046103 -3.3731e-05
8:127063786 T G 0.064493 -1.2306e-05
8:127069450 A G 0.062172 -2.0479e-05
8:127076935 C A 1.950243 1.6260e-04
8:127082888 G A 1.544592 -5.4971e-05
8:127092536 T G 0.086301 7.6903e-06
8:127092882 T G 0.300979 3.8661e-05
8:127095115 T C 0.054026 2.2225e-06
8:127095647 T G 0.072387 -3.7264e-05
8:127097525 G A 0.336588 1.6562e-05
8:127103854 G A 0.683568 6.2325e-05
8:127112691 T C 0.230741 -4.3516e-05
8:127118098 A G 0.087207 1.5957e-04
8:127121088 G A 0.077869 9.1278e-05
8:127142943 A C 0.031185 -3.8750e-05
8:127148356 A T 0.148789 -2.1401e-04
8:127150370 A G 1.454830 -3.1345e-06
8:127153933 A G 0.096568 -1.5263e-04
8:127157539 T C 0.471848 -2.2524e-04
8:127168283 A G 0.055772 1.4401e-05
8:127170984 G T 0.081063 -1.1447e-05
8:127174013 A G 0.306428 -5.1281e-05
8:127180144 C T 0.497941 1.5347e-05
8:127181094 C A 0.469102 -7.2951e-05
8:127185415 G A 0.082526 6.3213e-05
8:127191303 G A 1.813149 5.3906e-05
8:127201108 T C 0.142131 1.3048e-05
8:127208437 T C 1.315477 3.1071e-05
8:127209336 C T 0.589844 -1.0220e-06
8:127211197 T C 0.061799 -6.7966e-06
8:127236278 T C 0.031941 3.9794e-05
8:127238732 T G 0.039264 1.8840e-06
8:127246607 C A 0.578403 -4.6143e-06
8:127254448 G A 0.020111 5.7305e-05
8:127254903 C T 0.061212 -2.4206e-05
8:127262332 T C 1.274117 2.8587e-05
8:127262925 T C 0.046025 -5.3870e-05
8:127265175 C T 0.053782 5.1224e-05
8:127269092 G A 0.058988 1.2735e-04
8:127274995 T C 0.053678 -5.3106e-06
8:127281028 G A 0.730223 2.8104e-05
8:127289981 T C 0.225466 5.8586e-05
8:127313966 T C 0.084396 -8.9740e-06
8:127315409 C A 0.755105 1.9737e-05
8:127317288 C A 0.046664 -4.7452e-05
8:127321273 T C 0.066713 -1.0367e-05
8:127332950 T C 0.024171 -2.4010e-05
8:127334273 T G 0.578468 1.0332e-05
8:127337991 A G 0.026979 -2.7873e-05
8:127339271 C A 0.033013 -2.5561e-05
8:127340696 G A 1.439634 -8.0966e-05
8:127345082 T C 0.070163 -4.6906e-05
8:127346311 T G 0.729113 4.6891e-05
8:127348406 G C 0.657856 6.8748e-05
8:127349404 A C 0.444308 5.2492e-04
8:127369364 G T 0.505198 1.6618e-04
8:127369615 A C 0.198900 -1.1999e-04
8:127374239 G A 0.073445 -5.7987e-06
8:127379807 G A 0.219458 -1.5998e-05
8:127386194 A G 1.053977 3.3141e-05
8:127388342 A G 0.697106 5.0712e-05
8:127391445 G C 0.285659 2.6756e-05
8:127391626 T C 0.028241 6.5125e-05
8:127393272 G T 0.154267 4.7899e-04
8:127403777 A G 0.050757 5.1800e-05
8:127404946 C T 0.060770 -3.6957e-05
8:127405869 T G 0.959954 1.3823e-04
8:127414720 A G 0.025934 6.9100e-06
8:127416069 A G 0.165108 -2.8310e-04
8:127420258 T C 0.110677 5.0151e-06
8:127422090 A G 1.232136 2.7025e-05
8:127422952 G A 0.401594 3.1613e-05
8:127434397 A G 0.076554 1.6075e-04
8:127436542 G A 0.228813 3.1601e-06
8:127437379 A G 0.071468 5.1249e-05
8:127437434 T C 0.469417 8.8454e-06
8:127440597 T G 0.021445 1.9093e-05
8:127442649 C T 0.736367 -3.1357e-05
8:127443949 G A 0.036005 5.0519e-05
8:127448578 A G 0.550486 -1.4861e-04
8:127448644 G A 0.051396 -3.6149e-05
8:127448900 C T 1.705299 -2.7207e-05
8:127452190 C T 0.077538 -1.4246e-05
8:127453078 C T 0.291819 3.4015e-04
8:127458740 A G 0.028410 6.2947e-05
8:127462080 G A 0.073403 3.7451e-05
8:127463054 G A 0.036898 -8.3868e-05
8:127477671 A G 0.066041 8.9924e-06
8:127477739 G A 1.679664 -4.5296e-05
8:127479944 T C 0.484133 -1.6407e-04
8:127480322 C A 0.103280 2.3382e-05
8:127483918 T G 0.706555 -5.8678e-05
8:127485974 A G 0.042847 3.2342e-05
8:127486073 T C 0.078171 -5.3166e-05
8:127489030 G A 0.286652 1.5741e-06
8:127491803 C T 0.050212 7.2087e-06
8:127502950 G A 0.115526 -3.8210e-05
8:127505233 T C 0.103978 1.6121e-05
8:127510476 A G 1.866541 -4.1333e-06
8:127511862 G A 0.178828 -3.0905e-05
8:127520538 T G 0.026414 8.8406e-06
8:127520748 C A 0.101095 -9.5454e-06
8:127520930 G A 0.054266 -2.4539e-05
8:127521201 A C 0.071517 1.6742e-05
8:127524012 C A 0.798091 -1.0242e-05
8:127529904 G T 0.142349 -3.3506e-05
8:127531903 G A 1.739830 2.9051e-05
8:127539542 G A 0.315445 -3.3194e-05
8:127546401 C G 0.038125 -2.0638e-05
8:127549410 T C 0.047083 -1.4993e-05
8:127558528 C T 1.702773 -1.3852e-06
8:127571356 G T 0.067628 -3.1645e-05
8:127574680 G A 0.066064 -3.2249e-05
8:127575116 G A 0.101446 -7.4781e-06
8:127575595 T G 0.262150 -5.1021e-05
8:127580818 G A 0.480378 -4.6070e-05
8:127583598 T C 0.115802 -7.4064e-06
8:127588784 G C 0.098664 -5.5271e-05
8:127590407 A T 0.150506 3.9566e-05
8:127592581 T G 1.398335 6.9535e-05
8:127597291 C T 0.139291 -5.7413e-05
8:127607768 C G 0.028488 8.7970e-06
8:127609293 G A 0.969142 7.0889e-05
8:127617519 T C 0.078664 3.4551e-05
8:127617915 T C 0.046245 -1.0523e-04
8:127626469 A G 0.314104 -4.2613e-07
8:127629946 G A 0.026927 -6.7658e-07
8:127630571 T C 0.119791 -5.7372e-05
8:127635246 G A 1.907233 1.3749e-05
8:127637687 T C 0.048657 -1.1549e-04
8:127639091 G A 0.274490 1.2760e-05
8:127641934 C G 0.021130 -3.0322e-05
8:127649536 T C 0.412412 -7.0190e-05
8:127650064 T G 0.093397 1.2845e-04
8:127651470 C T 0.156896 2.2636e-06
8:127652265 A G 0.125546 2.8538e-04
8:127660414 C A 0.448741 -3.0326e-05
8:127661447 G A 0.266548 -5.2817e-05
8:127662282 C A 0.079157 7.6580e-07
8:127663402 T C 0.297866 -6.7719e-06
8:127669146 T C 0.186141 -1.6579e-05
8:127675166 T C 0.302858 -3.8821e-05
8:127675332 T G 0.220208 -2.1675e-05
8:127678326 C A 0.288086 -1.3184e-05
8:127679785 G A 0.052149 -1.9504e-05
8:127680122 T C 0.078989 -2.9032e-06
8:127681529 T C 0.075772 4.7456e-06
8:127681578 T C 0.367361 -8.9821e-06
8:127682380 T C 1.595148 -2.9282e-05
8:127684868 A G 0.056200 -1.5289e-04
8:127687138 G A 0.645866 -1.2518e-06
8:127690675 T C 0.116837 6.8570e-05
8:127692210 C T 1.126558 3.8622e-04
8:127693318 A G 0.124432 -1.0096e-05
8:127694194 A G 0.064889 3.3203e-04
8:127701948 A G 0.423957 3.9951e-04
8:127702400 A G 0.550350 -1.1271e-06
8:127704090 A G 0.045905 2.2081e-06
8:127707148 T C 0.832639 2.6446e-04
8:127707310 C A 0.395810 1.2742e-04
8:127708268 C T 0.136513 6.5444e-06
8:127708772 C T 0.985238 1.5558e-05
8:127725862 T C 0.154141 -3.0182e-06
8:127736814 G A 0.049206 4.6948e-06
8:127737339 G T 0.026982 1.0998e-04
8:127739184 A G 0.407501 -5.8575e-05
8:127742290 C A 0.146491 7.1045e-05
8:127744383 G A 1.834762 3.3612e-05
8:127747655 A G 0.033120 2.1630e-05
8:127762557 G A 0.039916 2.2237e-05
8:127764303 C A 1.745290 3.6298e-05
8:127767127 T C 0.907035 1.5430e-05
8:127768683 T C 0.795735 3.2720e-05
8:127769430 T C 0.054782 1.6247e-04
8:127776701 C T 0.094309 -2.4080e-05
8:127777550 G A 0.135650 3.8207e-05
8:127781440 G T 0.178867 6.8167e-05
8:127782903 G A 0.023863 6.6894e-05
8:127784535 C T 0.036557 -7.1046e-05
8:127805302 A G 0.762447 7.5886e-06
8:127810194 C T 0.134562 2.5839e-05
8:127818331 G A 0.478804 -2.8941e-04
8:127821880 C T 0.048982 1.8658e-05
8:127822911 T C 0.062721 -1.4389e-05
8:127823662 T C 1.088982 4.1341e-05
8:127838101 A G 0.167659 -4.5221e-05
8:127842405 C T 1.543965 2.5178e-05
8:127843901 G T 0.118885 -8.6886e-06
8:127854459 T C 0.301284 -3.3783e-05
8:127857892 A G 0.068453 -1.1779e-04
8:127860110 G A 0.144257 -1.0453e-05
8:127864363 A G 0.135734 -2.0249e-05
8:127864704 A G 0.028741 -6.1949e-05
8:127869680 T C 0.025090 -5.6781e-05
8:127870165 G A 0.139029 -5.3213e-07
8:127877053 A G 0.047300 1.4191e-04
8:127880801 C A 0.190759 2.3361e-05
8:127883917 A G 1.475577 2.5994e-05
8:127888462 C T 0.032464 -6.7435e-05
8:127889117 A G 0.076067 2.6638e-05
8:127891951 C T 1.154027 -2.1311e-06
8:127894473 A G 0.084870 3.8850e-05
8:127894859 A G 0.161213 8.4030e-05
8:127897279 G A 0.346948 2.9432e-05
8:127897460 T C 0.427839 7.1361e-06
8:127897726 A C 0.076496 -8.0360e-05
8:127899425 C G 0.240182 -3.9423e-05
8:127899466 T C 0.327639 1.0182e-05
8:127900365 G A 1.583372 4.3559e-05
8:127903742 A G 0.062228 -7.8150e-06
8:127904613 G A 0.144219 1.0232e-04
8:127907150 A G 0.054792 -6.5890e-05
8:127907224 A G 0.612837 -1.9948e-05
8:127908177 C G 0.048982 -1.3731e-04
8:127909720 G A 0.098229 8.9223e-06
8:127923443 T C 0.639141 2.1283e-05
8:127923940 G A 0.056255 8.6020e-05
8:127925830 G A 0.774362 1.1299e-04
8:127927493 A G 0.707905 2.4953e-04
8:127929542 T G 0.021558 -1.0390e-04
8:127935661 C T 0.038186 -7.8728e-05
8:127937182 G A 0.203862 7.2481e-06
8:127937755 T C 0.106110 -1.5699e-05
8:127941175 A G 0.172362 1.3007e-04
8:127945389 G A 0.035778 8.5584e-06
8:127953851 G T 0.087694 8.9667e-06
8:127959997 G C 0.054217 -4.5991e-05
8:127962884 G A 0.134657 -9.4135e-06
8:127963168 C T 0.068265 -4.7365e-05
8:127965941 G A 0.045895 4.4125e-05
8:127969404 T C 0.173979 9.4170e-05
8:127972129 T C 0.029504 -6.1726e-06
8:127972787 A G 0.173268 -2.0894e-05
8:127978138 C T 0.039692 7.1592e-05
8:127978559 C T 0.047631 2.2200e-05
8:127981209 A G 0.555017 6.2365e-05
8:127991703 T G 0.574144 7.3915e-05
8:127999721 G A 0.117584 -1.4053e-05
8:128003037 G A 0.402515 -7.4185e-05
8:128007648 T C 0.797955 1.5946e-04
8:128010768 G A 0.155439 -5.1978e-05
8:128010900 T C 0.038780 -5.1359e-05
8:128025053 G A 0.593687 -3.6484e-05
8:128026875 A G 1.931872 1.5971e-05
8:128034083 A G 0.106529 -1.5742e-05
8:128035165 C T 0.029030 -1.3191e-04
8:128036921 A G 0.077431 6.0665e-05
8:128041330 G T 0.048693 -1.7722e-05
8:128047588 C T 1.885039 1.3845e-04
8:128050136 A G 0.287905 2.8094e-06
8:128050513 C T 0.786991 -2.4419e-05
8:128060708 T C 0.046362 1.3840e-04
8:128063328 G A 0.037589 -5.2958e-05
8:128063756 C A 1.020750 1.4619e-05
8:128064833 G A 1.557740 5.0755e-05
8:128067513 T C 1.381509 -2.3505e-07
8:128069579 A G 0.023425 2.7078e-05
8:128069858 G A 0.045918 -1.1544e-04
8:128071464 T C 0.585313 -9.7782e-06
8:128072525 C A 1.420049 1.9738e-05
8:128076545 G A 0.064347 -7.4764e-05
8:128078416 T C 0.134611 8.2298e-06
8:128079064 A C 0.093792 9.5335e-06
8:128079740 T C 1.006962 2.8751e-05
8:128086032 G A 0.116659 3.4812e-05
8:128088066 A G 0.654392 -2.3709e-05
8:128093297 T C 0.409523 8.9931e-05
8:128095156 G A 0.570334 -9.3125e-05
8:128103937 C T 1.357503 -5.8947e-06
8:128104343 A C 1.373307 3.6320e-06
8:128106880 C A 0.067184 2.4863e-04
8:128109431 C T 0.097915 -9.4868e-08
8:128112976 A G 0.043853 -6.1285e-06
8:128116500 A G 0.552440 -1.7874e-05
8:128122422 A G 0.109301 2.2599e-05
8:128125195 T C 0.067112 2.4551e-04
8:128129470 T C 0.021695 6.1880e-05
8:128130714 T C 0.155880 -1.1298e-05
8:128133909 G T 0.044240 -6.8314e-05
8:128134683 C T 0.033175 -9.7288e-06
8:128138703 A G 0.086477 -8.3700e-05
8:128145170 A G 1.905003 -2.7172e-06
8:128148610 T C 0.088453 3.3323e-05
8:128162026 A G 0.029867 -1.0756e-04
8:128162974 T C 0.894029 -2.3475e-05
8:128171018 C T 1.918954 -9.7268e-06
8:128172028 C T 0.695146 -1.9223e-05
8:128175538 T C 0.168763 8.6418e-05
8:128175696 A G 1.355322 -5.7395e-05
8:128178685 A G 0.835483 -1.0774e-05
8:128179578 C G 0.034502 7.5112e-06
8:128197088 G A 0.739908 -4.7408e-05
8:128201359 T C 0.742995 -3.5369e-05
8:128203117 A C 0.074957 5.9823e-06
8:128212084 A C 0.525938 -4.9733e-05
8:128213233 G A 0.144910 -5.1879e-05
8:128213807 C T 0.876658 -2.4960e-06
8:128214499 G A 0.100894 1.0912e-04
8:128219779 A C 0.134981 -9.2398e-05
8:128221593 C T 0.472260 -8.3369e-05
8:128232063 T C 0.068291 -1.3813e-04
8:128236439 T C 0.040767 2.8853e-05
8:128238547 C T 0.047148 -2.4120e-05
8:128243131 C A 0.044032 1.2808e-04
8:128246812 C G 0.031231 7.7911e-05
8:128249433 C T 0.513312 -2.3040e-05
8:128251026 T C 0.043418 5.2573e-05
8:128252993 T C 1.124952 1.8462e-05
8:128254339 A G 0.025839 -4.2616e-05
8:128256252 T C 0.400737 -7.6296e-06
8:128260183 A G 0.068670 -1.8590e-04
8:128262926 G A 0.046112 1.0516e-04
8:128268491 G A 0.062948 1.7656e-05
8:128268715 T C 0.358402 -1.3776e-05
8:128269607 A G 0.114877 5.3984e-04
8:128270050 T C 0.071618 3.0569e-05
8:128271095 T C 1.494195 -3.4809e-05
8:128275985 A C 0.308807 -2.8928e-05
8:128276193 G A 0.084883 -2.6234e-05
8:128277639 C A 0.169461 -5.5701e-05
8:128278862 T C 0.085107 -5.2016e-05
8:128279274 A G 0.046090 4.6004e-05
8:128283434 G T 0.961233 7.7303e-05
8:128288622 C T 0.185654 6.2045e-05
8:128289591 T C 1.483867 7.2818e-05
8:128295845 A G 0.039238 -1.6282e-06
8:128300999 T C 0.376043 -3.8946e-05
8:128304499 A G 0.020770 -9.0510e-06
8:128305973 A G 0.109028 -5.1029e-05
8:128307030 G A 0.083598 -1.1752e-04
8:128307955 T C 0.470306 -3.1035e-05
8:128310849 G C 0.240929 -5.8997e-06
8:128311559 C T 0.312368 -2.5230e-05
8:128314835 T C 0.038053 5.2730e-05
8:128320346 G A 0.284364 -2.5508e-05
8:128321684 T G 0.289031 -2.9622e-05
8:128323181 C T 0.732751 -7.4080e-05
8:128333180 T C 0.731174 -1.1171e-04
8:128333513 G A 1.014398 -1.3926e-04
8:128342866 G A 0.572973 -1.8910e-04
8:128353171 A C 0.625015 -2.9043e-04
8:128355618 G A 0.814106 -4.2925e-04
8:128356300 C T 0.041490 1.4448e-05
8:128367007 A G 0.284474 1.1137e-05
8:128368872 G C 0.033746 4.7746e-05
8:128369231 A C 0.034687 1.2987e-05
8:128369510 T C 0.056768 -2.1759e-04
8:128372853 T C 0.028699 -2.3447e-05
8:128376801 C T 0.844749 1.6680e-04
8:128378626 C T 1.525182 2.8195e-04
8:128383084 A G 0.036216 1.7146e-05
8:128386556 G A 1.429926 4.1975e-04
8:128388025 G A 0.848920 1.6191e-04
8:128395593 T C 1.502085 -6.6693e-05
8:128396316 A C 0.691998 7.6038e-05
8:128396512 A G 1.797218 -3.4319e-05
8:128399808 G A 0.790769 3.1850e-05
8:128400176 C T 1.126945 1.6342e-04
8:128401772 T C 1.584771 -7.8170e-06
8:128402907 G A 0.572904 -1.8039e-05
8:128405072 C T 0.056327 1.9064e-05
8:128407443 G A 0.980746 -2.2217e-05
8:128408061 T C 0.157945 4.2133e-05
8:128411257 T C 0.025145 -2.6801e-05
8:128413087 C T 0.055110 -5.2708e-05
8:128413305 T G 0.961804 -2.5428e-05
8:128413783 T G 0.166877 3.6144e-05
8:128419916 A G 0.021824 9.8968e-05
8:128424792 G A 1.251799 -2.8270e-05
8:128426805 C T 0.049290 -6.7919e-06
8:128428638 A G 0.832756 -3.1905e-05
8:128428656 C A 0.377634 2.2436e-05
8:128428795 A G 1.006083 -2.7119e-05
8:128432174 G A 0.103186 -8.2901e-05
8:128435199 G C 0.126425 5.5969e-05
8:128437686 T C 0.533660 2.3307e-06
8:128441840 G A 0.044175 -1.4367e-04
8:128452128 G A 0.690696 -3.0654e-06
8:128454284 C T 0.133589 1.2266e-04
8:128455654 G A 0.627430 -4.7939e-06
8:128458309 G A 0.398500 2.2551e-05
8:128458644 T C 0.899959 -6.1961e-06
8:128459619 C G 0.148159 1.9929e-05
8:128464621 T C 0.874162 -6.6275e-05
8:128464734 A G 0.047846 3.0336e-05
8:128465771 A C 0.585326 -9.7033e-05
8:128466139 A G 0.029478 2.5945e-05
8:128469498 C T 0.478482 -1.7795e-05
8:128471490 T C 1.281241 -7.3234e-06
8:128471676 T C 0.026885 1.3681e-05
8:128475815 A G 0.133043 1.1874e-04
8:128477256 A G 1.039533 1.9501e-05
8:128478160 G T 1.845658 4.9836e-06
8:128482031 T C 0.478424 -6.9085e-06
8:128482715 T C 1.542865 3.2228e-05
8:128484837 C T 0.097856 2.1752e-06
8:128485038 C A 1.796277 1.1707e-05
8:128498042 G A 0.389812 1.0103e-05
8:128498947 A G 0.037612 -4.5071e-05
8:128503999 G A 0.279287 -5.6824e-05
8:128504497 C T 0.780740 -5.6476e-06
8:128506447 T C 0.279781 1.1678e-04
8:128508195 C G 0.093121 -4.7444e-05
8:128509765 A G 0.075460 -6.6607e-05
8:128514011 C T 0.054805 -2.1352e-05
8:128514398 G A 0.742576 -9.7635e-06
8:128517573 G A 1.796790 2.7734e-05
8:128518244 T C 0.221172 -3.1541e-05
8:128518554 A C 1.797803 2.7311e-05
8:128520463 A G 0.057210 -1.7699e-05
8:128529933 A C 1.733196 -2.5059e-06
8:128534156 T C 0.049702 -6.4747e-05
8:128534814 T C 0.038900 -2.8447e-05
8:128537052 C T 0.100226 -3.3773e-05
8:128537477 A G 0.142096 2.5711e-04
8:128538143 G A 0.335530 -6.8123e-06
8:128539360 G T 1.795862 1.4720e-05
8:128539523 G A 0.722115 -2.1016e-05
8:128540776 G C 0.245113 -1.6375e-05
8:128549089 T C 0.025732 5.9764e-05
8:128550422 A G 0.136435 -8.9063e-05
8:128557603 T C 0.075704 -2.0575e-04
8:128557658 C A 0.077408 3.7293e-05
8:128558990 G A 0.786793 1.7669e-06
8:128559650 T C 1.070939 -1.6393e-05
8:128563712 T C 0.303118 7.0980e-05
8:128564882 T C 0.037479 1.5852e-04
8:128567327 C A 0.125195 -6.5110e-05
8:128568338 A G 0.064396 6.6220e-05
8:128568712 G A 1.333079 5.2915e-05
8:128571759 C T 0.401399 4.9290e-05
8:128572372 C T 0.563872 -8.0810e-07
8:128576438 A G 0.410474 6.6180e-05
8:128577283 T C 0.067911 4.6433e-05
8:128582965 G A 0.058453 -9.5734e-05
8:128583680 A G 0.064178 -1.8733e-05
8:128584867 A G 0.112647 1.0713e-04
8:128585021 A G 0.084591 1.5209e-04
8:128586999 C T 1.045749 -5.4552e-05
8:128593153 G T 0.069531 1.7322e-04
8:128596163 C T 0.148276 -3.6003e-05
8:128596883 G T 0.300622 -4.0225e-05
8:128597075 C T 0.779516 -6.2135e-06
8:128598300 A G 1.126743 2.4371e-05
8:128599672 G A 0.346776 5.2630e-05
8:128600662 T C 1.098616 5.2316e-06
8:128601372 C A 1.780152 2.4586e-05
8:128604414 C G 0.518934 5.3605e-05
8:128607581 C T 0.079255 -6.8286e-05
8:128611576 C T 0.864490 1.9919e-05
8:128613878 T C 0.360950 2.4852e-05
8:128615969 C T 0.228735 -9.1137e-05
8:128620538 T A 0.038410 -1.2819e-05
8:128621231 A C 0.162521 1.4014e-05
8:128622134 A G 0.040218 5.8069e-05
8:128624225 G A 0.896152 1.5849e-05
8:128627167 A C 0.667323 5.9252e-05
8:128628457 T C 0.162073 6.2743e-06
8:128630969 A G 0.322271 6.7400e-06
8:128631805 G T 0.374599 -1.3322e-05
8:128637467 G A 0.879453 1.4437e-05
8:128640018 C T 0.121716 7.8396e-05
8:128644017 T G 0.403070 -8.5110e-05
8:128650635 A G 0.818056 8.5651e-05
8:128653001 C T 0.740918 4.5291e-05
8:128654583 G A 0.107366 -8.6385e-06
8:128655142 C T 0.946838 5.2292e-05
8:128656731 G A 0.112271 2.9431e-05
8:128658245 A G 0.232756 -4.5916e-05
8:128658961 T C 0.091511 -2.2941e-05
8:128659713 G A 1.978510 4.4191e-05
8:128660096 G A 0.797760 -3.2916e-05
8:128662242 A G 0.051763 -2.3388e-05
8:128663507 A G 0.366585 2.9899e-05
8:128663686 T C 1.098564 -3.4195e-05
8:128664421 G A 0.177676 7.3984e-05
8:128665480 T C 0.748324 -3.5661e-05
8:128666089 T C 0.086045 -5.5384e-05
8:128668052 A G 0.291154 -1.6792e-06
8:128669451 T G 0.075740 -8.0831e-05
8:128669746 T C 0.089664 -7.7533e-05
8:128670121 T G 0.146143 9.5379e-05
8:128673107 T C 0.983602 -1.4663e-05
8:128675771 T C 1.767903 -1.6940e-05
8:128676131 G A 0.125987 3.0211e-05
8:128679253 G T 0.039056 5.1588e-05
8:128683460 T C 0.081864 -2.2120e-05
8:128684224 A C 0.520755 -6.7556e-05
8:128687634 G T 0.641679 -3.2697e-05
8:128689934 C T 0.024642 -9.8157e-05
8:128702676 C T 0.874373 -2.2102e-05
8:128706908 T C 0.998033 6.1436e-07
8:128708284 A C 0.656132 -2.8663e-06
8:128708407 T C 0.100790 3.8351e-05
8:128708547 T C 0.063438 -1.1608e-04
8:128708570 G T 0.202074 -2.6300e-05
8:128709604 A T 0.475590 -1.0138e-04
8:128713029 G A 0.053899 7.1777e-05
8:128713873 G T 0.126682 4.7511e-04
8:128718068 T G 0.898226 1.2287e-05
8:128718628 G A 0.039381 5.3321e-06
8:128719982 C T 0.025450 -1.2504e-04
8:128720209 G A 0.071384 1.4080e-05
8:128739771 G T 0.097230 -2.0349e-04
8:128740968 T C 0.069939 -2.5531e-04
8:128741422 A G 0.043613 6.4895e-05
8:128743151 T A 0.167536 7.6230e-06
8:128744796 T C 0.030056 -5.2741e-06
8:128746344 A G 0.118765 -7.3841e-05
8:128747411 C T 0.037323 -2.5866e-05
8:128748498 T C 0.042899 5.5859e-05
8:128750540 G A 0.080031 5.7298e-05
8:128751563 T C 0.039095 -7.9857e-05
8:128754311 T C 0.021480 -4.0238e-05
8:128755087 A G 0.465788 7.2653e-05
8:128756260 G A 0.042273 -6.1430e-06
8:128757350 A G 0.050309 3.3061e-05
8:128758861 C T 0.725046 4.9146e-05
8:128761169 A C 0.029767 2.5082e-05
8:128763162 T A 1.038968 -2.9849e-04
8:128765361 T C 0.432178 9.9410e-06
8:128768191 T C 0.223158 2.8613e-05
8:128770116 A C 0.044288 4.6501e-05
8:128775635 C T 0.261705 -2.5449e-04
8:128777482 G T 0.275834 7.1307e-05
8:128779001 A G 0.889810 -1.0634e-06
8:128786712 A G 0.163803 -7.8214e-05
8:128788985 G A 1.330856 -3.4765e-05
8:128797205 C T 0.022048 -4.4711e-05
8:128797655 C G 0.191272 -4.7596e-05
8:128801145 C T 1.259550 -6.5592e-05
8:128812858 T C 0.487593 -3.3747e-05
8:128815029 C T 1.440140 -3.8653e-05
8:128822709 G A 0.902339 2.2704e-05
8:128826447 G A 0.135679 -1.2727e-04
8:128827587 T G 0.843918 -1.4007e-05
8:128830320 T C 0.139356 -1.0578e-05
8:128833477 A G 1.174050 -1.9869e-04
8:128835574 A G 0.042536 -8.1015e-05
8:128844462 A G 1.166208 -2.3797e-04
8:128852790 C G 0.162083 -6.0685e-06
8:128856908 G A 0.770470 -7.5696e-05
8:128857283 G A 0.042523 1.3684e-05
8:128859718 A G 0.099771 -5.9154e-05
8:128859809 T G 0.032678 -8.7462e-05
8:128861714 A G 0.025356 -6.6128e-05
8:128866217 T G 0.174015 -2.0559e-04
8:128880188 G A 0.091903 8.6745e-05
8:128885474 T G 0.183606 -2.2156e-05
8:128893530 A G 0.053711 3.4273e-05
8:128896903 C T 0.067755 2.1429e-05
8:128898169 G T 1.262484 1.1504e-05
8:128898666 A C 0.214061 8.3620e-06
8:128900560 A G 0.034486 1.0093e-04
8:128901155 A G 0.522027 -2.8603e-06
8:128904099 T G 0.055652 -1.3145e-04
8:128906881 G A 0.434872 -1.3749e-06
8:128913694 A G 0.570801 -2.4940e-05
8:128921318 T C 0.022753 2.5564e-05
8:128929353 T C 0.709891 -4.1694e-05
8:128935759 C G 1.714767 -1.0032e-04
8:128939702 A G 0.099703 -3.5160e-05
8:128940526 A G 0.044259 -5.8921e-05
8:128944384 T C 0.065931 -1.4654e-05
8:128946538 A G 0.737578 1.0211e-06
8:128951788 T C 0.048203 -2.5627e-05
8:128954589 G T 0.037820 -2.3120e-05
8:128963040 A G 0.074724 2.6263e-05
8:128965552 C T 0.291115 -8.4793e-06
8:128965577 G A 0.071897 -4.5110e-05
8:128972721 G A 0.690566 -2.4223e-05
8:128980008 T C 1.088901 -2.1069e-05
8:128980468 A C 0.066356 -1.3875e-05
8:128984068 T C 0.026235 3.5085e-05
8:128984413 A G 0.353167 -8.1695e-05
8:128988045 C A 0.262354 -1.0255e-04
8:129001043 T C 0.032766 -5.0734e-05
8:129007412 T C 0.689615 2.5817e-05
8:129010056 G A 0.087600 7.9957e-06
8:129014357 A G 0.029666 8.0215e-05
8:129014660 C T 0.545111 -3.7523e-06
8:129015061 A G 0.367896 1.0805e-05
8:129020695 T C 0.086529 -8.4102e-05
8:129021866 A G 0.048414 -4.8099e-05
8:129022078 C T 1.170856 5.7093e-04
8:129035098 A G 0.087970 -6.0629e-05
8:129036541 C T 0.051533 -4.5941e-05
8:129037984 G T 1.525870 7.0779e-05
8:129039094 T C 0.061611 3.0461e-05
8:129039139 C A 0.682942 -1.3034e-04
8:129039273 A G 0.103277 -1.8225e-05
8:129041003 G A 0.050329 -3.8535e-05
8:129050119 G A 0.992593 7.8974e-05
8:129050794 G A 1.039488 -1.7829e-06
8:129050802 A C 0.150340 9.7982e-06
8:129058441 C A 0.047385 4.4314e-05
8:129059568 G A 1.151437 3.7074e-06
8:129060804 A G 0.684737 4.7939e-06
8:129064664 C T 0.062069 7.9446e-05
8:129069985 A G 0.093981 1.8704e-05
8:129072161 A G 0.461384 2.8134e-05
8:129073475 T C 0.028813 -3.6913e-05
8:129076509 T C 1.021454 -3.0145e-05
8:129078802 C T 0.461173 2.0933e-06
8:129083584 A G 1.242844 1.2244e-04
8:129084853 T C 0.037047 -1.6337e-05
8:129093874 T C 0.051520 4.1848e-05
8:129095624 G A 0.122196 -1.1878e-04
8:129098664 G A 0.073659 6.6212e-06
8:129099069 G T 0.292669 -3.6971e-05
8:129103830 T C 0.058807 3.1419e-05
8:129108697 A G 1.073760 -1.4580e-05
8:129109974 T A 0.074883 1.3870e-04
8:129111409 G A 0.361817 -2.6127e-05
8:129111907 T C 0.068339 -9.7697e-05
8:129114078 A G 0.054688 4.1476e-05
8:129114232 A G 1.822600 -5.8087e-06
8:129114363 A G 1.090044 -1.0252e-05
8:129114714 T C 0.098203 -2.4412e-05
8:129116275 G C 0.037005 2.6374e-05
8:129119667 C T 0.247291 -2.1259e-04
8:129122576 G A 1.940100 -2.8628e-05
8:129125444 G A 0.430880 1.6737e-05
8:129126459 G A 0.130921 5.4011e-05
8:129127594 T C 0.062555 6.5294e-05
8:129129989 A C 0.217115 -2.2473e-05
8:129136821 A G 0.062085 -1.5062e-06
8:129139206 C T 0.281822 -2.3677e-06
8:129140680 G A 0.825291 4.6532e-05
8:129142456 T C 0.081936 -4.1787e-05
8:129153280 T G 0.232759 -8.1729e-05
8:129155362 C T 0.088255 1.4798e-05
8:129164272 A G 0.037297 4.9062e-05
8:129172633 A G 0.309830 -4.3271e-05
8:129180816 G A 0.087233 -1.9136e-05
8:129187397 T G 0.063837 -1.3867e-05
8:129190365 G A 0.036843 -3.5918e-05
8:129192271 C T 0.453318 1.1336e-06
8:129192349 A G 0.175089 -3.7482e-05
8:129195943 G T 0.109190 5.5152e-05
8:129197301 T G 0.021166 -6.7349e-05
8:129199961 A G 0.069264 4.5795e-06
8:129203826 T C 0.496308 -8.6452e-05
8:129203939 G A 0.020857 -5.8426e-05
8:129210377 C T 1.838472 5.3928e-05
8:129214012 T G 0.853656 1.1339e-04
8:129218144 T C 0.103147 1.2638e-04
8:129223073 T C 0.027401 -8.0164e-05
8:129224939 A G 0.042133 -3.9941e-05
8:129225052 A C 0.020572 -1.9182e-05
8:129225159 C T 0.058673 -2.5773e-06
8:129228732 T C 0.200805 1.4989e-05
8:129229061 A G 1.724705 -1.9182e-05
8:129230169 T C 0.023885 1.1526e-04
8:129242504 T C 0.029699 -1.4591e-04
8:129246415 C T 0.437949 -1.5202e-04
8:129249103 A C 0.089132 1.6040e-06
8:129253823 G A 1.092465 2.6051e-05
8:129255406 A G 0.106746 -1.1051e-04
8:129264047 G C 1.758906 1.2779e-05
8:129264589 G A 0.484889 -4.8400e-05
8:129266528 A G 0.086694 -9.1809e-06
8:129275714 G A 0.058342 -3.4090e-05
8:129276947 T G 0.052782 7.2781e-05
8:129278791 A G 1.864759 1.5285e-05
8:129286041 G A 0.312310 -9.3522e-05
8:129286373 C T 1.249715 9.3296e-06
8:129286885 T G 0.727412 4.4398e-06
8:129286961 A G 0.051870 2.1324e-06
8:129289112 T G 0.149688 2.9497e-04
8:129295457 T C 0.108869 9.1561e-06
8:129297518 T G 0.297363 -9.7034e-05
8:129300304 G C 0.118087 7.6490e-05
8:129304717 T G 0.020205 5.2769e-05
8:129306101 C T 0.936361 4.0636e-05
8:129306178 A G 0.858174 4.1983e-05
8:129308765 G A 0.044525 7.4590e-05
8:129309160 G C 0.860709 5.9384e-05
8:129309414 C A 0.947724 8.3491e-05
8:129309632 T G 0.145374 5.1546e-06
8:129316014 A G 0.706052 -8.5288e-04
8:129322798 T C 0.160366 5.1755e-05
8:129325061 A G 0.077723 4.2113e-05
8:129328032 T C 0.072565 -4.8967e-05
8:129328917 A G 0.030364 -1.4956e-04
8:129338915 G A 0.050079 -6.5377e-05
8:129344553 A G 0.050124 -3.9899e-05
8:129349258 A G 0.035853 3.0664e-05
8:129355154 G T 0.271903 -5.7072e-05
8:129368441 A G 0.101995 -2.7570e-05
8:129373016 C T 0.354660 -1.0794e-04
8:129379187 C T 0.047628 9.7814e-05
8:129381657 G C 0.024953 2.0053e-04
8:129398680 A G 0.075344 -5.8612e-06
8:129403449 A G 0.051864 -4.7099e-06
8:129404653 A G 0.036099 -1.2112e-05
8:129408584 C T 0.146932 -2.1864e-06
8:129412390 C T 0.107866 4.6370e-05
8:129427518 G A 0.073010 -6.1696e-05
8:129428557 T C 0.282536 -4.7035e-05
8:129430211 A C 0.272023 -5.8370e-05
8:129430354 A G 0.057047 6.6139e-05
8:129431327 A G 0.106230 -2.9896e-05
8:129440579 G A 0.023324 -9.7094e-05
8:129457013 G A 1.541125 3.1386e-05
8:129464913 T C 0.074308 4.1355e-05
8:129471447 T G 0.032448 7.5227e-05
8:129473105 C T 0.047057 6.2100e-05
8:129478011 G A 0.174355 -7.2475e-05
8:129479399 C T 0.160937 -2.1338e-05
8:129483280 A G 0.238956 -7.1589e-06
8:129485867 G C 0.058255 -3.6830e-05
8:129490495 G A 0.068962 -2.3202e-05
8:129492318 G A 1.232013 7.6068e-05
8:129494450 G T 0.022616 -7.6270e-05
8:129494981 G A 0.041656 -5.2811e-05
8:129505512 A G 0.323293 -2.5189e-05
8:129514987 G A 0.531232 -9.6096e-05
8:129515441 C T 0.176033 5.1522e-06
8:129516804 T C 0.038676 4.8787e-05
8:129527952 A G 0.057271 1.9937e-05
8:129537048 T C 0.245294 -2.9984e-05
8:129543949 A G 0.259232 -3.2397e-05
8:129545928 G A 1.942086 -8.0273e-05
8:129551262 G A 0.038287 -2.2139e-05
8:129554366 T C 0.092293 1.4679e-05
8:129559715 C T 0.022863 1.8139e-05
8:129560060 T C 0.040919 2.9747e-05
8:129567077 C T 0.066022 -9.4121e-05
8:129567181 C T 0.261273 -4.8464e-05
8:129572403 A G 0.079456 -6.0759e-05
8:129572483 C T 0.076759 -1.1592e-04
8:129574364 A G 0.066103 3.4582e-05
8:129583697 A G 1.354725 2.5584e-05
8:129586776 C T 0.240708 2.1490e-05
8:129587014 T C 0.184625 5.6511e-05
8:129592535 A G 1.666739 -1.5144e-07
8:129593980 C G 0.043503 -3.8567e-05
8:129596877 T C 0.122001 -4.2239e-05
8:129597659 T C 1.580337 1.1158e-04
8:129615091 C T 0.046041 -1.4763e-04
8:129617881 C T 0.625908 -1.2922e-05
8:129617924 T C 0.434366 1.8909e-05
8:129622023 G C 0.092871 1.6218e-04
8:129629894 C G 0.037274 1.6518e-04
8:129631018 C T 0.031630 6.3793e-05
8:129634859 T G 0.033951 1.3187e-05
8:129636084 C T 0.032487 1.4185e-04
8:129642367 C T 0.145978 2.7047e-04
8:129662795 A G 0.022675 6.8324e-06
8:129673753 C T 0.049047 2.5970e-05
8:129679356 G A 0.748961 9.2115e-06
8:129684685 G A 0.293471 -8.7774e-05
8:129688330 A G 0.069011 -5.7559e-05
8:129700091 G A 0.047894 -6.5071e-06
8:129701533 T C 0.278417 1.5291e-05
8:129706010 C T 0.157604 -1.4848e-05
8:129725160 G C 0.182210 -4.0327e-05
8:129725280 T C 0.486223 1.5975e-05
8:129738293 T C 0.100966 1.0483e-05
8:129745068 G A 0.729506 6.9243e-05
8:129751055 T C 1.398624 5.6733e-05
8:129782680 T C 0.055918 4.0366e-05
8:129789148 A G 0.029579 7.0002e-05
8:129793275 T C 0.214866 -1.1912e-05
8:129796929 C A 0.069492 6.1965e-05
8:129803880 C A 0.064058 -1.4228e-04
8:129809119 G A 0.129934 2.4827e-05
8:129809609 C T 0.050082 2.3326e-05
8:129811866 G A 0.437745 1.6429e-05
8:129827641 C T 0.173281 -4.6867e-05
8:129835414 A G 0.030179 4.3524e-05
8:129835913 A C 0.069345 -7.3200e-06
8:129840739 C T 1.306500 3.7798e-05
8:129847569 A C 0.210081 -2.9144e-05
8:129852627 G A 0.042247 5.8613e-06
8:129881753 T G 0.062854 -2.1850e-05
8:129892954 C T 0.415333 -1.8653e-05
8:129901170 T G 0.135387 3.7607e-05
8:129915383 C G 0.062886 -8.8376e-05
8:129926661 C T 0.774323 6.7327e-05
8:129939466 C T 0.247115 -8.2604e-05
8:129946154 A C 0.433175 2.5079e-04
8:129952451 G A 1.001350 1.7847e-05
8:129957683 G A 0.034730 7.1434e-05
8:129960122 C T 0.036057 6.2022e-05
8:129964834 T G 0.127068 8.4970e-06
8:129968597 G A 0.024444 1.2734e-05
8:129976279 C T 0.155566 1.6568e-06
8:129981358 T C 0.839783 1.5585e-04
8:129998183 G A 0.071994 -3.7545e-05
8:130001033 C T 0.490566 -2.1300e-05
8:130001302 C A 0.038751 -4.9203e-05
8:130003263 C A 0.822646 -2.2624e-05
8:130004216 T C 1.264581 1.2752e-05
8:130012381 C T 0.269556 2.1768e-04
8:130018538 G C 0.178828 -3.0540e-04
8:130024642 G A 0.276519 1.8769e-04
8:130024945 C T 0.045755 3.2402e-05
8:130031569 C T 0.040647 -3.0856e-05
8:130031959 T C 0.060738 -2.5178e-05
8:130042857 A G 1.519100 -5.9646e-05
8:130055233 C T 0.268914 -9.6449e-06
8:130067638 T G 0.209711 2.0375e-04
8:130068345 G A 0.192129 -2.1852e-05
8:130068442 T A 0.064503 -1.3755e-05
8:130071923 A G 0.028154 -2.0507e-06
8:130086306 A G 0.048271 -3.5602e-05
8:130093098 A G 0.300622 -1.1411e-05
8:130093404 A G 0.031179 6.9348e-05
8:130117222 C G 0.045122 1.6875e-05
8:130118362 G A 0.031370 -1.8705e-05
8:130128024 C T 0.071929 2.2772e-04
8:130128118 C A 0.490531 2.2628e-05
8:130133651 C T 0.029257 -2.8995e-04
8:130138997 A G 0.040767 -1.7822e-05
8:130142927 A G 0.046797 3.2236e-05
8:130148015 T C 0.052130 1.2787e-04
8:130175513 C T 0.226265 6.7373e-05
8:130175768 G A 0.041215 5.9028e-05
8:130175800 C T 0.572554 -1.0316e-05
8:130176987 T C 0.033405 2.8623e-05
8:130177316 A G 0.047739 5.4405e-05
8:130178770 C A 0.356338 2.3721e-05
8:130190148 T C 0.788026 6.9708e-05
8:130207410 G A 0.237239 4.8666e-05
8:130208039 C T 0.262387 2.4538e-05
8:130222310 A G 0.557091 5.2959e-05
8:130222370 T G 0.048407 -2.4633e-05
8:130227504 C T 1.000279 7.1379e-05
8:130228767 C T 0.042240 1.2609e-04
8:130229419 A G 0.103887 4.8252e-06
8:130230281 A C 0.037953 -5.5592e-06
8:130234167 A G 0.401175 2.1810e-06
8:130234884 A G 0.621562 3.9065e-05
8:130235955 C T 0.031159 -2.0836e-05
8:130237181 T G 0.324358 -4.8915e-06
8:130238601 T C 0.110768 -3.3585e-05
8:130256051 T C 0.031101 2.6135e-05
8:130256356 G T 0.030328 6.8877e-05
8:130258007 A G 0.041935 1.2527e-05
8:130268560 T C 0.085873 -8.7549e-06
8:130274576 T C 0.167078 -1.2144e-06
8:130277805 G A 0.086551 -9.9855e-06
8:130287260 A G 0.070835 4.6409e-05
8:130295803 A G 0.027832 -3.8819e-05
8:130296564 T C 0.052808 2.0154e-05
8:130299533 G A 0.100141 -1.8693e-06
8:130305240 G A 1.212292 6.8249e-06
8:130305930 G A 0.477103 9.1081e-06
8:130316127 A G 0.033817 2.3138e-05
8:130323798 G T 0.159584 -7.7667e-05
8:130327953 C T 0.065688 7.0470e-05
8:130330686 C T 1.755838 3.3778e-05
8:130331264 G A 0.095133 -2.0659e-05
8:130332722 T G 1.167306 4.0281e-05
8:130334913 G T 0.024379 7.6855e-06
8:130346325 C A 0.087817 -3.0008e-06
8:130347078 G A 0.076437 2.7021e-05
8:130348246 G A 0.026180 1.4739e-06
8:130352115 T C 0.057417 4.5163e-05
8:130354240 A G 0.161087 -1.0003e-05
8:130360092 A G 1.131495 2.4280e-05
8:130365025 T C 0.717542 1.7416e-06
8:130367554 T G 1.850462 1.1065e-04
8:130370786 T C 1.145241 3.2787e-06
8:130372746 T C 0.554306 2.3754e-06
8:130376131 A G 0.490813 -2.8525e-05
8:130377654 C T 0.035126 1.7886e-05
8:130383301 G A 0.084289 -6.9444e-05
8:130390408 C A 0.575128 1.9955e-06
8:130390571 T C 0.456113 -7.4814e-06
8:130391966 C T 0.100414 -1.2377e-05
8:130392192 T C 0.117078 2.8884e-05
8:130395548 G A 0.357004 -2.2183e-06
8:130403036 A G 0.026076 -3.1721e-05
8:130404121 T C 0.037359 -3.7796e-05
8:130405474 C A 1.034827 2.9014e-05
8:130412095 G T 0.117035 3.3123e-06
8:130421285 C T 0.501082 5.9537e-06
8:130427757 T C 0.038897 -9.4877e-06
8:130430532 G T 1.028030 3.6927e-05
8:130433339 C T 1.062062 3.8716e-05
8:130448080 G C 0.041718 1.0892e-04
8:130449190 C T 1.935121 4.6537e-05
8:130449535 T C 0.171324 2.0038e-04
8:130454754 C T 0.092695 -1.4636e-04
8:130459030 C A 1.210036 4.6362e-05
8:130463126 C T 0.189098 -6.4608e-06
8:130463999 C T 0.049248 2.7456e-05
8:130470392 A G 0.262104 8.1393e-05
8:130474634 T C 0.074568 -1.1016e-05
8:130476358 C T 0.657339 -4.4062e-05
8:130489370 A G 0.299664 3.5281e-07
8:130495087 A G 0.026777 -6.4981e-05
8:130498393 A G 0.047343 8.2955e-05
8:130498605 G A 0.528662 -8.9284e-06
8:130499223 G A 0.557461 -3.3264e-05
8:130501930 C T 0.024369 -1.3612e-04
8:130505863 T C 0.020695 -2.9228e-05
8:130521307 T G 0.027060 -2.6247e-05
8:130522151 A G 0.024622 -1.1084e-04
8:130522508 C T 1.191032 1.1519e-05
8:130523279 T C 0.055028 -2.8736e-06
8:130523437 G A 0.129129 1.5495e-05
8:130535296 A G 0.763592 1.7078e-06
8:130541448 C T 0.182262 -5.2496e-05
8:130543568 T C 0.322433 1.9920e-05
8:130548988 A G 0.020685 -2.5487e-05
8:130549121 G T 0.028008 -4.7610e-05
8:130550088 A G 0.045817 -4.8204e-05
8:130550921 A G 0.097720 -2.3733e-06
8:130554339 C T 0.026080 -6.1345e-05
8:130555176 A G 0.031283 -5.5253e-05
8:130558460 A G 0.031234 1.4147e-04
8:130564649 A G 1.789945 1.0007e-04
8:130569398 A C 0.146403 6.1110e-05
8:130570917 A G 0.035447 4.6385e-05
8:130572110 C G 0.337490 1.7675e-05
8:130573637 C T 0.140100 -8.2146e-05
8:130577382 G T 0.875928 8.9249e-05
8:130584475 C T 0.478148 -1.2003e-05
8:130589412 G A 0.052377 5.5086e-05
8:130598950 A G 0.124510 -1.4892e-05
8:130599083 A T 0.024593 2.1955e-04
8:130609773 G T 0.020844 -8.7007e-05
8:130621598 A G 0.169883 -2.5745e-05
8:130623190 T C 0.118236 6.0150e-05
8:130624121 C T 0.243412 8.1835e-06
8:130624988 C T 0.180470 -1.1920e-04
8:130629300 A G 0.607443 1.3342e-05
8:130634789 G A 0.567805 -7.7933e-07
8:130643647 C T 0.204697 -4.4199e-05
8:130645692 G A 0.116613 1.2255e-04
8:130647112 G A 0.079514 9.0930e-05
8:130647309 A G 0.602717 -1.1744e-05
8:130666350 A G 1.724322 1.1623e-04
8:130666609 C T 0.056499 1.2617e-05
8:130667370 A C 0.023389 1.2763e-05
8:130667601 C A 0.206222 -5.5207e-05
8:130676511 A G 0.586085 1.5089e-05
8:130677813 A G 0.077398 1.3412e-04
8:130685457 G T 0.342784 4.7931e-04
8:130694201 A G 0.081257 1.2541e-04
8:130697170 G A 0.427125 1.1739e-07
8:130699140 C T 0.638452 -5.4777e-05
8:130699861 G A 1.948912 -1.1999e-04
8:130700282 T C 0.295867 -7.1333e-05
8:130701417 T C 1.465152 -1.3201e-04
8:130704068 T C 0.090735 2.9992e-05
8:130704553 T C 0.033399 -2.6613e-07
8:130705311 A C 1.894052 -2.4756e-05
8:130705625 A G 0.072309 -8.2356e-05
8:130706951 C G 0.079592 3.4706e-05
8:130707647 C T 0.070757 3.3402e-05
8:130707656 T C 0.055522 4.3531e-05
8:130708114 C T 0.750116 3.5889e-05
8:130711839 C G 0.167951 -2.8557e-05
8:130718662 T C 0.133365 -3.9025e-06
8:130725665 T C 0.404317 -7.5407e-05
8:130733445 T C 0.099258 -6.9422e-05
8:130735983 A G 0.100355 -8.8957e-05
8:130755611 A C 0.464402 5.8613e-05
8:130758181 A G 0.039832 9.9322e-05
8:130758700 C T 0.085879 5.3088e-05
8:130760850 G A 0.924932 2.4274e-06
8:130762616 G A 0.071533 2.7965e-05
8:130762837 T C 0.096908 5.1407e-05
8:130763236 A G 0.131271 4.5012e-08
8:130773291 C A 0.035239 -2.1969e-05
8:130773915 A G 0.273250 -1.3144e-06
8:130774897 C T 0.380821 1.5633e-04
8:130786737 G A 0.404252 5.9078e-04
8:130787530 T G 0.052377 7.0269e-05
8:130789472 T C 0.260053 -8.0726e-05
8:130789767 A G 0.113270 -2.9560e-05
8:130804169 A G 0.749967 -1.3761e-05
8:130812253 A G 0.099352 -9.0366e-05
8:130830683 T C 0.332456 -3.8805e-07
8:130832513 A G 0.063915 -1.6889e-04
8:130837596 A G 1.190685 8.0193e-05
8:130850943 C T 0.415810 9.7540e-05
8:130863679 T A 1.942404 7.6590e-05
8:130864456 G A 0.122212 8.0623e-06
8:130875935 T C 0.024866 1.5474e-04
8:130887758 A G 0.020620 3.6088e-05
8:130898478 G A 0.169776 1.8688e-05
8:130899489 C G 0.458745 -3.5658e-06
8:130902458 T G 0.029397 1.4934e-04
8:130909688 C T 0.059014 -5.8480e-05
8:130916295 A G 0.047339 -3.7729e-05
8:130916529 T C 0.029004 9.7804e-05
8:130916615 A C 0.037349 -2.5194e-05
8:130922524 A G 0.906565 4.4772e-05
8:130929097 T C 0.184797 7.3517e-05
8:130929372 C T 0.196553 -1.3006e-06
8:130930758 G A 0.096503 -9.9070e-06
8:130930831 C T 0.051487 -4.2632e-05
8:130931098 A G 0.033941 -4.6437e-05
8:130932174 T C 0.932505 3.8328e-05
8:130938889 A G 0.104659 -1.7130e-05
8:130939125 G A 0.126026 1.1164e-04
8:130961764 T C 0.188332 3.5502e-05
8:130961784 A T 0.073640 -2.2098e-05
8:130967897 C T 1.341700 -2.3124e-04
8:130980472 T C 0.120914 -1.3786e-05
8:130981908 A C 0.438193 2.4420e-06
8:130991818 G T 0.482251 -1.4869e-05
8:130999406 A G 0.032419 -1.0570e-04
8:131005345 G A 0.627345 9.1235e-06
8:131011274 T C 0.061504 4.5616e-05
8:131016944 A G 0.160321 1.3933e-04
8:131024198 C T 0.643775 5.6574e-05
8:131026260 G A 1.081809 5.8447e-05
8:131039109 C T 1.091968 3.3022e-05
8:131048791 C T 0.894860 -9.0995e-06
8:131054290 C A 0.063906 4.3298e-05
8:131057877 T C 0.126162 9.1932e-06
8:131059500 C G 0.627702 -3.8797e-05
8:131060710 T C 0.029410 1.5826e-06
8:131063968 G A 0.023769 -1.6704e-05
8:131078287 C T 0.169701 8.6665e-05
8:131092413 C T 0.058187 3.4835e-05
8:131099914 C A 0.159805 3.1635e-05
8:131102583 T C 0.035161 6.4541e-05
8:131118180 G A 0.105136 6.6245e-05
8:131122500 T C 0.046155 -8.0494e-05
8:131124559 C T 0.928769 -2.6864e-05
8:131125713 T C 0.350496 -1.4154e-05
8:131129121 T C 0.052734 -1.2244e-05
8:131130002 T C 0.032980 4.6019e-06
8:131131148 A G 0.042688 -8.9472e-06
8:131139097 G A 0.037274 -5.9388e-05
8:131140729 T G 0.170574 5.1137e-06
8:131149714 T C 0.103922 1.8819e-05
8:131156638 T C 0.050579 5.7063e-05
8:131159875 C T 0.041120 8.4344e-05
8:131165000 T C 0.079008 1.7439e-05
8:131177695 T C 0.023649 -1.5233e-05
8:131177891 G C 0.092942 -5.5254e-05
8:131182323 C G 0.175806 -1.3998e-05
8:131193223 T C 0.035093 -3.0947e-05
8:131200560 C T 0.046330 3.1398e-05
8:131206317 A G 0.037287 1.5293e-05
8:131220626 T C 0.045444 -6.2933e-05
8:131224976 C T 0.413434 -1.6529e-05
8:131226193 T C 0.053824 -9.5920e-06
8:131247022 C T 0.587062 -1.9689e-05
8:131257748 G C 0.058401 8.8154e-06
8:131259140 A C 0.213853 -4.0547e-05
8:131260239 A G 0.169776 3.0086e-06
8:131277252 G T 0.212350 1.1881e-05
8:131331492 T C 0.051065 3.2266e-05
8:131336640 G A 0.052773 3.8345e-05
8:131339410 T G 0.054029 -4.3970e-05
8:131342304 G T 0.024035 -1.9045e-05
8:131352319 C A 0.025937 -9.4907e-06
8:131354150 A G 0.039920 8.0569e-05
8:131374673 C T 0.047378 -7.9883e-05
8:131384889 G A 0.171921 2.0365e-06
8:131386853 A G 0.029764 3.7334e-06
8:131390803 T G 0.079583 -1.0969e-05
8:131391849 G T 0.020426 -2.0487e-05
8:131395838 T C 0.081829 -7.8862e-06
8:131403992 T C 0.132440 1.5610e-05
8:131408366 C T 0.057885 7.6805e-05
8:131408566 C T 0.167916 8.9491e-05
8:131411149 T G 0.100122 -6.4393e-05
8:131411249 C T 0.615901 1.2430e-05
8:131435691 C T 0.230234 -2.6329e-05
8:131438202 A G 0.057349 1.8123e-04
8:131442851 C T 0.360915 -6.4139e-05
8:131443061 A G 0.113189 4.4594e-05
8:131446028 A G 0.049488 -5.2053e-05
8:131452908 T C 0.086892 -3.0395e-05
8:131455229 A G 0.070511 -2.7391e-05
8:131460254 A G 0.141469 5.8890e-07
8:131469609 A G 0.198108 3.4335e-05
8:131478440 T G 0.808364 -1.0209e-04
8:131489046 C A 0.908171 -1.0240e-04
8:131489299 G A 0.491284 7.9027e-06
8:131490336 A G 0.129295 5.4682e-05
8:131501298 G A 0.374118 -1.2195e-04
8:131504525 C G 0.615661 -3.2929e-05
8:131506915 G A 0.597426 -6.7127e-05
8:131511982 A G 0.819390 -2.1523e-05
8:131512403 A G 0.148081 1.8850e-05
8:131516058 C T 0.056765 4.4610e-04
8:131518217 G T 0.652367 -3.1587e-05
8:131518268 C T 0.854425 3.4183e-06
8:131518709 C T 1.973093 -7.1183e-05
8:131519040 C G 0.022555 1.0196e-05
8:131521571 G A 0.143053 -3.2960e-05
8:131523839 G A 0.367650 -1.3654e-05
8:131526228 A G 0.044311 1.3072e-06
8:131531571 A C 0.925523 -2.2937e-05
8:131534900 T G 0.082098 1.2258e-04
8:131538921 T C 0.397997 6.8777e-06
8:131541781 A G 0.063458 -5.0072e-05
8:131544257 T C 1.004122 1.1966e-05
8:131550333 T C 0.372362 -1.0061e-05
8:131550957 A T 0.319914 3.3643e-05
8:131553214 G T 0.336880 -1.7335e-05
8:131554104 C T 0.443227 -1.6912e-04
8:131554154 A C 0.089213 -2.1008e-06
8:131555458 A G 0.855142 3.9496e-05
8:131555522 A C 0.052938 -6.3115e-05
8:131562161 T C 0.090608 -6.3523e-06
8:131565700 A G 0.068453 -1.2128e-05
8:131570062 T C 0.118077 1.9707e-05
8:131571545 T G 0.052555 -9.8162e-05
8:131573127 G A 0.589893 -1.9984e-05
8:131576659 A G 0.042351 3.7844e-06
8:131584754 A C 0.323894 -4.6424e-05
8:131585963 T G 0.245025 -4.2469e-07
8:131586124 G A 0.222149 -2.9651e-05
8:131589205 T C 0.102465 -5.3081e-05
8:131592090 A G 0.417115 7.9423e-06
8:131596552 G A 0.565926 -3.7424e-05
8:131602193 G A 0.697798 5.6958e-05
8:131604536 G A 0.021058 -3.0181e-05
8:131611284 A G 0.117590 1.3644e-05
8:131618695 A G 1.907931 2.5694e-05
8:131620314 C T 0.396180 3.4674e-05
8:131623265 G A 0.131972 -1.2759e-05
8:131631580 T C 0.060183 1.0767e-04
8:131632412 T C 0.228118 -7.1573e-06
8:131636781 T C 0.922982 7.0916e-06
8:131639978 T C 0.262770 7.6150e-05
8:131641096 A G 0.105347 -1.1198e-05
8:131641281 T C 1.282744 7.5873e-07
8:131647772 A G 0.060958 -3.0706e-05
8:131648042 G A 0.118282 -8.2137e-06
8:131648228 G A 0.089560 1.8567e-06
8:131648838 T C 0.038524 -1.1291e-04
8:131648917 G A 0.156776 5.6679e-05
8:131649028 T C 0.904101 4.0679e-05
8:131649645 T C 0.187916 -5.1304e-05
8:131650003 A G 0.031666 8.9613e-05
8:131650813 G A 0.924520 6.7672e-06
8:131650859 T C 0.178766 -1.1145e-04
8:131651760 G A 0.223584 3.5197e-05
8:131651990 T G 0.036300 1.4001e-05
8:131652084 T C 0.047167 1.3075e-05
8:131652191 C T 0.191071 1.9692e-05
8:131652548 A C 0.949412 -7.6123e-05
8:131654196 C A 0.785712 -9.8610e-07
8:131658342 T C 0.075324 -1.1566e-04
8:131659295 C T 0.353375 -1.1683e-05
8:131659804 T C 0.034639 2.9001e-05
8:131664054 A G 0.396650 -1.3708e-05
8:131666915 C G 0.181301 -4.0193e-05
8:131668599 T C 0.159071 -4.1600e-05
8:131670595 T C 0.292020 1.0299e-05
8:131672568 C T 0.504114 -1.1698e-05
8:131681862 T C 0.036473 2.5371e-05
8:131683572 G A 0.063110 7.6512e-05
8:131686686 A G 0.261747 7.8486e-06
8:131687013 C T 0.108178 -4.1284e-05
8:131691524 C A 0.273107 2.2448e-05
8:131691963 T C 0.091202 2.5343e-05
8:131705786 T C 0.085185 -5.0579e-06
8:131711604 T C 0.036352 4.2021e-05
8:131720773 C T 0.417177 -1.8452e-05
8:131728942 T C 0.092994 -1.8130e-05
8:131729474 T C 0.135001 4.3366e-05
8:131729885 G A 0.373855 -2.6225e-06
8:131741221 A G 0.108807 -3.3155e-05
8:131741257 C T 0.390620 3.9350e-05
8:131745564 C T 0.191402 1.9736e-05
8:131746474 T C 0.051666 1.1060e-04
8:131747584 T C 0.092880 -3.9610e-05
8:131753449 G A 0.227349 3.7965e-06
8:131755543 T A 0.041818 5.8790e-06
8:131761368 A G 0.365689 1.6575e-04
8:131762945 C T 0.020617 1.4049e-05
8:131765265 C T 1.170730 6.6890e-06
8:131769694 G A 1.352349 2.7457e-05
8:131771222 C T 0.382606 -6.9532e-05
8:131772959 C T 0.127931 -2.6980e-05
8:131777445 C T 0.146955 -3.5012e-05
8:131778104 A T 0.649949 -5.8044e-05
8:131778235 C T 0.511560 -4.4850e-05
8:131778855 T C 0.574105 5.2024e-05
8:131778872 G A 0.844843 -1.9555e-05
8:131780406 A G 0.084412 -3.2166e-05
8:131782164 C T 0.049848 -1.2767e-04
8:131788694 G T 0.282575 -9.8953e-06
8:131792177 G C 0.044330 -5.9810e-05
8:131793283 A G 0.115461 -1.1695e-05
8:131795489 A G 1.202993 1.7270e-04
8:131812033 A G 0.285123 -1.1294e-05
8:131813433 C A 0.262578 1.2452e-04
8:131825736 G T 0.212181 2.6510e-06
8:131826700 A G 0.440517 8.1026e-06
8:131829520 T C 0.477943 -8.4517e-05
8:131835695 C T 0.036917 -6.9471e-05
8:131848260 T C 0.020656 3.8268e-06
8:131848465 G A 1.639673 8.5086e-05
8:131856583 C T 0.473769 -9.8461e-06
8:131861364 A G 0.046752 -7.9500e-06
8:131862097 T C 0.047502 -1.3873e-04
8:131865185 C T 0.104679 -2.6389e-06
8:131865685 A G 0.031805 -8.0378e-05
8:131872161 T C 0.042922 -1.0966e-04
8:131878963 G A 0.122440 9.7325e-06
8:131879659 T C 0.776598 1.3218e-05
8:131884886 C T 0.429144 2.4755e-05
8:131892909 C T 0.806219 -1.8822e-05
8:131896535 T C 0.105539 -3.5948e-06
8:131897725 T C 1.516402 3.6212e-05
8:131901984 T C 1.368347 -1.7094e-06
8:131905190 A G 1.145040 8.1617e-06
8:131910823 A G 0.030273 4.5671e-05
8:131914129 A G 0.045853 1.2157e-05
8:131914317 C A 0.195057 1.5576e-05
8:131921592 G A 0.368120 -1.6450e-06
8:131930260 A C 0.704753 -3.3514e-05
8:131943782 A C 0.064876 3.4469e-05
8:131954652 C T 0.487509 -6.1904e-05
8:131960656 C T 0.180613 1.5191e-05
8:131965372 T G 0.115419 -3.1773e-05
8:131970428 T C 0.148720 -4.0737e-05
8:131976120 G A 1.660595 -2.4470e-05
8:131976345 A G 1.832698 -2.4209e-05
8:131978175 G A 0.114111 2.8936e-05
8:132002356 T C 0.021974 6.0445e-05
8:132002814 T C 0.315205 -3.2913e-05
8:132016858 T C 0.063269 1.6180e-05
8:132021963 A G 0.980500 9.0238e-06
8:132028015 A G 0.096071 1.4169e-05
8:132029264 T C 0.067187 -7.6899e-05
8:132044385 A G 1.372463 -1.7057e-05
8:132049993 A G 0.038891 1.2825e-04
8:132051970 A C 0.032178 4.9941e-05
8:132057526 G A 0.151969 4.2552e-05
8:132059157 G A 0.082452 5.2831e-05
8:132059462 A G 0.055996 1.0078e-04
8:132060001 A C 0.104208 -5.8850e-05
8:132064407 A G 0.053438 -4.6354e-05
8:132065759 T C 0.033292 -6.0511e-05
8:132081604 C T 0.289274 -1.9936e-04
8:132097118 A C 0.259657 -1.1400e-05
8:132119320 C T 1.845505 7.1967e-05
8:132122164 T C 0.102530 4.3790e-06
8:132123942 T G 0.158931 -4.6886e-05
8:132127890 C A 0.079651 3.6559e-07
8:132132056 T C 0.023804 1.3757e-05
8:132135235 T C 0.138214 -9.4448e-06
8:132145040 C T 0.214651 -1.6352e-05
8:132146269 A G 1.233486 -1.2730e-05
8:132154692 T C 0.103825 5.9646e-05
8:132155697 C T 0.070829 -4.5410e-05
8:132163574 T G 0.413853 1.9054e-05
8:132163814 C T 0.474133 4.0200e-05
8:132163988 C T 0.796501 -4.6977e-05
8:132180664 A C 0.939775 1.9267e-06
8:132183949 C T 0.385599 -4.6263e-05
8:132191659 G A 0.182564 2.2497e-05
8:132191936 T C 0.305536 -2.1498e-06
8:132199681 A C 0.042299 9.2575e-06
8:132201950 G A 0.045213 -5.0529e-05
8:132206415 C T 0.056512 8.0195e-05
8:132212990 T C 0.104861 -6.3869e-05
8:132214331 A G 0.064324 6.8079e-06
8:132214892 A G 0.031299 5.5250e-06
8:132215578 A G 0.051111 -5.7559e-05
8:132216978 A G 0.098281 -3.2507e-05
8:132219983 G T 0.278619 -5.6055e-06
8:132225617 A C 0.045096 -1.8030e-05
8:132226651 T C 0.139467 -1.4385e-07
8:132230276 T C 0.138402 1.2156e-05
8:132235416 G C 0.278434 -8.6503e-06
8:132242260 A G 0.022636 6.9849e-06
8:132243652 T G 1.249387 -2.4257e-06
8:132251122 G A 0.053055 5.1468e-05
8:132252439 G A 0.143501 -2.3849e-06
8:132256517 A G 0.084555 1.3667e-04
8:132257985 T C 0.036115 8.8176e-05
8:132261335 T C 1.223892 -6.5953e-06
8:132261651 T G 0.026219 1.2282e-06
8:132268731 A C 0.497947 -5.6273e-05
8:132273362 G C 0.129424 7.8256e-05
8:132273687 G A 1.643285 -1.5425e-05
8:132287844 T C 0.366708 -3.5944e-05
8:132291576 C T 0.101722 6.4292e-07
8:132292717 A C 0.634123 -1.4488e-06
8:132296996 G A 0.092517 5.8250e-05
8:132303495 G T 1.391162 -3.3250e-05
8:132306882 A G 1.183077 -2.9955e-06
8:132309044 C G 0.122021 -6.5068e-06
8:132320873 C G 0.192564 4.0081e-05
8:132328154 T C 0.897090 -3.1160e-05
8:132328862 C T 0.188250 1.3501e-05
8:132329323 G T 0.890313 -2.7723e-05
8:132330641 T C 1.774800 -3.9518e-05
8:132337843 A G 0.079979 -5.3139e-05
8:132338543 A C 0.093935 7.6621e-05
8:132340423 A G 0.584229 -4.8414e-05
8:132345552 A G 0.259008 -1.1672e-06
8:132351580 A G 0.360175 -1.0256e-04
8:132353735 A G 1.359613 -3.9913e-05
8:132356829 C G 0.103864 -1.2519e-05
8:132358549 A G 1.701926 -5.5209e-05
8:132358915 G A 1.391714 -3.5111e-05
8:132358990 C A 1.051585 4.2402e-05
8:132359092 T C 0.054892 -3.4766e-05
8:132359241 A G 1.113958 1.7204e-04
8:132359898 A C 0.694568 -6.0944e-06
8:132363722 C A 0.624996 3.7218e-05
8:132365930 C G 0.161755 1.9108e-05
8:132377428 C T 0.095000 -8.3149e-05
8:132377656 G C 0.078862 -4.2327e-06
8:132389407 A T 0.037862 -4.8358e-05
8:132391368 C A 0.031708 3.5640e-05
8:132392888 C T 0.045703 -1.2174e-05
8:132393015 G T 0.155861 1.3706e-04
8:132398682 T C 1.154076 -2.6276e-05
8:132404887 C T 0.141680 6.7023e-05
8:132405004 A G 0.036683 7.1884e-05
8:132406256 G A 0.181087 1.3193e-06
8:132407091 A G 0.061286 -2.8495e-05
8:132411924 A G 0.871033 -1.3374e-04
8:132416892 T C 0.171077 1.7357e-05
8:132424218 A G 0.030861 2.8572e-05
8:132426760 C T 0.694507 3.3010e-05
8:132428003 G A 1.814840 -5.9413e-05
8:132431443 C T 0.078184 -1.7344e-05
8:132433065 C T 0.044759 -7.6611e-05
8:132437600 G A 0.052542 -7.7169e-05
8:132437929 A G 0.910888 -8.4642e-05
8:132445019 A C 0.084951 -1.9160e-06
8:132455149 G T 0.039303 2.5317e-05
8:132456374 T C 0.136523 6.1486e-05
8:132458270 G A 0.905250 -5.9438e-05
8:132458949 T C 0.272666 -5.4732e-05
8:132468681 T C 0.050429 -4.1144e-05
8:132476129 C T 0.182947 -2.8513e-05
8:132482595 C T 0.578400 4.6523e-05
8:132491640 A C 0.044006 1.8562e-05
8:132495739 A C 0.142612 6.6849e-05
8:132495773 T C 0.070339 -9.6937e-05
8:132505169 G A 0.218115 -2.3208e-05
8:132505408 G A 0.024639 5.5795e-05
8:132511008 A G 1.836249 1.1286e-05
8:132515975 T C 0.781681 4.1225e-05
8:132520077 A G 0.030786 -5.7816e-05
8:132520387 T C 0.060585 -7.6564e-05
8:132523728 C T 1.022516 -1.3692e-05
8:132528118 G A 0.076593 1.1567e-04
8:132529581 C G 0.139431 2.0340e-05
8:132529783 T C 0.028644 -1.9622e-04
8:132532229 A G 0.394498 3.9949e-05
8:132536959 A G 0.023817 -2.0496e-05
8:132538742 G A 0.203067 -4.6041e-05
8:132538771 T C 0.029345 1.9103e-04
8:132540903 T C 0.026278 -7.9289e-05
8:132542601 C T 0.984342 1.2045e-05
8:132554452 A G 0.081115 6.4164e-05
8:132564658 T C 1.617550 4.9241e-05
8:132576738 C T 0.043412 2.1515e-04
8:132578674 A G 0.635320 1.1441e-05
8:132593898 G A 0.087071 -3.1430e-05
8:132600033 A G 0.066833 -1.9767e-05
8:132600672 A G 1.033704 -1.1786e-05
8:132604391 T G 0.068356 -2.4987e-05
8:132611306 C T 0.143845 -1.1458e-05
8:132613469 G A 0.376280 4.4626e-05
8:132619806 A G 0.026781 -3.1359e-05
8:132636887 T G 1.365981 5.7972e-06
8:132637146 A C 0.052708 -1.5035e-04
8:132638331 T C 0.414460 1.7185e-04
8:132663397 T C 0.057067 -2.9390e-05
8:132664195 A G 0.053571 -8.5425e-05
8:132668850 G A 0.142917 -3.6505e-05
8:132670760 G T 1.723092 1.2023e-05
8:132673334 C T 1.838968 -5.0475e-06
8:132689083 G A 0.034015 6.0427e-05
8:132692841 G A 0.045619 -5.1437e-05
8:132696305 T C 0.401250 -1.7414e-07
8:132699222 G A 0.035122 -1.6139e-05
8:132701883 T C 0.341748 1.1896e-04
8:132712107 G A 0.036713 -6.0772e-05
8:132712716 G A 0.021867 -4.8001e-05
8:132714206 A G 0.124588 6.2179e-05
8:132715193 A G 0.259949 -1.7237e-05
8:132716521 G A 0.035337 8.9467e-06
8:132718862 A G 0.024668 4.3014e-05
8:132721564 C T 0.293922 4.3055e-06
8:132725091 A G 1.319801 4.2275e-05
8:132725521 A G 0.080482 -5.0371e-05
8:132726633 T C 0.064805 -1.8950e-05
8:132727027 C A 0.327039 1.0243e-05
8:132731297 T C 0.029510 -4.0623e-05
8:132731452 T G 0.960483 4.1723e-05
8:132737061 A G 0.056473 2.6120e-05
8:132738156 T C 0.251549 6.3413e-05
8:132738302 A G 0.043451 1.9008e-05
8:132740274 A G 0.054603 2.3603e-07
8:132746784 C A 0.058180 -6.7023e-05
8:132762048 G A 0.031273 3.9666e-06
8:132770828 A G 0.032383 3.2211e-06
8:132773371 G A 0.153602 4.3534e-05
8:132781929 A C 0.047479 -1.6644e-05
8:132795112 T G 0.089021 -4.8762e-05
8:132796331 A G 0.174953 -2.2453e-05
8:132806197 A G 0.102699 8.1354e-05
8:132838921 C T 0.137172 1.0321e-04
8:132844780 C T 0.024291 5.3704e-05
8:132844864 C T 0.041312 -2.5845e-05
8:132849156 C T 0.795112 1.0443e-06
8:132852258 T C 0.089430 -3.6993e-05
8:132868221 G A 0.864879 3.6332e-05
8:132868699 A G 0.060449 -2.7874e-05
8:132881255 A G 0.231120 5.2279e-05
8:132889906 G A 0.274399 1.5130e-05
8:132898656 T C 0.031425 2.5555e-05
8:132898892 T G 0.513618 4.2713e-05
8:132900471 T C 0.031175 -3.8590e-05
8:132920828 T C 0.033843 -6.1475e-05
8:132923442 A G 0.334721 6.2015e-05
8:132936961 T C 0.059858 1.8145e-05
8:132943652 C T 0.653097 2.6486e-05
8:132947985 A G 0.028871 -2.9129e-05
8:132952527 G A 0.029523 1.3078e-06
8:132955121 C T 0.142177 1.9014e-05
8:132962701 T C 0.626693 3.5319e-05
8:132965844 A G 0.038397 7.8392e-05
8:132968567 A G 1.629848 1.1956e-05
8:132969904 A G 0.025697 1.7162e-05
8:132982824 G A 0.976799 -6.9653e-06
8:132983982 G A 0.033162 -2.4683e-06
8:132984334 G A 0.079758 1.8667e-05
8:133002834 G A 0.431484 -1.3124e-05
8:133027564 T G 0.026651 -7.2731e-05
8:133035311 C T 0.634545 5.5434e-06
8:133036251 A G 0.924114 3.6705e-05
8:133037144 T G 0.613944 -1.4444e-05
8:133048502 G A 0.165368 -5.3441e-05
8:133049035 A G 1.433723 1.6010e-05
8:133053318 C T 1.425317 5.4928e-06
8:133054704 A G 0.033895 -2.6017e-05
8:133056237 G A 1.259956 9.1327e-06
8:133056334 C T 0.553544 2.2377e-05
8:133062332 C G 0.515153 1.9636e-05
8:133062634 A C 0.596222 1.2449e-05
8:133065108 T C 0.167922 -4.2952e-06
8:133067265 T C 0.047667 5.3015e-05
8:133067315 A G 1.300771 9.8056e-06
8:133067537 A G 0.040040 -1.7332e-05
8:133070825 A G 0.048933 5.6344e-05
8:133072858 C T 0.142699 -2.9318e-05
8:133077371 G T 0.085308 -3.5343e-05
8:133080830 T G 0.179896 -1.1861e-04
8:133081002 G C 0.030228 2.1372e-05
8:133086362 A C 0.035223 -1.5463e-05
8:133088960 A G 0.050884 -1.4097e-04
8:133089975 G A 1.538009 -3.1903e-05
8:133091680 T C 0.031033 1.6708e-06
8:133092138 A G 0.654795 -1.8265e-05
8:133101576 G T 0.065022 -3.7457e-05
8:133102651 G A 1.901436 -1.0644e-05
8:133103290 C T 0.114997 -2.9809e-05
8:133105833 T G 0.268690 7.9700e-05
8:133107657 C T 0.050721 6.6456e-05
8:133112481 A G 0.028981 1.2924e-05
8:133112917 G A 0.330810 -6.2659e-05
8:133116251 T C 1.184609 2.2712e-05
8:133124902 G T 1.019526 3.4683e-05
8:133129541 G A 1.969633 -1.1752e-05
8:133131730 T C 0.538454 -3.1468e-05
8:133132221 C A 0.231471 -6.1345e-05
8:133137686 T C 0.029686 4.7493e-05
8:133141084 T G 0.539694 -4.1279e-05
8:133148516 T G 0.086077 1.7894e-05
8:133148934 T C 1.778500 2.8888e-06
8:133150103 T C 0.450475 -8.6468e-06
8:133156106 A G 1.747341 3.5281e-05
8:133156405 T C 0.022425 -6.7387e-05
8:133161324 T C 1.051406 1.2982e-04
8:133162001 A G 0.438381 3.7772e-05
8:133183864 A C 0.049387 1.2439e-04
8:133185960 A G 0.144679 7.6922e-06
8:133187309 T C 0.078002 -9.1256e-06
8:133192835 G A 0.050806 -1.8686e-04
8:133195739 C T 0.115039 5.8842e-05
8:133200726 C A 0.078281 1.0111e-04
8:133212468 C T 0.040351 -7.9941e-05
8:133217217 C T 1.385900 1.2860e-04
8:133219987 G A 0.892572 9.1798e-07
8:133229489 A G 0.028686 -1.9104e-04
8:133231539 T C 0.110567 -1.5612e-04
8:133231809 T C 0.103802 3.1182e-05
8:133234544 C T 0.078106 -3.2361e-05
8:133245240 T C 0.082014 -2.3072e-05
8:133254508 A G 0.038005 1.1488e-04
8:133265118 G T 1.239738 1.6080e-06
8:133272932 A G 1.523040 -2.1972e-05
8:133273304 A C 1.063941 -1.4567e-05
8:133276712 A G 0.068680 2.4263e-05
8:133282546 C T 0.035989 3.0140e-05
8:133288235 T C 0.077535 -1.0003e-04
8:133289632 T C 0.043120 -4.4350e-05
8:133291497 T C 1.061854 -4.0783e-05
8:133293335 G A 0.107843 9.8339e-06
8:133299453 A G 0.032305 4.6025e-06
8:133304768 A G 0.033237 -8.3475e-06
8:133305181 A C 0.033295 3.9476e-05
8:133310237 C T 0.126007 2.7807e-05
8:133314480 T C 0.095850 -5.3344e-05
8:133315127 A G 0.271887 -2.5704e-05
8:133320536 C T 1.412720 -3.2505e-05
8:133321356 T C 0.045661 1.7993e-05
8:133325534 A G 0.023704 1.3619e-05
8:133325922 C T 1.003174 -5.8767e-05
8:133331038 G A 0.163125 2.0475e-05
8:133337663 G T 0.528869 3.3634e-04
8:133339397 C A 0.355812 -2.2462e-05
8:133340776 T C 0.994635 2.1754e-06
8:133342410 A G 0.035625 -4.4329e-05
8:133347644 A G 0.024470 4.4527e-06
8:133348013 A G 0.841841 8.2143e-06
8:133348648 C A 1.498051 -1.5137e-05
8:133349985 A C 0.455064 -8.5437e-06
8:133353133 T G 0.037138 -2.2319e-05
8:133353397 T G 0.031403 7.0953e-05
8:133354450 T C 0.229348 -1.4915e-05
8:133355342 C T 1.817673 -1.4984e-05
8:133355895 A C 0.051017 3.9474e-05
8:133356958 A G 0.129389 -5.8762e-05
8:133361917 T C 0.696448 4.7652e-05
8:133362019 T G 0.386550 -2.9774e-05
8:133363129 G A 0.344861 -3.0006e-05
8:133364229 T G 0.603385 -2.3316e-05
8:133367096 T C 0.488768 -1.2896e-05
8:133368064 A G 0.057077 -5.6045e-05
8:133370727 A G 0.099606 -1.2112e-05
8:133371119 A G 0.182869 -2.7848e-05
8:133372642 C T 0.135286 -3.8982e-05
8:133373048 G A 0.066940 -2.5421e-07
8:133375919 C T 0.029747 1.9117e-05
8:133379521 G A 0.842308 -2.2341e-05
8:133383299 T C 0.029812 8.2133e-06
8:133394038 G C 0.049923 -5.1321e-05
8:133408778 G A 1.792015 -2.2474e-05
8:133410500 T C 0.134903 2.2291e-05
8:133413189 G A 0.025401 8.4475e-05
8:133414634 G A 1.338659 7.3462e-06
8:133418373 C T 0.049725 5.9706e-05
8:133418947 C T 0.410993 2.9363e-05
8:133419545 G A 1.927756 -2.6315e-05
8:133423791 A G 0.114932 3.7710e-05
8:133426855 C T 0.306480 8.7205e-05
8:133436423 A G 0.033840 7.7636e-05
8:133436942 C T 0.463243 1.3576e-04
8:133437151 C T 0.033029 7.7701e-05
8:133437168 T C 0.041494 -4.5741e-06
8:133437574 A G 0.052075 2.8776e-05
8:133438861 A G 0.560181 3.9873e-06
8:133441144 A C 1.248826 -1.4566e-05
8:133441387 T C 0.021490 6.1806e-05
8:133443820 A G 0.041627 -2.8246e-05
8:133445414 C A 0.453032 -2.3855e-05
8:133452802 A C 0.299758 8.3588e-05
8:133456441 G T 1.663078 -4.9317e-05
8:133457194 C T 0.036505 4.0351e-05
8:133457294 T C 0.045840 2.2143e-04
8:133458487 C A 1.148146 1.9812e-05
8:133460124 A G 0.115935 -2.4163e-05
8:133461462 C T 0.067060 -5.0328e-05
8:133462140 G C 0.110917 1.9364e-04
8:133464155 C A 0.094993 -1.6097e-05
8:133464538 G A 1.868924 1.7243e-04
8:133467822 C T 0.072789 8.1036e-05
8:133470249 C T 0.295243 -5.0493e-05
8:133474876 G A 0.467508 9.3595e-06
8:133476633 C T 0.509995 4.0094e-06
8:133479962 G A 0.045181 -1.0537e-05
8:133481225 A G 0.420909 -2.2121e-05
8:133487525 A C 1.837352 7.6342e-05
8:133489801 G T 0.038965 6.3736e-05
8:133491058 T C 0.407845 8.1294e-05
8:133491779 G A 1.421166 5.6146e-05
8:133495045 A G 0.118710 -3.6543e-05
8:133497127 A G 0.645742 1.2783e-05
8:133499220 T C 0.081368 -3.1166e-06
8:133500319 A G 0.545754 4.7887e-05
8:133506571 G A 0.099625 7.1406e-06
8:133507225 G A 0.519885 1.5954e-05
8:133511217 A C 1.275363 2.6746e-05
8:133511633 G T 0.071407 7.9822e-05
8:133513572 C T 0.033866 -6.5791e-05
8:133519098 C T 0.417865 9.4319e-05
8:133519265 T C 0.113368 5.2149e-05
8:133519394 G A 0.184258 -4.0001e-05
8:133525775 G A 0.109437 1.4221e-04
8:133527291 C A 0.631925 9.3917e-07
8:133528579 G A 0.488596 3.7077e-05
8:133529038 G A 1.408462 -1.1733e-05
8:133529334 T C 0.035288 2.5823e-06
8:133536025 A G 0.740031 2.2191e-05
8:133538110 T C 0.055723 3.8936e-05
8:133538963 C T 1.324238 -1.3959e-05
8:133540106 A G 0.051624 -8.5652e-05
8:133547763 A G 0.099680 6.1245e-05
8:133547791 C T 0.024596 5.5055e-05
8:133549345 T C 0.082854 -7.9447e-06
8:133558657 C T 0.347860 9.5529e-05
8:133568876 A T 0.075811 6.0102e-05
8:133572552 T G 1.349928 5.3552e-05
8:133573931 G T 0.297324 1.4425e-04
8:133574214 A C 0.786391 -1.4110e-05
8:133576235 A G 0.042506 1.1749e-04
8:133576789 T C 0.050329 -1.7676e-05
8:133579033 G C 0.098216 -3.6749e-05
8:133584558 G A 0.179101 3.0399e-05
8:133597263 C T 0.181746 3.9546e-05
8:133602619 A G 0.063698 9.2300e-05
8:133603369 G A 0.120304 -2.1635e-05
8:133607738 C T 0.403038 1.9661e-05
8:133629614 C T 0.950950 1.7542e-04
8:133636715 T G 1.958837 7.9968e-06
8:133637659 A G 0.833162 4.7935e-05
8:133639584 G A 0.257051 2.4939e-05
8:133639823 G A 0.055905 -7.0082e-05
8:133640322 T C 0.163579 4.6203e-05
8:133647268 G T 0.111251 -2.1450e-04
8:133649390 T C 0.028309 -2.1754e-04
8:133649465 C A 0.385741 2.5026e-05
8:133679191 C G 0.048433 4.8778e-05
8:133681412 G A 0.020747 5.4641e-05
8:133685515 C A 0.036615 -2.0453e-05
8:133688400 A G 0.132531 9.1038e-05
8:133696927 C T 0.069391 1.0021e-05
8:133700238 G T 0.987773 1.4172e-05
8:133704193 A C 0.048037 -2.1747e-05
8:133707287 A C 0.674500 3.4877e-06
8:133711701 G A 0.040137 -4.8258e-05
8:133712209 G A 0.320570 4.8651e-06
8:133720603 G T 0.072189 -9.0420e-05
8:133722281 C T 0.913754 2.6461e-05
8:133723700 T C 0.090423 -1.4783e-05
8:133736059 T G 0.178335 8.7250e-05
8:133741146 C T 0.058579 -1.7268e-05
8:133745292 C T 0.050364 -5.8535e-05
8:133747350 T C 0.081345 -5.0102e-05
8:133748554 G A 0.029407 4.3453e-06
8:133749106 C T 1.785414 3.8619e-05
8:133750989 G T 0.048972 3.2166e-04
8:133756097 C T 0.032892 -1.5559e-05
8:133760184 C T 0.681147 -3.1721e-05
8:133761582 A G 0.052958 3.2296e-05
8:133761890 A C 0.258323 -1.7219e-04
8:133764112 C T 0.042396 -6.4290e-05
8:133770663 C A 0.058768 -9.1621e-06
8:133786056 G T 0.889424 -1.8233e-05
8:133786214 A G 0.049456 -2.3499e-04
8:133796266 T C 0.465438 -1.1307e-04
8:133817417 T C 0.027998 -4.0105e-05
8:133836206 C A 0.086025 -1.1074e-04
8:133838691 A G 0.029579 -3.0067e-06
8:133839341 G A 0.099258 -1.2253e-04
8:133857217 A C 0.141563 6.6822e-05
8:133858712 A G 0.635609 -3.1188e-05
8:133862950 G A 0.070069 -7.2049e-05
8:133881996 A G 0.020260 -8.0484e-05
8:133883905 T G 0.055100 8.3782e-05
8:133899051 A G 0.020604 -6.6023e-05
8:133899160 G C 0.037281 2.5884e-05
8:133902602 A G 0.149801 3.0660e-04
8:133906210 A G 0.245531 -1.1442e-05
8:133909974 G A 0.999497 -1.5170e-05
8:133916799 A G 0.151921 -4.8698e-05
8:133917088 T C 0.081835 4.3032e-06
8:133917169 G A 0.021036 1.2917e-04
8:133917619 T C 0.185774 9.4973e-06
8:133920518 G A 1.243474 -6.4184e-05
8:133925118 G A 1.238112 -6.0280e-05
8:133926693 A G 1.946796 -4.0294e-05
8:133929901 C G 0.051838 -7.2296e-05
8:133931051 A G 1.066320 -3.1168e-05
8:133932677 C T 0.133598 1.1536e-05
8:133932948 G A 0.051831 -6.2798e-05
8:133938622 T C 1.356234 -2.2029e-05
8:133951601 T C 0.165442 -3.1728e-05
8:133958504 C A 0.052620 8.9132e-06
8:133967824 T G 0.337367 -1.4093e-05
8:133969279 G A 0.046528 2.4549e-06
8:133970345 A G 0.206358 -3.8675e-05
8:133973569 C A 0.112728 7.0498e-06
8:133981036 T C 0.140122 6.8547e-06
8:133981073 T C 1.271173 -5.3603e-05
8:133981746 A G 0.085337 -2.7872e-05
8:133984058 T C 0.678356 -2.0860e-05
8:133984290 T C 0.104994 -1.1174e-04
8:133993664 G A 0.298281 -2.3380e-04
8:133994143 T G 0.460735 -6.3327e-05
8:133995807 C G 0.054454 1.4535e-06
8:133996251 A G 0.125598 1.3428e-05
8:133997824 C T 1.123030 -1.7548e-05
8:134003905 T C 0.075473 -9.7138e-06
8:134004402 A G 0.042357 -3.9431e-06
8:134008721 C T 0.080618 -3.2542e-05
8:134009683 A G 0.190967 -7.1529e-05
8:134017189 G A 0.065116 -5.7964e-05
8:134020864 C A 0.519171 -9.4644e-05
8:134024278 T C 0.117934 -9.2363e-05
8:134028735 A G 0.115821 -2.3200e-05
8:134035923 T C 0.042588 -6.5017e-06
8:134036399 C T 0.399205 -3.3407e-05
8:134037288 A G 0.023301 1.4452e-04
8:134040731 A C 0.630549 -6.6845e-05
8:134046306 T G 0.268385 -3.0699e-05
8:134048895 T C 0.043831 6.2633e-05
8:134052891 A G 0.280884 -2.5258e-05
8:134055477 T C 0.026833 -7.3752e-06
8:134056285 C T 0.154926 3.9653e-05
8:134056899 C T 1.291092 1.6316e-05
8:134061008 A G 0.105140 -3.2861e-05
8:134062331 A G 0.249796 4.0417e-05
8:134062774 A G 0.067469 6.5271e-06
8:134063532 A C 1.053026 -1.0927e-04
8:134064152 T C 0.448741 -1.1091e-04
8:134071833 C T 0.553472 1.8782e-04
8:134073815 A G 0.138279 -2.3040e-04
8:134074337 G A 0.078911 1.5209e-04
8:134086024 T C 0.037511 4.7535e-05
8:134087848 A G 0.928480 -1.7585e-04
8:134092141 A G 0.028864 -1.3733e-05
8:134100264 T C 0.531411 -1.1935e-04
8:134101834 C T 0.043902 -2.6119e-05
8:134104271 G A 1.498093 -3.4617e-07
8:134105733 A G 0.125322 6.1802e-05
8:134105913 T C 0.023194 7.0849e-05
8:134108546 C T 1.059498 1.9032e-05
8:134108718 A G 1.329431 1.8915e-05
8:134112423 T C 0.084863 -7.7935e-05
8:134114716 A G 1.040108 1.6514e-05
8:134114773 G A 0.130716 -7.8927e-05
8:134115077 A G 0.084620 3.6658e-05
8:134125682 A G 0.956669 9.2437e-05
8:134130258 T C 0.053441 1.1016e-06
8:134134673 T C 1.957192 5.1699e-05
8:134138884 C T 0.031685 -1.0588e-05
8:134149219 A G 0.412275 -3.3620e-06
8:134151316 T C 0.025508 -7.4525e-05
8:134154920 A C 0.941908 -5.3028e-05
8:134157447 A G 0.056625 9.0688e-06
8:134162565 G A 0.046674 1.4014e-04
8:134163598 C T 0.039845 5.3965e-05
8:134163822 G A 0.072715 2.4003e-04
8:134167710 G A 0.047063 -1.2135e-04
8:134169167 A G 0.530194 -5.3418e-05
8:134173625 C T 0.795417 3.8989e-05
8:134181829 T C 0.265911 1.6883e-05
8:134187053 G A 0.286869 -2.3641e-05
8:134188443 T C 0.570168 -5.8413e-05
8:134188948 G A 1.298343 -3.9372e-05
8:134190238 T C 0.187014 1.9024e-05
8:134192963 A G 0.064379 2.6923e-06
8:134193853 G T 0.572898 -1.7288e-05
8:134194441 A G 0.035304 -4.0416e-05
8:134194701 G A 0.519414 9.3977e-06
8:134195017 T G 0.044055 2.5221e-05
8:134197537 A G 0.531885 -2.4420e-05
8:134198196 C T 0.095373 2.9873e-05
8:134200209 A C 0.032542 -5.1210e-05
8:134202489 G A 0.675444 5.8802e-05
8:134203245 C T 0.125815 5.9722e-05
8:134207963 G A 0.059030 1.1729e-04
8:134211526 T C 0.828962 2.1613e-05
8:134213599 C T 0.217855 -6.2985e-06
8:134214204 T C 0.613119 -3.2666e-05
8:134216000 C G 1.130340 -1.9724e-05
8:134216555 C A 0.581502 9.6646e-05
8:134216771 G A 0.063909 5.2221e-05
8:134218826 A G 0.028335 2.5129e-05
8:134222219 C T 0.150317 1.0672e-04
8:134222297 C T 0.032652 6.0025e-05
8:134222387 C T 0.879865 1.8733e-05
8:134223764 T C 1.208196 3.7736e-05
8:134226879 T C 0.868291 1.3574e-05
8:134228208 T C 0.962372 2.5969e-05
8:134229883 A C 1.160616 3.0691e-05
8:134232303 C T 0.155533 6.7882e-05
8:134233024 A G 0.035982 1.2348e-04
8:134239770 C T 0.690582 -1.6530e-04
8:134240697 A G 1.681455 -6.3460e-05
8:134242809 C T 1.910703 3.4792e-05
8:134244561 G A 1.035586 8.7738e-05
8:134247127 A G 0.667022 -4.6695e-04
8:134252411 G A 0.091300 -2.9793e-04
8:134256878 A C 0.255223 3.0724e-05
8:134257450 G A 1.782025 3.6159e-06
8:134263916 T C 0.043837 2.3282e-04
8:134266459 A G 0.042419 6.0235e-05
8:134267762 C T 0.301780 -8.4376e-05
8:134268005 C G 0.458823 1.7231e-05
8:134269462 G A 0.203006 -4.0914e-05
8:134271648 C T 0.285078 3.6153e-05
8:134272207 A G 0.574573 1.2394e-05
8:134273868 A G 1.029452 1.8236e-05
8:134277813 T C 1.580821 5.3816e-05
8:134279775 C T 0.563060 2.3404e-05
8:134283468 C T 1.885246 1.2625e-04
8:134285684 T C 1.667271 8.4177e-05
8:134294185 C T 0.504455 1.9345e-06
8:134297674 T C 0.085688 -2.3255e-05
8:134298492 G A 0.249939 9.0473e-07
8:134300366 G A 0.058109 -7.1162e-06
8:134301176 T C 0.058161 -1.1086e-05
8:134302262 T C 0.046336 -7.4024e-06
8:134305571 A G 0.038063 -3.7467e-05
8:134305599 C T 0.559522 3.6153e-05
8:134306531 C T 0.047761 -1.9512e-05
8:134308600 C T 1.208150 3.1582e-05
8:134310841 T C 0.204865 9.5195e-05
8:134313116 T C 0.071517 1.7582e-05
8:134314403 T G 0.113760 4.9527e-05
8:134323951 C T 0.880485 2.2318e-05
8:134327710 T C 0.241984 -1.6454e-05
8:134328665 A G 0.581999 1.9668e-06
8:134328862 A T 0.024921 -7.3567e-06
8:134331259 C T 0.312047 1.3741e-05
8:134331883 T C 0.155621 1.1642e-05
8:134333173 T C 0.119152 1.7084e-05
8:134334814 G C 0.088307 2.8949e-05
8:134334904 C T 1.464052 5.3602e-05
8:134335022 A G 0.028926 -5.6266e-05
8:134335352 C A 0.535387 -1.9450e-05
8:134336316 G T 0.041520 1.5742e-05
8:134339266 C T 0.026781 -5.2483e-05
8:134339487 G C 0.022224 6.1960e-05
8:134352510 A G 0.186219 -5.1323e-06
8:134354639 C T 0.272494 8.7649e-06
8:134355247 C T 0.310930 -4.0233e-05
8:134358635 T C 0.933858 1.4050e-06
8:134358864 A C 0.063951 8.5742e-05
8:134360422 G A 1.246456 8.8412e-06
8:134370377 A G 1.012188 -6.7846e-06
8:134372731 T G 0.157244 -1.0643e-04
8:134375290 A G 0.142716 7.8427e-05
8:134375362 G A 0.143793 -1.5488e-04
8:134376258 A G 0.021906 1.4955e-05
8:134376962 C T 1.346984 -6.9799e-07
8:134386045 C T 0.641523 6.4760e-06
8:134387621 C T 0.077746 -5.5663e-05
8:134419766 A G 0.406647 -6.5734e-05
8:134423397 A G 0.082260 -9.3966e-07
8:134428960 G T 0.157627 5.7003e-06
8:134429018 A G 0.447070 9.3624e-05
8:134448131 A C 0.143917 -3.5141e-05
8:134448472 A G 0.031208 -2.2396e-05
8:134449248 A C 0.068953 5.1794e-05
8:134455229 C T 0.439514 1.8960e-05
8:134459175 T G 0.774914 -1.2538e-03
8:134460167 C A 0.033016 1.9510e-05
8:134462992 T C 1.167023 -4.7869e-07
8:134463832 G T 1.950463 1.8783e-06
8:134464163 T C 0.111086 -3.2169e-05
8:134465059 C T 0.673682 -1.6519e-04
8:134468864 A G 0.395573 3.7716e-05
8:134470361 A G 0.428741 1.2749e-05
8:134473625 C T 0.608893 5.5151e-06
8:134473874 T C 0.039030 3.7277e-05
8:134478308 C T 0.040306 2.0054e-05
8:134480696 T C 0.134462 -1.0803e-05
8:134481230 A G 0.034986 5.5872e-06
8:134482979 T C 0.122478 3.3754e-06
8:134483981 T C 0.261965 2.8189e-05
8:134484146 A G 0.032448 7.2472e-05
8:134487723 G T 0.738590 1.2852e-05
8:134488549 C T 1.121086 3.6877e-06
8:134489349 G A 0.039897 3.4617e-05
8:134492373 A C 0.072650 -1.8872e-05
8:134497271 A C 1.893624 2.1982e-05
8:134497881 G A 0.037118 -1.5293e-04
8:134500247 T C 0.686337 5.4215e-06
8:134501340 T C 0.074185 -6.6119e-05
8:134503927 A G 0.401808 7.3210e-06
8:134507904 C T 1.787572 -5.7830e-05
8:134508256 T C 0.799925 -4.5884e-06
8:134508510 T C 0.229884 -5.2063e-06
8:134510253 T G 0.044025 -1.3088e-05
8:134510525 C T 1.096720 3.3922e-05
8:134512228 T C 0.062335 -9.8508e-05
8:134512411 T C 0.030663 -1.4707e-06
8:134512809 A G 0.487788 4.1452e-05
8:134512990 C T 1.400412 2.2074e-05
8:134515549 A T 0.040819 3.3108e-05
8:134515934 T A 0.595550 5.6218e-05
8:134517560 A G 0.421542 3.8532e-06
8:134517614 G A 0.188568 -1.8655e-04
8:134518585 T C 0.345718 4.7369e-06
8:134524839 C T 0.439884 3.5167e-05
8:134525622 G C 0.066191 8.0385e-05
8:134528772 C T 0.090875 -6.5814e-05
8:134531658 A C 1.384193 -6.9779e-06
8:134531773 A G 0.450728 7.0531e-05
8:134534084 A G 0.171652 -7.0698e-06
8:134534356 A G 0.135387 -3.3077e-05
8:134535945 G C 1.273094 -4.9193e-05
8:134539534 G A 0.074558 2.6125e-05
8:134539879 T C 0.735419 -4.9521e-05
8:134544194 T C 0.525468 6.8389e-06
8:134548227 C A 0.037920 1.6838e-05
8:134548571 C T 0.780431 -6.2135e-05
8:134551406 C A 0.198669 3.4898e-05
8:134552331 A G 0.361379 -9.2514e-06
8:134552834 T C 0.021214 6.3943e-05
8:134554110 T C 0.966377 1.2443e-04
8:134556674 T C 0.199679 2.9146e-05
8:134559333 G A 0.208082 4.6224e-05
8:134559357 T C 0.054103 8.1135e-06
8:134560713 A G 0.022110 5.0518e-05
8:134562614 C T 0.027459 -5.1734e-05
8:134565721 G A 0.063081 -5.1185e-05
8:134566590 T C 0.369195 8.3380e-06
8:134568012 T C 0.081997 1.9592e-04
8:134569528 A G 0.315007 -9.8238e-05
8:134569774 T G 0.058670 1.1474e-04
8:134571618 G T 0.327795 -2.3118e-06
8:134571842 A G 1.042088 -3.0292e-05
8:134572579 A G 1.388809 -1.1160e-05
8:134572959 C G 0.142446 -1.0010e-06
8:134577387 C T 0.133641 -3.9079e-05
8:134577977 G A 0.028683 -4.6392e-05
8:134579035 C T 1.158792 -1.9837e-05
8:134580756 A G 0.261835 -2.1891e-05
8:134581568 A G 0.114458 -1.2173e-05
8:134581630 G A 0.077067 2.2583e-05
8:134586133 A G 0.034944 -8.4343e-05
8:134586637 G A 0.496681 -1.0030e-04
8:134587501 C T 1.573502 -3.3393e-05
8:134592408 G C 0.891913 2.5690e-05
8:134593720 T C 0.274763 3.3335e-05
8:134596799 C T 1.709865 -3.4055e-05
8:134599573 C T 0.436693 -1.7017e-05
8:134600833 T C 0.154566 2.4100e-05
8:134608745 G T 1.742881 -3.2001e-05
8:134610055 G A 0.778533 -1.3213e-05
8:134611160 C A 0.396673 -4.0986e-05
8:134611625 G A 0.029225 -1.3267e-05
8:134612325 G A 0.042951 -9.1468e-05
8:134614627 A G 0.033743 5.1215e-05
8:134615652 G A 0.173190 -4.7446e-07
8:134620862 A G 0.411204 1.3403e-05
8:134620893 T C 0.427972 -1.0792e-05
8:134621686 G A 0.364582 1.9454e-05
8:134625730 C A 0.162044 -3.5506e-05
8:134626276 C T 0.274191 -4.1924e-05
8:134634598 C T 1.336854 -4.0891e-04
8:134642332 A C 0.035934 -8.5389e-05
8:134643784 T C 0.129609 -7.1091e-05
8:134646713 A G 0.560038 1.7440e-05
8:134648528 C A 0.476908 2.4535e-05
8:134649307 A G 0.128399 -1.0671e-04
8:134652955 T C 0.792986 -1.6500e-05
8:134657923 T C 0.272082 -1.4649e-04
8:134667974 G A 0.432970 5.9233e-04
8:134672125 A C 0.121573 3.5652e-05
8:134672509 T G 0.028238 1.4823e-05
8:134673368 G A 0.802785 3.1474e-05
8:134675230 C T 0.538584 -4.9452e-05
8:134676738 G A 0.197731 -1.1124e-04
8:134679217 A C 0.134043 -3.3037e-06
8:134683010 G A 0.026372 1.5421e-05
8:134686065 G A 1.364323 1.9243e-06
8:134686995 A G 0.112335 -8.3951e-05
8:134688631 A G 0.274938 -2.6146e-06
8:134688866 T C 0.432565 7.9755e-05
8:134690434 A G 0.276373 1.0892e-05
8:134690570 T C 0.164362 -2.6946e-05
8:134691323 A G 0.027579 -2.0364e-05
8:134696675 T C 0.161002 -1.0188e-04
8:134703026 A G 0.027913 -1.8247e-05
8:134705773 A G 0.041854 -9.6048e-05
8:134706407 C T 1.409604 -2.5387e-05
8:134706545 C T 1.181967 3.4045e-05
8:134707418 A G 0.227138 -2.0772e-04
8:134708408 A G 0.635710 1.1804e-04
8:134709940 G T 0.883299 5.8206e-06
8:134714789 T C 1.047524 -1.4924e-05
8:134716597 A G 0.102981 -6.9456e-05
8:134720037 T C 0.816378 2.5918e-05
8:134720252 A G 0.111573 -4.3154e-05
8:134726897 A G 0.261614 -7.1974e-05
8:134729164 A G 0.876327 -1.3601e-05
8:134733223 A G 0.643104 2.1651e-05
8:134735858 T C 0.654035 -3.7989e-05
8:134739639 T C 0.039390 -3.6162e-05
8:134742993 T C 0.124338 -3.7990e-07
8:134747385 G A 0.232610 3.2186e-05
8:134751592 C T 0.121943 -1.0171e-04
8:134753311 T C 0.034444 -5.7988e-06
8:134755403 A G 0.190058 3.8962e-06
8:134765156 A C 0.171642 5.5444e-05
8:134773993 A G 0.346429 1.3778e-05
8:134776834 G T 1.792603 -6.4405e-05
8:134777148 T C 0.060257 -4.3416e-05
8:134781276 T C 0.065564 8.5349e-05
8:134785709 C T 0.315932 -1.4977e-04
8:134785876 T G 0.113374 4.8049e-05
8:134788494 G C 0.334923 -9.6726e-06
8:134797424 A G 1.246262 -2.9558e-05
8:134800267 T C 1.152911 -3.8683e-05
8:134805038 T C 0.047670 7.3587e-05
8:134807560 C T 0.084821 -6.9784e-06
8:134813159 T C 0.048602 -6.3377e-05
8:134816159 G A 0.102949 4.7827e-05
8:134817406 C T 0.095360 2.6487e-05
8:134817763 G A 0.074104 1.2635e-04
8:134820208 C T 0.037855 6.9966e-05
8:134824398 C T 0.712082 -3.9610e-05
8:134825114 C T 0.179821 8.5714e-06
8:134825318 T C 1.876175 3.1301e-07
8:134832122 T C 0.173700 1.7950e-05
8:134835449 T C 0.154225 2.7788e-05
8:134835916 T C 0.194807 -1.1641e-05
8:134837852 T C 0.061679 -6.7142e-06
8:134838488 T C 1.047128 -2.8871e-06
8:134839273 T G 0.379169 1.4377e-05
8:134842573 C T 0.140350 1.5704e-04
8:134847896 C G 0.917084 -2.8617e-05
8:134847980 T C 0.129463 1.4540e-06
8:134849320 T G 0.111339 -3.5008e-05
8:134850009 C T 0.125929 1.2067e-04
8:134851366 T C 0.898285 -2.5759e-04
8:134855056 A C 0.058443 2.7940e-05
8:134855286 G A 0.046129 1.0290e-05
8:134856613 C T 1.308684 -1.2272e-05
8:134860162 A G 0.174167 7.0128e-05
8:134862393 G A 0.055285 -1.5059e-04
8:134865159 A G 0.104789 9.2390e-05
8:134867470 G T 0.043714 7.5790e-06
8:134871634 G A 0.490164 -1.0757e-04
8:134871724 T G 0.917250 1.3033e-05
8:134886783 G A 0.154215 4.6270e-05
8:134891275 A G 0.096009 3.2796e-05
8:134899431 T C 0.477804 -6.0283e-05
8:134901186 A G 0.821081 8.7144e-06
8:134904287 A G 0.095555 8.9522e-06
8:134910546 G A 0.062140 8.1763e-06
8:134911205 G T 0.659089 -5.9273e-06
8:134914472 G T 0.489992 -1.8446e-05
8:134915089 C T 0.244230 7.6510e-05
8:134915143 A G 0.915909 2.5395e-08
8:134925725 G T 0.491559 5.3253e-05
8:134926626 T C 0.084091 7.0537e-05
8:134927037 T C 0.039118 6.7390e-05
8:134932539 T C 0.036275 2.3597e-05
8:134937396 T G 0.088022 -1.3088e-05
8:134937657 C T 0.853409 -2.0498e-05
8:134942060 A G 0.092192 1.7866e-05
8:134942292 T C 0.092731 -8.2700e-06
8:134943118 G T 0.940778 -2.6803e-05
8:134944520 G A 0.154108 5.8343e-05
8:134945681 C T 0.605154 9.1212e-06
8:134951768 T C 0.039494 -1.8347e-04
8:134954176 A G 0.081348 -1.1043e-05
8:134955401 T C 0.118486 3.0698e-05
8:134958011 C T 0.155147 -7.1284e-05
8:134958288 T C 0.042487 2.6650e-05
8:134963574 A G 1.210104 -6.8867e-05
8:134964771 C T 0.897788 -1.3927e-05
8:134968953 A G 0.509538 9.6327e-06
8:134972898 C T 0.029783 -2.9785e-05
8:134974738 A G 0.200422 -1.7030e-05
8:134974743 T C 0.086321 -1.2305e-05
8:134978003 G A 0.053649 7.6510e-05
8:134979512 C T 0.076317 -2.3981e-06
8:134985546 A C 0.142307 -2.1503e-05
8:134995831 G A 0.357114 2.4974e-05
8:134999090 A G 0.300083 2.6757e-05
8:134999971 G A 0.067839 5.8768e-05
8:135012357 A G 0.141223 1.0879e-05
8:135012848 C T 0.508927 6.1717e-05
8:135021966 T C 0.023561 -8.6087e-06
8:135022545 G A 0.403785 1.9838e-06
8:135023734 G A 0.097739 1.8952e-05
8:135026213 C T 0.032409 -2.5936e-05
8:135027851 T C 0.031649 2.5201e-05
8:135029424 G T 0.590376 2.3624e-05
8:135030764 T G 0.022896 -1.0609e-04
8:135037704 A G 0.053951 -4.6560e-06
8:135039784 A C 0.024486 3.0208e-05
8:135040165 G A 0.282660 7.0613e-05
8:135042516 T C 0.083604 -4.0262e-05
8:135045433 A G 0.040955 -1.8920e-05
8:135056888 C T 0.686236 1.5662e-05
8:135057017 G A 0.057907 -4.0072e-05
8:135068340 T C 0.251124 -2.6161e-05
8:135076854 A G 0.070566 1.9219e-05
8:135099526 A G 0.041890 3.8213e-05
8:135108404 T C 0.204210 5.4733e-06
8:135117623 T C 0.088885 -3.6118e-05
8:135127051 G A 0.024142 6.3539e-05
8:135129008 G A 0.291634 1.7225e-05
8:135133426 C G 0.049628 2.7155e-05
8:135136937 T C 0.624690 8.6911e-05
8:135137542 A G 0.037544 -8.2241e-05
8:135139226 T C 0.021591 -6.8476e-06
8:135146204 C T 0.040380 -3.5958e-04
8:135149373 A G 0.160470 -8.9276e-05
8:135154192 A G 0.040218 5.9157e-06
8:135159543 T C 0.050848 1.6879e-05
8:135159605 C T 0.051974 3.7692e-05
8:135161344 T G 0.140152 -3.6589e-05
8:135163467 T G 0.160665 8.0739e-05
8:135164948 C T 0.244869 5.1538e-05
8:135169259 C T 0.055139 -6.5460e-05
8:135172160 C T 0.908077 3.2211e-05
8:135172315 T C 0.036141 -3.6947e-05
8:135173504 G A 0.077778 7.2705e-05
8:135173647 A C 0.047200 2.4912e-05
8:135174385 G A 0.561814 4.1741e-05
8:135182599 C T 1.827245 5.3054e-06
8:135184507 T C 0.281183 1.6625e-05
8:135187991 G T 1.041572 -7.3424e-06
8:135197278 A G 0.066217 3.3083e-05
8:135201351 C G 0.031250 2.2827e-05
8:135207843 A C 0.040244 -1.7726e-05
8:135209637 G A 0.084169 7.5721e-05
8:135211793 G A 0.407089 -2.8241e-05
8:135212754 T C 0.038962 -3.2400e-05
8:135214273 G A 0.440634 -1.2724e-05
8:135214597 T C 0.225521 2.6921e-05
8:135223535 T C 0.054775 -5.8096e-05
8:135229767 T C 0.020753 -3.0998e-05
8:135230395 A G 0.146202 4.1590e-06
8:135238487 G A 0.101414 6.3840e-05
8:135238786 G A 0.022337 3.5141e-05
8:135242747 A G 0.039601 -1.1441e-07
8:135244831 A G 0.020241 1.2948e-05
8:135253546 A C 0.957980 -3.0360e-05
8:135258684 T C 0.458833 -8.0411e-06
8:135261629 A T 0.086353 5.3210e-06
8:135266042 C A 0.130233 -1.7710e-05
8:135269536 G C 0.098934 5.5837e-05
8:135269776 G T 0.389065 -2.3012e-05
8:135272269 T C 1.052552 -5.8330e-06
8:135276615 T C 0.064824 -1.1420e-04
8:135278517 G T 0.061488 1.7485e-05
8:135279516 A G 0.022058 -2.5914e-05
8:135280999 T C 0.996086 -6.7257e-05
8:135283456 C T 0.025210 -3.3607e-05
8:135283869 A G 1.642539 -5.0038e-05
8:135288405 G A 0.509278 -1.3537e-05
8:135297603 T G 0.524010 -3.8601e-05
8:135299767 C G 0.060303 -2.3364e-05
8:135302767 A G 0.240799 -3.3629e-05
8:135302771 T C 0.074844 1.0501e-05
8:135305028 G C 1.114844 -4.5359e-05
8:135305392 A G 0.986027 -3.9493e-05
8:135305528 T C 0.206310 -3.2515e-05
8:135306393 A G 0.086516 3.9106e-05
8:135306619 T C 1.422707 2.3360e-05
8:135307548 G A 0.896259 1.5973e-05
8:135307640 C T 0.049154 3.1177e-05
8:135313350 T G 0.048913 5.4923e-05
8:135324176 G A 1.683354 3.8632e-05
8:135324952 T G 0.083049 1.5511e-05
8:135326161 T C 0.044756 3.3240e-05
8:135326208 C T 0.038696 9.6524e-05
8:135326461 G A 0.218283 3.9128e-05
8:135328582 G A 0.746448 2.1504e-05
8:135328880 C T 0.479209 -3.5007e-05
8:135329604 T C 0.071708 -4.9111e-05
8:135338558 G T 0.345754 5.3104e-06
8:135339383 C T 0.302822 -1.0486e-06
8:135340325 A C 0.020880 9.9573e-06
8:135340698 A G 0.038858 7.9383e-05
8:135342824 C A 0.513384 -4.5400e-05
8:135351139 T C 0.233632 -7.9688e-05
8:135355106 C T 0.356189 3.9084e-06
8:135384685 C T 0.133189 8.9524e-06
8:135385500 T C 0.314786 -7.1936e-06
8:135385638 T C 0.041500 3.1721e-05
8:135385849 C T 0.101495 -4.4280e-05
8:135387350 T C 1.132647 -1.4431e-05
8:135390326 A G 0.034807 -2.5200e-05
8:135390750 C T 0.038683 8.6346e-05
8:135394106 T C 0.289765 -1.2739e-05
8:135394579 A G 1.146702 2.4841e-05
8:135407780 A G 0.367958 3.2215e-06
8:135409420 A G 1.181363 -5.7519e-05
8:135415581 A C 0.384336 -2.6107e-05
8:135420293 T G 0.033415 3.8821e-05
8:135420488 G A 1.178789 -1.1916e-06
8:135427662 A G 0.453409 7.0609e-06
8:135440116 C A 0.042815 1.5068e-05
8:135440608 A G 0.220588 3.2671e-06
8:135444526 A G 0.028488 -1.0094e-04
8:135458308 C T 0.463987 1.9555e-05
8:135458877 T C 0.023295 -7.0975e-05
8:135459010 A C 0.346348 -6.5376e-06
8:135459318 A G 0.074873 -4.0864e-05
8:135464300 A G 0.069329 -8.5139e-06
8:135471124 A G 0.043688 -1.4785e-04
8:135472156 A G 0.061715 3.9426e-06
8:135472846 G A 1.756770 2.2763e-05
8:135475307 A G 0.032260 4.4709e-06
8:135487182 C T 0.135965 -3.1781e-05
8:135487272 G A 1.939574 7.0902e-05
8:135489305 T G 0.202061 3.9932e-05
8:135491811 T C 0.453389 -3.9413e-05
8:135496060 T C 0.269569 6.5626e-06
8:135498667 G A 0.548259 1.2702e-05
8:135500646 T G 0.616109 -1.4475e-05
8:135503243 G C 0.347935 2.1500e-05
8:135512645 C A 1.899083 9.9842e-05
8:135512875 G A 0.545660 -2.5009e-05
8:135513186 C T 0.107834 2.0662e-04
8:135519274 A G 1.273575 3.6663e-05
8:135519389 G A 0.094740 -6.1965e-07
8:135521838 C T 0.051387 -1.3944e-04
8:135521970 A G 0.368484 -1.3005e-05
8:135524797 T G 0.123738 3.0728e-05
8:135528095 T C 0.749733 1.3590e-05
8:135528445 T C 0.025057 -6.1989e-05
8:135537773 A G 0.492066 2.0194e-09
8:135540632 C T 0.303475 4.9230e-05
8:135560927 A C 0.148646 1.6176e-06
8:135561014 T C 0.126935 -1.6448e-06
8:135562161 A G 0.283257 2.2150e-05
8:135562255 C T 0.098304 -1.6873e-04
8:135562607 T C 0.072598 6.5335e-05
8:135567046 C G 0.660462 -3.5445e-05
8:135574793 A G 0.199393 -7.2922e-06
8:135580466 G A 0.064727 -3.4042e-05
8:135588911 A G 0.259809 2.2475e-05
8:135593635 C G 0.037492 4.3025e-05
8:135593725 T C 0.692342 4.2642e-06
8:135602581 G A 0.379639 7.7109e-07
8:135611317 T C 0.064912 3.2402e-05
8:135612745 G A 0.812509 1.1506e-04
8:135614326 A G 0.032808 1.2225e-04
8:135637692 T G 0.789964 1.3958e-04
8:135637799 C A 0.146208 3.1851e-05
8:135638632 A C 0.559798 3.9936e-05
8:135644863 G A 0.030406 -5.0111e-05
8:135645129 C T 1.460377 8.3992e-05
8:135649848 A G 0.514549 3.2995e-05
8:135652254 A G 0.017732 -6.6963e-06
8:135652944 T C 0.045931 -6.1965e-05
8:135654702 C T 0.831007 5.3610e-05
8:135656665 A G 0.613885 6.7939e-05
8:135670229 C T 1.237907 1.0552e-06
8:135673205 C T 0.031545 -3.9416e-05
8:135676432 G A 0.788734 -5.8787e-06
8:135677903 A G 0.762781 -1.2716e-06
8:135678565 T G 0.046232 2.9247e-05
8:135695602 A G 1.790149 3.1938e-05
8:135700001 C A 0.248894 -3.7651e-06
8:135705871 T C 0.053308 1.8978e-05
8:135705951 T C 0.319100 -2.8652e-05
8:135708614 C T 0.213619 1.1865e-06
8:135720168 A C 0.062292 -2.2356e-05
8:135722407 A C 0.624070 2.9757e-05
8:135729463 A G 0.037316 -9.2637e-05
8:135732891 A G 0.095983 2.5391e-05
8:135735397 G A 0.064289 -3.8645e-05
8:135735892 A C 0.045122 5.1629e-06
8:135739298 T C 0.022993 7.8325e-05
8:135740683 C A 0.031922 -3.2685e-05
8:135741369 A G 0.046830 -1.3494e-05
8:135745310 A G 0.021445 -9.7396e-06
8:135750070 G C 0.040637 -2.3170e-05
8:135750727 T C 0.021097 4.9600e-05
8:135750821 A G 1.796907 -2.7682e-05
8:135752704 T C 0.163317 -1.6145e-04
8:135759990 T C 0.103617 9.0689e-05
8:135765244 G A 0.679888 -3.5797e-06
8:135777144 A G 0.048803 3.6785e-05
8:135778341 C T 0.703439 2.3499e-04
8:135784983 G A 1.433636 1.9142e-04
8:135793846 G A 0.785362 2.7891e-05
8:135794496 T C 1.173398 4.6951e-05
8:135795182 T C 0.037729 6.2641e-08
8:135796966 C T 1.024122 3.5730e-05
8:135798078 T C 0.112680 9.7585e-06
8:135800970 T G 1.954624 6.7660e-05
8:135802518 A C 0.432733 -3.4443e-05
8:135803994 T C 0.037560 -5.6542e-05
8:135811616 T C 0.478528 -5.0806e-05
8:135812416 A G 0.200532 7.7896e-05
8:135813693 G A 0.290336 1.8457e-05
8:135814633 T C 1.854908 1.4601e-05
8:135816955 T C 0.088492 1.6625e-05
8:135820647 C T 0.041796 -1.8788e-05
8:135822364 C T 0.082822 -7.8433e-05
8:135831658 T C 0.029303 5.9086e-05
8:135833486 C G 0.140989 -2.3152e-05
8:135834658 C T 0.153258 3.2260e-05
8:135835432 G A 0.162525 6.7931e-05
8:135837876 G A 0.591801 -4.4248e-05
8:135847077 T C 0.025002 5.9042e-06
8:135849841 A C 0.882702 2.8749e-05
8:135850800 A G 0.264477 7.3195e-05
8:135855079 A G 0.074867 -3.5912e-05
8:135861334 G A 0.109323 -1.4926e-05
8:135861577 C T 0.706052 3.0117e-05
8:135869976 G A 1.555786 9.4573e-05
8:135871032 C T 1.052727 8.7398e-05
8:135872357 T C 0.298155 1.1363e-04
8:135873409 A G 0.089320 2.1163e-05
8:135879159 C T 0.553738 8.8973e-06
8:135882007 C A 1.209926 2.8047e-07
8:135887444 T C 0.320784 4.5588e-05
8:135893509 C T 0.483520 6.5184e-06
8:135894227 A G 0.879888 1.7300e-05
8:135896321 C T 0.082010 -1.0023e-04
8:135896470 G C 0.164589 -1.3433e-05
8:135899630 G A 0.084107 3.3592e-05
8:135902121 A G 1.100073 -5.8377e-06
8:135906012 A T 0.035087 6.6232e-05
8:135908158 G A 0.716019 -3.1854e-04
8:135926232 G T 0.096162 1.7469e-04
8:135927885 T C 0.466703 -1.1632e-05
8:135929498 T G 0.068229 -8.4227e-05
8:135929614 T C 0.024668 -3.4847e-05
8:135938998 A G 1.736117 -3.0055e-05
8:135941168 A G 1.125328 -6.7485e-05
8:135945999 G T 0.037050 7.0337e-05
8:135947172 G A 0.715474 -4.8204e-05
8:135948852 C G 0.111177 -4.5302e-07
8:135954603 T G 0.029637 1.3281e-04
8:135957828 G T 0.590655 5.8730e-05
8:135960897 T C 0.145663 2.1463e-05
8:135962651 G A 0.637914 -1.4426e-04
8:135963177 A G 1.700985 9.2402e-05
8:135963216 T C 0.120680 -1.2650e-04
8:135965906 C A 1.417777 -1.3883e-05
8:135967706 T C 0.427505 -1.4171e-06
8:135968819 C T 0.547412 3.6717e-05
8:135970903 C T 0.127052 -1.3065e-05
8:135971669 A C 0.232782 -4.9919e-05
8:135973091 A G 0.482049 2.3934e-05
8:135973562 C A 0.534413 2.7215e-05
8:135974950 C T 0.073406 8.5830e-05
8:135976223 G A 0.043227 5.5320e-05
8:135978405 G T 0.029364 -5.9084e-05
8:135980247 G A 0.493224 1.7722e-05
8:135985085 G A 0.171437 3.5610e-05
8:135988109 A G 0.026271 1.5706e-05
8:135991170 T G 0.030137 2.9622e-05
8:136001088 A G 0.244197 -3.4305e-05
8:136017227 T C 0.170087 9.7145e-05
8:136018085 C T 1.407296 -1.0995e-05
8:136018573 A G 0.144072 2.7999e-05
8:136024190 G T 0.251124 2.3242e-04
8:136028593 A G 0.100203 -3.9866e-05
8:136030626 A G 0.103046 1.0949e-05
8:136034807 G T 0.052701 -5.8431e-05
8:136036669 G A 1.175644 -2.0626e-05
8:136039314 G A 0.129905 -2.6105e-05
8:136040209 C G 1.037988 -2.8080e-05
8:136041219 C T 0.035187 -1.3670e-04
8:136042584 T G 1.044662 -2.4143e-05
8:136045317 T C 1.129084 -2.4527e-05
8:136045533 A G 0.060962 -3.1041e-05
8:136050437 G C 0.040166 3.1338e-05
8:136053640 C T 0.656327 6.7458e-05
8:136054247 C T 0.629637 8.5832e-06
8:136054853 A G 0.060465 -1.5187e-05
8:136060584 G A 0.054126 -5.2751e-05
8:136062604 A G 1.227388 5.3510e-05
8:136068182 G A 0.143219 -9.4606e-06
8:136073003 A G 1.271306 7.4902e-05
8:136085508 T C 0.200217 6.1724e-05
8:136088465 T G 0.032266 -9.0697e-05
8:136089442 G A 1.892874 2.7198e-05
8:136097752 A G 1.912520 -3.1161e-06
8:136099334 T C 0.041860 3.7508e-05
8:136103535 T A 0.035362 1.5477e-05
8:136127715 C T 1.006070 1.7759e-05
8:136127898 T G 0.041546 -1.6810e-05
8:136131457 C G 0.073542 1.1043e-05
8:136140495 T C 0.828520 -1.5921e-05
8:136147864 T C 0.021899 -1.2540e-04
8:136152865 A G 1.320145 3.4556e-05
8:136154609 G C 0.121096 4.8762e-05
8:136156148 C A 0.215369 3.8181e-05
8:136160828 T C 0.342794 -5.8951e-05
8:136161695 T G 0.086584 -5.5385e-05
8:136172901 A G 0.367549 6.2721e-05
8:136175346 T C 0.619883 -4.8971e-05
8:136177949 C A 0.693426 -3.7163e-05
8:136180257 C T 0.118739 -3.7387e-05
8:136184836 T C 0.077463 -3.2103e-05
8:136186945 A G 0.428433 2.3672e-05
8:136192644 C T 0.552619 7.0273e-05
8:136199694 A G 1.169350 1.1598e-04
8:136200559 G A 1.130301 2.2567e-04
8:136203934 C T 0.600315 3.5676e-05
8:136208510 A C 1.319593 8.2198e-05
8:136209325 A G 0.201584 8.4996e-06
8:136209871 A G 1.232899 1.3018e-05
8:136209895 G A 0.058768 1.2006e-05
8:136210764 A G 0.044064 -2.3082e-04
8:136223702 G A 0.634288 -4.4199e-06
8:136226450 A G 0.764926 -3.1873e-05
8:136238588 T C 0.098132 1.2814e-05
8:136239256 T G 0.120125 1.8619e-04
8:136240840 A C 0.648170 -9.3347e-05
8:136241066 G A 0.180600 4.8127e-05
8:136245865 A C 0.027079 -3.4340e-05
8:136253773 T C 0.030838 3.9211e-05
8:136261334 C A 0.037209 -2.8656e-05
8:136266646 T C 0.134459 -4.2793e-05
8:136267693 A C 1.662098 -1.6816e-05
8:136280666 A C 0.028283 -4.7475e-06
8:136285000 G A 0.137078 -8.6126e-06
8:136292008 G C 0.092137 -2.9172e-05
8:136294570 C T 0.104478 -3.7451e-05
8:136297678 G T 0.027881 -2.4225e-05
8:136300120 G A 1.888726 -1.2488e-05
8:136300659 A G 0.043016 5.2819e-05
8:136302016 A G 0.032383 -2.0560e-04
8:136303364 G A 0.123715 -2.1100e-05
8:136312530 C T 0.032513 7.2339e-05
8:136316099 A G 0.071390 1.0904e-05
8:136338811 A G 0.102897 -3.0150e-05
8:136339273 G A 1.787553 -3.5165e-05
8:136341026 C T 0.055765 1.2052e-04
8:136342563 C T 0.031873 -1.7479e-05
8:136361281 A G 0.058057 -2.4677e-05
8:136367222 C T 0.109661 1.4344e-05
8:136376599 G A 0.771155 1.5144e-05
8:136382477 A G 0.031851 -7.4719e-05
8:136384252 C T 0.203986 -2.0726e-05
8:136385248 C T 1.908639 9.7445e-06
8:136401802 T G 0.065610 1.6102e-05
8:136414764 G A 0.036135 7.3334e-05
8:136417980 G T 0.807319 1.7609e-05
8:136418136 A C 0.442493 -2.0066e-05
8:136423263 G A 0.028300 -2.7467e-05
8:136426681 G T 0.020477 8.5644e-05
8:136438654 A G 0.049086 7.2641e-05
8:136439044 C T 0.032029 -5.5435e-05
8:136439981 C A 1.897207 -6.2724e-05
8:136446369 G T 0.028829 7.8792e-06
8:136448781 A G 0.054457 5.7771e-05
8:136452952 T C 0.419082 8.6341e-06
8:136456755 G A 0.077470 2.2312e-06
8:136475038 A G 0.103270 4.2702e-05
8:136476759 G A 0.147448 1.6247e-05
8:136485826 T G 0.036943 9.3320e-05
8:136511979 T C 0.261273 -3.4947e-06
8:136518183 T C 1.255827 6.7594e-06
8:136530326 A G 1.504630 2.9137e-05
8:136545869 A C 0.055885 7.8909e-05
8:136549776 T C 0.037897 6.9243e-06
8:136554865 C A 0.035940 -2.0061e-05
8:136556573 T C 0.046648 8.4722e-06
8:136558883 T C 0.047177 -1.1375e-04
8:136561421 T C 0.026936 -9.1987e-06
8:136564524 C T 0.099710 2.8766e-05
8:136567194 G T 0.063863 -1.3936e-05
8:136569027 T G 0.041432 8.7328e-05
8:136592196 C T 0.052954 8.9625e-05
8:136608501 T G 0.030091 -2.4914e-05
8:136620393 T C 0.038056 7.5441e-06
8:136622707 C T 0.029387 -1.6084e-04
8:136629296 T C 0.106201 3.7009e-06
8:136648464 G T 0.143764 3.7788e-05
8:136648515 A C 0.133550 2.9437e-05
8:136649677 G A 0.947029 2.6768e-05
8:136650198 T C 0.111774 -1.1291e-04
8:136657233 T C 0.309035 3.3832e-05
8:136662409 G A 0.119557 2.3671e-05
8:136665224 T C 0.070209 8.2376e-05
8:136665790 T C 0.047511 4.1588e-05
8:136667045 C G 0.116467 3.2009e-05
8:136670790 T G 0.102069 2.1584e-06
8:136671755 G A 0.029014 -4.4199e-05
8:136678961 A C 0.435953 -6.6543e-06
8:136679489 A G 0.336432 -6.4378e-06
8:136682479 C T 1.144842 -4.0932e-05
8:136683097 C T 0.027741 -1.3364e-04
8:136683687 G A 0.090625 5.3781e-05
8:136685828 A G 0.044678 8.9170e-05
8:136686967 G A 0.408523 -1.6766e-05
8:136689789 A C 0.088882 -1.3064e-04
8:136690813 C T 1.776319 -1.2073e-04
8:136690887 C T 0.080160 -1.2128e-04
8:136693014 T G 0.104234 -4.8249e-05
8:136693814 T C 0.052403 -1.1237e-05
8:136696448 T C 0.022620 -2.0957e-05
8:136697452 T G 0.393174 1.0766e-04
8:136697616 G T 0.360665 -4.9462e-05
8:136699160 C G 0.105821 -4.4118e-05
8:136699446 T C 0.021230 5.0578e-06
8:136704023 T C 0.086055 -1.1219e-05
8:136713137 G A 0.731076 1.7109e-05
8:136718087 G A 0.238956 -7.6276e-06
8:136719679 G A 0.060147 3.6685e-06
8:136725036 T C 0.029838 -4.8868e-05
8:136730119 G A 0.833873 2.0146e-06
8:136734936 C T 0.129054 -5.8874e-05
8:136734968 A G 1.075448 -2.6490e-06
8:136739837 G C 0.190156 -2.6975e-04
8:136741279 G A 1.274727 -6.4173e-05
8:136745037 C T 0.104805 2.9927e-05
8:136748778 T G 0.385904 -1.7130e-05
8:136757837 A G 0.047274 -7.5456e-05
8:136759273 A C 1.299823 -1.6987e-07
8:136763184 T C 0.365537 7.4819e-05
8:136769422 G T 0.508483 1.2600e-04
8:136772775 T C 0.152963 -3.7386e-05
8:136773336 C T 0.048083 -8.2807e-06
8:136774685 G T 0.109184 -2.5351e-05
8:136785415 A G 0.056116 -2.7288e-05
8:136787961 T C 0.167617 -2.8178e-05
8:136788550 G T 0.518931 1.0621e-04
8:136792908 T C 0.201886 -1.5168e-05
8:136794473 C T 0.106688 5.1559e-05
8:136815019 C A 1.602353 9.1634e-07
8:136832856 C T 0.697597 -1.0709e-04
8:136833014 A C 0.460877 -4.3001e-05
8:136834832 G A 0.234837 -6.1474e-05
8:136835221 C T 0.063360 -4.8698e-06
8:136837092 A C 1.312462 -2.3715e-05
8:136843503 G A 0.048115 -2.7414e-06
8:136847648 G T 0.108441 -7.8394e-05
8:136849918 T G 0.052244 3.7605e-07
8:136852613 T C 0.569324 5.7539e-05
8:136853995 C T 0.803272 -5.7361e-05
8:136856373 G A 1.935741 -4.9370e-05
8:136857888 A C 0.735896 -3.8044e-05
8:136859102 G A 0.021243 -1.0043e-04
8:136868747 C G 0.474824 -2.9532e-05
8:136871425 C T 0.050280 -1.5300e-05
8:136871739 G A 0.556410 5.8256e-05
8:136874202 G A 0.078187 -2.7656e-05
8:136878009 G A 1.386059 5.4253e-05
8:136885871 T C 0.517633 3.2052e-05
8:136887754 A G 0.034269 6.6601e-05
8:136898786 G C 0.126195 6.2411e-05
8:136900795 T C 0.024603 -3.3053e-05
8:136902139 A G 0.567796 3.3204e-05
8:136906228 A G 0.060601 -5.9564e-05
8:136909592 G A 0.050530 -1.0220e-05
8:136921172 C T 0.035570 -4.8084e-05
8:136924815 C A 1.381499 5.4184e-05
8:136927087 T C 0.489953 2.8100e-05
8:136930760 G A 0.028686 -6.6471e-05
8:136932517 T C 0.622967 1.7290e-05
8:136939184 G A 0.062695 -3.2660e-05
8:136945157 T C 1.367487 4.7875e-05
8:136948048 A G 0.080238 2.8958e-05
8:136948180 G C 0.125306 -1.7629e-05
8:136955370 G A 0.029481 -4.8020e-05
8:136959185 A G 0.581006 1.1871e-06
8:136959420 C T 0.787712 -2.2509e-05
8:136960536 G T 1.914861 -1.2957e-05
8:136961356 A C 0.074707 -1.5524e-05
8:136966335 G A 0.041948 -7.4567e-06
8:136981484 A C 0.057979 -3.8001e-06
8:136986018 C T 0.570233 2.2596e-05
8:136994678 A G 0.097632 -2.9564e-05
8:137000026 G A 1.021695 -1.7705e-05
8:137020025 C T 0.030757 -9.9120e-06
8:137023596 C T 0.408962 6.7949e-06
8:137036468 T C 0.113072 1.8145e-06
8:137043769 C T 0.797796 -1.1380e-04
8:137051050 G T 0.309969 1.4975e-04
8:137059640 T C 0.113325 1.3495e-05
8:137061688 T G 0.916373 -8.4453e-05
8:137061828 C T 0.074101 1.7782e-04
8:137064050 T G 0.735166 7.2004e-05
8:137078933 A G 0.358867 4.8893e-06
8:137089273 T C 0.020159 1.9773e-04
8:137092870 A G 0.084568 -3.6682e-05
8:137093926 C A 0.049826 1.2623e-05
8:137094579 A G 0.040549 -3.2339e-06
8:137096528 G A 0.025025 -1.5867e-05
8:137097559 G A 1.234970 2.2788e-05
8:137098423 T C 0.094166 -3.8025e-05
8:137113906 G C 0.116065 3.6555e-06
8:137125629 G A 0.515828 -2.9377e-06
8:137130582 T C 0.077038 6.6574e-06
8:137146349 T C 0.382807 -2.8895e-05
8:137153500 A C 1.077888 4.1747e-05
8:137164943 G A 0.046632 -1.3393e-06
8:137166576 A G 1.968974 2.3175e-05
8:137171813 T C 0.215833 -1.3128e-04
8:137176358 C G 0.117422 -5.0040e-05
8:137184344 A G 0.952138 -1.2594e-04
8:137197197 G A 0.267713 -1.4880e-04
8:137200471 T G 0.957779 -7.6301e-05
8:137224459 C T 0.122417 -2.0450e-05
8:137233206 T G 0.119411 -3.5886e-05
8:137234475 C T 0.793054 6.5131e-05
8:137237429 C T 0.056710 3.2658e-05
8:137240873 C T 0.188270 6.3976e-07
8:137251027 C T 0.038741 -9.4726e-06
8:137256999 T C 0.036732 -6.9495e-05
8:137271697 G A 0.987014 7.9802e-05
8:137272634 T C 0.042140 1.3134e-05
8:137283400 A G 0.068317 -2.8933e-05
8:137286745 A C 0.033279 -5.6525e-06
8:137292406 A G 0.120895 2.3663e-04
8:137293327 G A 0.193427 1.1827e-05
8:137297600 G A 1.255639 2.8703e-05
8:137300900 C T 0.747717 1.1127e-04
8:137302684 C T 0.977270 1.2907e-05
8:137309449 T C 0.272663 -4.2706e-05
8:137312049 A G 0.049949 -4.9164e-05
8:137312755 T C 0.209828 1.1171e-05
8:137312900 A G 0.740619 -2.0792e-07
8:137315794 T C 1.123407 1.8399e-05
8:137317540 C T 0.316350 1.8700e-06
8:137318613 A G 0.993083 -2.1513e-05
8:137320851 T C 0.058953 2.3669e-05
8:137337804 A G 0.322358 -1.0363e-04
8:137339658 C G 0.066161 -6.2718e-05
8:137344181 T G 0.042604 -4.7087e-05
8:137345122 C A 0.200795 -4.0571e-05
8:137345609 G A 1.443256 -2.0252e-05
8:137352181 C T 0.406027 8.0350e-05
8:137354700 G T 1.679118 4.5561e-04
8:137355399 T C 0.093870 -4.6067e-05
8:137364483 T C 0.039997 -1.1525e-04
8:137375656 C T 0.054311 5.9895e-05
8:137393567 G C 0.036167 1.1614e-04
8:137394106 C T 1.516204 1.9122e-04
8:137395688 A G 0.097012 -3.9062e-05
8:137397823 A G 0.062698 4.0020e-05
8:137401195 T C 0.026933 3.4042e-04
8:137404025 G A 0.021305 -1.0468e-04
8:137420173 A G 0.046083 -1.1086e-05
8:137420566 C T 0.053970 -1.7299e-05
8:137426590 T G 1.122180 3.0891e-05
8:137428194 A G 1.806751 8.3595e-06
8:137430757 T C 1.597793 -5.7051e-05
8:137434334 A G 0.065603 1.5657e-04
8:137447871 A G 0.410701 1.1771e-06
8:137465022 T C 1.623976 -4.1351e-05
8:137470369 C T 1.185689 1.3132e-06
8:137478498 G T 1.314773 1.9270e-05
8:137501940 T C 0.039783 -4.5810e-05
8:137502444 A G 0.028361 3.3827e-05
8:137503429 T C 0.978896 9.6183e-06
8:137507536 T C 0.053646 -3.2996e-05
8:137510503 A G 1.517795 -8.0827e-05
8:137511413 C A 0.196553 -5.4683e-05
8:137513537 C G 0.191551 1.5469e-05
8:137517901 A G 0.110349 6.8352e-05
8:137523046 A C 0.345536 -2.2139e-05
8:137526799 T G 0.839816 6.9260e-05
8:137529836 A G 0.024119 1.1247e-05
8:137532073 T C 0.241065 -2.3116e-05
8:137537624 A G 0.596754 -4.6745e-05
8:137538088 G T 1.208689 -2.1010e-07
8:137538795 G A 0.024437 -4.6797e-05
8:137541729 G A 0.241922 3.1544e-04
8:137545330 C A 0.094873 1.1237e-04
8:137553251 C T 0.284831 -3.9366e-05
8:137560882 A G 1.522352 3.3176e-05
8:137561188 A G 0.048644 3.4128e-05
8:137567534 G A 0.125082 -4.5473e-05
8:137581546 T C 0.052792 1.3934e-04
8:137581860 C T 0.050592 -1.1795e-05
8:137582057 G A 0.050608 -3.9382e-05
8:137585067 G C 0.032694 2.1788e-05
8:137589258 G T 0.031091 -3.6243e-05
8:137594609 T C 0.071510 -3.9343e-07
8:137602428 G A 0.054908 8.6910e-05
8:137604105 T G 1.561612 2.7499e-05
8:137607780 C T 0.068787 -4.5816e-05
8:137617398 T C 0.086837 3.5546e-05
8:137619659 A C 0.049968 -2.7084e-05
8:137629694 A G 1.558178 3.4697e-05
8:137631518 A G 0.044626 8.3118e-06
8:137635882 C G 0.518178 3.7308e-05
8:137648060 A G 1.561759 2.4273e-05
8:137649865 T G 1.843857 3.5550e-06
8:137652944 T C 0.149256 -3.4800e-05
8:137658641 T G 0.936205 1.0200e-04
8:137663033 C T 0.030007 -3.4962e-05
8:137671872 C T 0.131304 1.5834e-04
8:137677083 T C 1.366332 -9.6710e-05
8:137677221 C T 0.233561 -1.1862e-06
8:137677823 A C 0.043896 9.2283e-05
8:137886971 A G 1.193606 1.7380e-06
8:137887721 T C 0.088022 -7.4966e-05
8:137890198 G A 0.108051 -9.5642e-06
8:137893799 T C 0.225450 -8.8721e-05
8:137904268 G C 0.051004 -3.9034e-06
8:137908802 G A 0.304682 5.0672e-06
8:137914541 C A 0.208819 1.0488e-04
8:137917837 T C 0.053120 -4.8462e-05
8:137919432 T C 1.947906 3.2459e-05
8:137922435 C T 0.069696 6.9252e-05
8:137931600 T C 0.144537 8.7042e-05
8:137932781 G A 0.042432 -3.5534e-06
8:137943174 C T 0.051481 -1.5175e-05
8:137943882 T C 0.851367 -1.0551e-04
8:137949508 C T 0.085380 -5.1418e-06
8:137952712 A G 0.037784 -1.0541e-04
8:137953434 G A 0.210701 2.1340e-05
8:137957292 A G 0.877661 6.4712e-05
8:137959643 A G 0.185907 2.6704e-06
8:137963100 G A 0.045671 8.4153e-06
8:137963850 T G 1.732368 -1.7618e-05
8:137968725 G A 0.058596 2.0648e-05
8:137969070 G A 1.043065 -3.2361e-05
8:137969076 C T 0.173489 2.4314e-05
8:137969209 T C 0.075444 5.9365e-05
8:137971040 T G 0.060348 -1.0899e-05
8:137982289 T C 0.071001 -4.4487e-05
8:137985220 G A 1.519191 -3.4202e-05
8:137987022 A G 0.043331 -6.8082e-06
8:137993813 G A 0.049887 -3.1012e-05
8:138010460 G A 0.107525 -3.7126e-06
8:138011719 A G 0.054379 5.7398e-05
8:138015097 A G 0.329434 -3.9554e-06
8:138016870 C T 1.091796 1.3594e-05
8:138019050 G A 0.087314 1.3664e-05
8:138024322 C T 0.763875 1.6065e-05
8:138026770 G A 0.045531 7.5051e-05
8:138039452 T C 1.541034 5.9195e-05
8:138039961 C T 0.330414 -3.1989e-06
8:138040165 T C 0.041221 -8.0924e-05
8:138044771 T C 0.089907 6.2860e-05
8:138056288 A G 0.278093 4.7878e-05
8:138056924 G A 0.133913 -2.9979e-06
8:138057070 G A 0.094880 -3.2169e-05
8:138058870 T G 0.588095 3.5849e-05
8:138068557 C T 0.025440 -1.5840e-06
8:138071413 A G 0.040565 1.3965e-05
8:138076867 G A 0.178646 7.3122e-05
8:138091805 G T 0.092906 2.5308e-05
8:138093633 T C 0.036317 4.8722e-06
8:138104937 A G 0.060212 -8.7631e-05
8:138115302 C T 0.086863 4.5988e-06
8:138120564 G T 0.117120 6.5293e-05
8:138122039 T C 0.029436 -3.5249e-05
8:138125713 A G 0.021996 -2.3821e-06
8:138135277 T G 0.557831 -3.7650e-05
8:138142037 G T 0.047239 9.0386e-05
8:138143794 C G 0.177621 -5.0949e-05
8:138143850 A G 0.024450 4.3331e-05
8:138170947 G A 0.054269 5.5492e-05
8:138173855 G A 0.080216 -5.6966e-05
8:138174661 G T 0.146640 -3.0715e-05
8:138181307 G A 0.166634 3.4019e-05
8:138181704 G A 0.571535 -6.6874e-06
8:138184172 T C 0.090839 -5.1146e-05
8:138187037 A G 0.055928 1.1050e-04
8:138190197 C T 0.038800 4.5301e-05
8:138196409 A C 0.051517 -1.6972e-05
8:138197431 A G 0.055723 3.3300e-05
8:138198353 A G 0.191159 8.4840e-05
8:138198597 G A 0.370912 -4.1899e-05
8:138204772 G A 0.022399 5.0410e-06
8:138206529 G A 0.362340 4.8875e-05
8:138206877 A G 0.037261 2.6248e-05
8:138215228 A G 0.110372 -1.2187e-05
8:138217642 G A 0.136708 -9.7094e-06
8:138218272 T C 1.441461 1.0987e-05
8:138219747 T C 1.775443 7.9533e-05
8:138220486 A G 0.530775 -2.2565e-06
8:138233404 C T 0.427287 2.7799e-06
8:138235204 A G 0.205258 -8.9851e-06
8:138239107 A G 0.024531 -3.0891e-05
8:138241127 C T 0.855879 3.3268e-06
8:138241374 T C 0.262455 3.3588e-07
8:138247397 T C 0.032156 6.3548e-05
8:138250571 A G 1.150311 -1.1157e-05
8:138252386 A G 0.682260 -1.5447e-05
8:138252794 T G 0.422035 8.7584e-07
8:138254365 T G 0.238796 6.3261e-06
8:138268131 C T 0.025580 -2.0810e-06
8:138273862 A G 0.359834 1.5225e-05
8:138278249 A G 0.022259 -8.9599e-05
8:138282860 G A 0.126033 5.2549e-06
8:138282870 G A 0.101287 2.6993e-05
8:138286140 T C 0.157179 6.0276e-05
8:138295869 C T 1.012558 1.1534e-05
8:138298237 C T 1.312683 5.7507e-06
8:138300484 G A 0.102683 -7.2486e-06
8:138302569 G A 0.160434 5.1476e-05
8:138306231 G A 1.035927 -7.6813e-06
8:138309803 T C 1.951726 1.4147e-05
8:138311084 T C 1.274941 -7.2578e-06
8:138316377 C A 1.203213 -1.1798e-05
8:138323083 T C 0.096957 -5.6253e-06
8:138325276 A G 0.219802 7.4121e-06
8:138335134 T C 0.031007 -7.9237e-05
8:138336013 T C 0.033003 -9.1284e-06
8:138338652 T C 0.394706 -1.2907e-05
8:138339357 G A 0.195287 2.8341e-05
8:138341531 A G 0.062841 3.4699e-06
8:138347256 C T 0.156874 1.0866e-07
8:138352401 G A 0.432571 3.4244e-06
8:138358116 C T 1.084224 -6.5054e-06
8:138364887 T G 0.177702 -2.1379e-05
8:138366696 T G 0.028556 -2.0560e-05
8:138366965 G A 0.023999 2.2059e-05
8:138368074 A G 0.050394 1.1318e-04
8:138380329 G T 0.063133 5.2001e-05
8:138385822 T G 1.281141 -2.1917e-05
8:138386331 G A 0.210046 -4.0015e-06
8:138391138 C T 1.666697 -3.4367e-06
8:138393300 C T 0.028572 -6.9907e-06
8:138393602 T C 0.387215 2.6590e-05
8:138394996 A C 0.373956 3.8016e-05
8:138396377 G A 0.059560 -1.0856e-04
8:138400507 T C 0.024187 1.3902e-05
8:138402285 T C 0.068849 2.8969e-05
8:138418480 A G 0.504403 -4.2619e-05
8:138422496 A C 0.776335 -1.3980e-05
8:138432889 A C 0.029293 -1.4702e-05
8:138443747 A G 1.360502 -1.3607e-05
8:138444604 C T 0.649715 -1.9314e-06
8:138452261 A G 0.054327 -5.5102e-05
8:138460237 C T 0.090255 1.3902e-04
8:138464270 A C 0.502180 2.0806e-05
8:138466462 A T 0.064133 -1.8205e-05
8:138467255 C T 0.326055 1.3046e-05
8:138472020 C T 0.175751 3.3283e-05
8:138476624 A G 0.079677 -1.0977e-04
8:138489800 T C 0.032922 -1.1758e-05
8:138490692 T G 0.315792 3.3299e-06
8:138495720 A G 1.463682 5.5612e-06
8:138506437 C T 0.191947 -4.0804e-05
8:138508508 T C 0.052331 1.9577e-05
8:138512715 T C 1.935984 1.3096e-05
8:138519329 C T 0.084458 1.3522e-05
8:138535175 T C 0.091663 7.4840e-05
8:138536216 A G 0.208637 -2.7703e-05
8:138537206 G A 0.196920 3.4342e-05
8:138544728 G A 0.127999 6.8701e-05
8:138545855 C T 0.357539 -8.7035e-06
8:138551986 T C 0.357740 3.2440e-05
8:138556671 C G 0.020799 -3.7833e-05
8:138559396 C T 0.059868 4.7477e-07
8:138562468 G A 0.670306 2.5928e-05
8:138567034 T G 0.315636 4.0825e-06
8:138568486 T A 0.293611 6.7791e-06
8:138568802 G A 1.289904 6.3952e-06
8:138577014 G A 0.173080 -6.2605e-05
8:138586189 A G 0.632415 -1.6009e-05
8:138587545 G A 1.248991 -9.3713e-07
8:138589542 C T 0.171551 2.6863e-05
8:138593683 T C 0.595751 3.9884e-06
8:138598197 G A 0.331989 -1.3274e-05
8:138598260 T C 0.044126 4.5775e-06
8:138598344 A G 0.326656 2.2378e-05
8:138603517 C T 0.883335 5.3822e-07
8:138614443 C A 1.172398 -6.5299e-06
8:138615327 T C 0.460452 8.8462e-06
8:138627139 A G 0.261624 -2.1868e-04
8:138627650 G A 0.524254 4.5740e-05
8:138630648 G A 1.087483 -3.3651e-05
8:138631907 A G 0.148548 3.5192e-05
8:138636826 G A 0.917155 -5.2270e-05
8:138639688 C T 1.322855 -3.6510e-05
8:138646566 C G 0.083925 5.3048e-05
8:138657388 T C 0.809870 -4.2907e-05
8:138662241 T C 0.039465 -4.1248e-05
8:138665125 G A 0.094464 -1.0698e-05
8:138682188 A C 0.054087 9.7894e-05
8:138685945 G A 0.044688 -4.6126e-05
8:138694071 A G 0.201886 -1.3979e-04
8:138698728 C T 1.276532 -2.8178e-05
8:138699645 T C 0.473565 1.2732e-05
8:138701746 G A 0.851228 -4.1254e-05
8:138718495 G T 1.771171 -4.0322e-05
8:138721578 T C 0.046216 3.6939e-05
8:138731254 G A 1.026394 6.9621e-06
8:138732352 T C 0.058943 3.5412e-05
8:138737060 A G 0.050971 -9.0700e-06
8:138746756 T C 0.197257 6.0801e-05
8:138749177 T C 0.416907 1.7726e-05
8:138759512 T G 0.027310 1.8826e-04
8:138763243 C T 0.048313 -9.6576e-05
8:138765272 C A 0.504357 -9.2549e-06
8:138769527 A G 1.256924 -4.8800e-06
8:138769852 T C 0.687528 -2.6306e-05
8:138772729 G A 1.751937 -2.2061e-05
8:138776547 T G 0.650903 7.9420e-05
8:138781157 A G 0.536448 -1.3410e-05
8:138782900 T C 1.100661 -7.0833e-05
8:138784054 C A 1.755098 -6.7605e-06
8:138785781 A G 0.071241 -5.9037e-05
8:138790371 C T 0.685058 5.6367e-05
8:138791214 C T 1.640974 1.3987e-05
8:138791686 T C 0.143118 2.7171e-05
8:138792478 C G 0.075000 -2.2681e-05
8:138794860 A G 1.030741 5.0194e-05
8:138795635 T C 0.117616 7.1222e-06
8:138796025 G T 0.181515 -3.6621e-06
8:138796718 T G 1.652899 -1.6009e-06
8:138803658 T C 0.315201 6.5981e-06
8:138812258 G A 1.719207 -8.8858e-05
8:138818478 G A 0.023415 -2.6913e-05
8:138818500 T C 0.077405 -2.6892e-05
8:138819070 C T 0.081757 1.5079e-05
8:138819074 C T 0.078116 -2.4955e-05
8:138834415 G T 0.740479 3.0776e-05
8:138844216 C A 0.815989 1.3355e-04
8:138844863 T C 0.389068 -1.1217e-04
8:138849473 G T 1.201551 1.6624e-05
8:138852485 T C 0.419763 -8.4346e-05
8:138852894 A G 0.028371 3.6562e-06
8:138862541 A G 0.090261 1.2088e-05
8:138864479 T C 0.055778 -9.9153e-05
8:138866267 C T 0.431331 -5.5008e-05
8:138875499 C T 0.985164 4.6941e-05
8:138877625 C T 0.039293 -1.2449e-04
8:138887431 C T 1.304581 8.7245e-06
8:138903450 A C 0.021837 2.6082e-05
8:138905296 G A 1.736623 -4.6112e-05
8:138911608 C T 1.448612 2.6720e-05
8:138913298 G A 0.049137 -1.5958e-05
8:138917604 C T 0.117152 -5.1004e-05
8:138918945 T C 1.855915 -4.0752e-05
8:138919200 C G 0.047635 3.6316e-05
8:138928274 T C 1.144131 3.2604e-05
8:138928281 C A 1.729966 -2.7066e-05
8:138932123 T C 0.485526 -1.4609e-05
8:138933166 T C 0.371739 -4.2605e-05
8:138934585 T C 1.071280 4.9745e-05
8:138942395 C A 0.029429 3.0891e-05
8:138946022 C T 0.053672 7.5999e-06
8:138950299 A G 0.029614 -2.4307e-05
8:138951795 C G 0.033301 -4.3007e-05
8:138956144 C A 0.034635 -4.2331e-05
8:138959234 G A 0.066285 -5.7295e-05
8:138959781 T G 0.059394 -1.4361e-05
8:138964852 G A 1.099924 5.3614e-05
8:138974068 G T 0.069787 4.6173e-05
8:138978004 A G 0.038397 -1.2111e-05
8:138981275 T C 0.080439 6.9545e-05
8:138983054 C T 0.323666 -3.8333e-05
8:138985880 C A 0.068885 -3.7370e-05
8:138988946 C T 0.954816 -1.4921e-05
8:139000855 G A 0.051909 -2.9924e-05
8:139000940 A G 0.099846 5.2668e-05
8:139025499 C T 0.027868 9.6776e-05
8:139031711 C T 0.677648 -1.9770e-05
8:139037796 A C 0.471903 2.3053e-05
8:139039589 G A 0.449332 -5.5970e-07
8:139039826 C T 0.053383 -9.6548e-05
8:139041766 C T 0.045223 5.2622e-05
8:139047984 T C 0.753313 1.0443e-05
8:139050158 G A 0.052390 1.7280e-05
8:139053333 T C 0.653980 3.3088e-06
8:139053369 T C 1.083860 2.9363e-05
8:139054644 T C 0.643889 4.0515e-06
8:139070170 T G 0.036051 -2.1576e-05
8:139074663 C T 0.037187 -3.5685e-05
8:139075196 G A 0.516107 -9.7391e-06
8:139076306 G A 0.074110 6.3642e-05
8:139078255 G A 0.702533 1.9256e-07
8:139084283 C T 1.136744 6.0261e-06
8:139086291 C T 0.491456 -3.1373e-05
8:139087623 C T 0.563803 -5.5298e-05
8:139089126 C T 1.168068 -1.1547e-05
8:139089532 C A 0.167792 -1.0859e-05
8:139102267 G A 0.161255 -1.7533e-04
8:139110678 G T 0.827673 -1.0141e-05
8:139110745 A G 0.277158 -7.5201e-05
8:139112236 C T 1.090417 -8.0339e-05
8:139114115 T C 0.596975 -8.1651e-05
8:139116755 A T 0.076165 3.0712e-05
8:139117698 C T 0.959814 -3.1925e-05
8:139119163 G C 0.112322 -3.5513e-05
8:139121535 G A 0.311735 -5.6612e-05
8:139121684 C T 1.054272 -1.3235e-05
8:139123533 G T 0.643418 1.2549e-05
8:139124626 T C 0.069368 5.0367e-05
8:139126425 A G 0.028735 4.2359e-05
8:139138096 A G 0.071611 -2.2734e-05
8:139138356 C A 0.088177 -7.0380e-06
8:139140364 G A 0.908148 -2.6032e-04
8:139141565 A G 0.567426 -5.7628e-04
8:139142017 C T 0.172161 2.6658e-04
8:139145635 G A 0.059443 1.5408e-05
8:139145752 A G 1.507016 -1.1040e-05
8:139146348 G A 0.038173 2.3847e-05
8:139149746 A G 0.086292 1.1915e-05
8:139152091 G A 1.283036 -2.2311e-04
8:139156782 C T 0.055548 -1.0454e-05
8:139160011 A C 0.373447 -5.4384e-05
8:139160583 C A 0.666661 -4.9134e-06
8:139165068 T C 0.703880 1.8496e-06
8:139165289 C T 1.350038 -2.0433e-04
8:139173955 T C 0.640608 -1.4230e-04
8:139175349 T C 0.690978 6.0430e-05
8:139175538 C T 0.038835 3.0688e-05
8:139175625 C T 0.575449 -1.4870e-05
8:139177269 G A 1.295367 6.3365e-05
8:139178417 G A 1.167601 5.4984e-05
8:139182148 A G 0.030812 8.5227e-05
8:139184024 T G 1.166368 6.0759e-05
8:139184691 G A 0.039777 8.2636e-05
8:139187277 T C 1.096207 6.1150e-05
8:139190544 G T 0.721836 -5.6172e-05
8:139194087 T C 0.671345 -3.7807e-05
8:139198599 C G 0.045723 -8.9955e-06
8:139206991 G T 0.021185 -6.2703e-05
8:139207199 T C 0.249712 -9.6597e-06
8:139207731 A C 0.807686 1.3524e-05
8:139207792 A G 0.317402 -2.0077e-05
8:139208408 G T 0.100794 -3.6594e-05
8:139211410 A G 1.030013 -3.2376e-05
8:139214840 A G 0.038177 8.3103e-05
8:139218158 C T 1.559117 -1.5930e-04
8:139219952 A G 1.397192 -4.3510e-05
8:139223322 A G 0.226378 5.2856e-06
8:139225894 C T 0.047336 -4.1895e-05
8:139228388 C T 1.458888 -4.4637e-05
8:139231483 C T 0.035398 -2.8970e-05
8:139232909 C T 0.461277 -1.3694e-05
8:139233180 G A 0.465548 -5.4244e-04
8:139235909 A T 0.065688 -2.2133e-05
8:139237067 G A 0.238842 3.6946e-05
8:139240369 G A 0.282767 2.4547e-05
8:139240856 T C 1.907733 -1.5568e-04
8:139241611 G A 0.841750 3.3411e-05
8:139247364 G A 0.074915 3.6510e-05
8:139250162 T C 0.223077 3.2190e-05
8:139250165 A G 0.042773 -2.1024e-05
8:139250516 C T 0.300320 6.8771e-05
8:139250722 G C 0.467099 -5.4216e-06
8:139252742 C T 0.113264 -3.3971e-05
8:139253805 G A 0.649907 1.0489e-05
8:139255733 C T 0.635655 -6.7303e-05
8:139255918 C T 0.073305 -2.2436e-04
8:139256096 A C 0.997825 -3.2244e-05
8:139256494 A G 0.123491 -1.9271e-05
8:139260668 A C 0.526075 -6.8734e-05
8:139263840 A G 0.502137 1.0777e-05
8:139265534 T C 0.564657 -6.2274e-05
8:139269052 G A 0.640127 1.9225e-05
8:139269984 C T 0.864487 2.4209e-07
8:139277934 C T 0.297327 1.2030e-05
8:139278297 C T 0.683896 1.9570e-05
8:139278333 T C 0.214583 -5.6006e-05
8:139281556 A G 0.032195 -6.6662e-05
8:139282386 T C 0.066661 -1.5472e-04
8:139283215 G C 0.890680 -2.1515e-05
8:139288437 C T 0.063357 5.2001e-05
8:139289340 A G 0.669118 2.0561e-05
8:139289870 C T 0.040965 -2.3597e-06
8:139290147 G A 0.242299 -3.3793e-05
8:139291263 C G 1.080537 5.7058e-06
8:139293824 G A 1.732430 -1.4327e-06
8:139297807 C A 0.155861 -3.4215e-05
8:139298819 G A 0.501362 -2.7860e-05
8:139301378 A T 1.659764 2.8859e-05
8:139302266 A G 0.052857 1.2192e-04
8:139302439 C G 0.087341 -4.2816e-05
8:139302480 C T 0.940976 3.7414e-05
8:139306619 T C 0.264448 1.3134e-06
8:139309607 T C 0.547867 -3.8138e-05
8:139310880 C T 0.665223 -2.0667e-05
8:139316263 A G 0.079135 -3.4061e-05
8:139317799 T C 0.241955 -6.6917e-05
8:139321718 T C 0.028436 2.3489e-05
8:139323526 C T 0.029251 3.1202e-05
8:139329657 T C 1.938545 -4.4903e-05
8:139331783 G A 1.969717 -2.9622e-05
8:139334720 T C 0.060173 4.9045e-05
8:139336277 T G 0.060773 -9.5729e-05
8:139336429 T G 0.106649 1.5513e-04
8:139338933 G A 0.111488 -2.5650e-06
8:139340174 C T 1.942930 -6.7710e-05
8:139341360 G C 0.078690 3.0643e-05
8:139341996 C T 0.726448 -1.1341e-04
8:139346840 T C 1.969318 -4.1739e-05
8:139356716 C T 1.339467 1.5461e-04
8:139359144 T C 0.077892 -2.4887e-05
8:139364224 T C 0.031782 1.8369e-05
8:139366749 A G 0.050218 -3.0351e-05
8:139378149 A G 0.137376 1.5382e-05
8:139380024 G A 0.025807 -9.9352e-06
8:139380869 A G 0.026252 8.1714e-06
8:139382205 A C 1.296042 1.3961e-04
8:139383087 A C 0.032435 -9.2446e-06
8:139384267 T C 0.065934 3.7415e-05
8:139384535 T C 0.110791 -2.4551e-05
8:139388912 G T 0.091890 6.8054e-06
8:139395920 T C 0.044136 -6.0858e-05
8:139396948 C T 0.438287 -1.9148e-04
8:139399574 C T 0.528723 -2.3498e-04
8:139399720 C T 0.030036 -2.5349e-05
8:139402821 C A 0.652007 -3.7193e-05
8:139404763 T C 0.745614 1.2380e-05
8:139405817 A G 0.104812 -8.4674e-05
8:139405963 T C 0.114257 -4.9209e-05
8:139406558 C A 0.046719 -3.0716e-05
8:139407015 A G 0.023256 -1.1148e-05
8:139409338 T C 0.095867 1.7073e-07
8:139414814 C T 0.829264 3.4932e-06
8:139422686 T G 0.107408 -6.6682e-05
8:139422820 C T 0.697223 1.6064e-05
8:139427238 T G 1.335225 3.2483e-06
8:139432680 T C 1.203307 -8.2809e-06
8:139448499 A G 0.187011 -2.7189e-05
8:139453883 C T 0.948571 -2.9776e-05
8:139472681 G A 1.020273 1.0860e-04
8:139490141 C G 1.021562 5.2917e-05
8:139492378 A G 0.088346 3.9399e-05
8:139501740 C A 1.645314 2.2285e-05
8:139504270 T C 1.491952 -7.8326e-06
8:139506019 A G 0.051208 -1.0634e-04
8:139512532 A C 0.069290 1.9279e-05
8:139518806 T C 0.265366 6.0735e-05
8:139519442 T C 0.109177 4.0294e-05
8:139523210 A G 0.105821 1.3166e-05
8:139531366 A G 0.072455 -2.3302e-05
8:139532280 T G 0.043308 -2.6082e-05
8:139537588 T G 0.160788 3.9136e-05
8:139549078 G A 0.076350 3.4815e-05
8:139549853 G A 0.319333 1.2513e-05
8:139552469 A G 0.090014 -5.7678e-06
8:139554878 A G 0.276262 4.7156e-06
8:139566240 C A 0.025839 1.4957e-04
8:139566627 T C 0.106743 -7.6094e-05
8:139571978 G T 0.134251 -1.2906e-05
8:139574745 T A 0.154134 -4.5713e-05
8:139578620 A G 0.082702 -2.7212e-05
8:139590749 C G 0.081722 5.2083e-05
8:139592433 T C 0.040358 6.0120e-05
8:139592683 A G 0.021010 -4.7898e-05
8:139596306 G A 0.252338 1.5780e-05
8:139599652 T C 0.165751 1.9839e-04
8:139600346 A G 0.032951 1.9192e-04
8:139601150 T C 0.044512 -8.2291e-05
8:139602126 T C 0.131424 1.2219e-05
8:139604178 T C 0.058096 -1.1003e-04
8:139606958 A G 0.142897 7.9733e-05
8:139616386 T C 1.554011 -4.1512e-05
8:139616765 T C 0.023681 3.7347e-05
8:139619327 A G 0.232720 -3.2518e-05
8:139620079 A G 0.070417 -5.7882e-05
8:139624296 T C 1.872874 -5.3844e-05
8:139624764 T C 0.129749 -7.0481e-06
8:139632814 G T 1.715513 7.5609e-07
8:139632939 T C 1.810201 -5.8258e-06
8:139637479 G A 0.119898 -3.3012e-05
8:139637872 C T 1.718499 -7.3615e-06
8:139642974 C T 0.190620 9.5569e-06
8:139645647 T C 1.938155 2.7822e-05
8:139647673 A G 0.036612 5.2435e-05
8:139651250 A G 0.050523 -1.0854e-05
8:139661642 G A 0.036015 -1.8742e-05
8:139664516 A G 1.824963 -1.8318e-05
8:139666447 T C 0.229455 -9.2282e-06
8:139666461 C G 0.021117 1.1061e-04
8:139668032 C T 1.537733 1.1732e-05
8:139670668 A G 0.047469 -1.3171e-05
8:139672167 T C 1.818868 -7.1431e-05
8:139674108 T C 1.511826 -1.1315e-06
8:139681004 G A 0.127613 -1.0913e-05
8:139681125 A C 1.487833 4.9818e-06
8:139681587 A G 1.385121 7.6488e-06
8:139686539 T C 0.101660 1.3252e-06
8:139687866 A G 1.580461 -5.0765e-05
8:139701209 T G 0.655454 -1.7460e-05
8:139701344 C A 0.102160 2.9280e-06
8:139707019 A G 0.111508 7.5455e-05
8:139712355 A G 0.033350 9.7351e-05
8:139713440 T C 0.366627 7.1381e-05
8:139724201 G A 1.959246 -7.4925e-05
8:139725718 C T 1.724984 1.1140e-05
8:139726348 G C 1.535322 9.9064e-05
8:139726477 C T 1.798277 3.9266e-05
8:139730699 A G 0.259219 -6.9225e-05
8:139732549 G A 0.827151 -1.7271e-05
8:139733184 A C 0.053844 -1.8092e-04
8:139735664 G C 0.240802 -3.6759e-05
8:139736933 A C 1.031679 1.4213e-05
8:139738112 T C 0.041841 1.9638e-05
8:139738325 A G 1.217449 1.0289e-05
8:139738962 T C 0.706370 -3.7415e-06
8:139743721 G A 0.090024 4.4987e-05
8:139745263 C T 0.069634 -2.0222e-04
8:139745582 T C 0.645210 2.2578e-05
8:139746737 G A 0.106133 2.3175e-05
8:139749638 C T 0.619208 -6.0347e-06
8:139749799 T G 0.120995 -2.6363e-04
8:139752948 A G 0.332329 -5.4240e-06
8:139753337 G A 1.630082 -2.9203e-05
8:139759187 A G 0.060128 -6.3086e-06
8:139759544 T C 0.068407 3.7058e-05
8:139763554 G A 0.065824 -1.3268e-05
8:139766211 C G 1.600214 -4.0765e-05
8:139766879 G A 1.272484 -2.0785e-05
8:139770716 C A 1.802201 -8.7114e-05
8:139773163 A G 0.336974 -1.2740e-05
8:139774348 T C 0.032295 6.9030e-05
8:139774866 A G 1.253201 -2.6458e-05
8:139775106 A G 0.084792 8.0881e-05
8:139776427 C T 1.209160 -2.7190e-06
8:139776906 T C 0.163628 2.2748e-05
8:139778956 T G 1.780422 -9.6253e-05
8:139779801 C T 0.102793 -2.0461e-05
8:139780556 C G 0.124897 -8.4338e-05
8:139780605 G C 0.100076 -8.2963e-05
8:139781233 G A 0.184540 5.8195e-05
8:139781468 G A 0.098885 8.1631e-06
8:139781866 T C 0.310586 -7.6793e-06
8:139783034 A G 0.033516 1.5752e-05
8:139783497 T C 0.709801 -9.0193e-06
8:139783965 A G 1.757039 -2.3120e-05
8:139784511 G C 1.438881 -5.5998e-06
8:139784784 A G 0.104357 -1.0523e-05
8:139785792 C T 0.112462 8.1564e-05
8:139788556 A C 0.037005 2.8190e-05
8:139800737 T C 0.073539 3.4752e-05
8:139803213 T C 0.079196 2.7127e-05
8:139812219 G A 0.574359 -2.6982e-05
8:139812526 T C 0.102186 -9.0367e-07
8:139820634 A G 1.012749 1.8557e-05
8:139821681 C T 1.599432 1.0890e-05
8:139827488 G C 1.646122 4.6040e-06
8:139830796 T C 1.747961 2.0531e-05
8:139833965 T C 1.250640 4.1527e-05
8:139834621 G T 0.101329 4.8501e-05
8:139834625 T G 0.038310 4.1315e-05
8:139838912 C T 1.608199 9.8348e-05
8:139842551 G A 0.020841 1.4693e-04
8:139844704 T C 0.044873 1.4990e-05
8:139845993 T C 0.027274 -3.1363e-05
8:139846173 G A 1.948159 7.0610e-05
8:139848829 T C 1.139080 5.4062e-06
8:139854275 T C 1.193388 1.2834e-05
8:139856286 C T 0.069242 -7.8155e-06
8:139856786 T C 1.109969 3.0587e-05
8:139858247 T C 0.051796 -4.2879e-06
8:139859085 C G 1.869518 -9.9847e-06
8:139860770 A G 0.085331 -1.7683e-04
8:139863048 T C 1.380373 1.2629e-04
8:139867137 A G 0.128019 4.1788e-06
8:139867430 T C 0.430757 -8.5584e-06
8:139868325 T C 0.067064 -5.4079e-05
8:139871075 T G 0.035190 -7.2912e-06
8:139871468 T C 1.162070 4.1771e-05
8:139872442 C T 0.110596 -1.1630e-04
8:139873478 C G 0.197523 9.7076e-06
8:139873740 G A 1.719720 1.4925e-04
8:139876192 G A 1.820516 9.6350e-05
8:139878961 C A 0.329798 -2.7367e-05
8:139880901 C T 0.631221 -4.3453e-08
8:139884509 T C 0.411866 -3.6832e-05
8:139884579 T C 0.232419 2.2695e-05
8:139886561 T C 0.022720 -3.3708e-05
8:139888822 A G 0.036226 1.6303e-05
8:139894724 G T 0.235875 -1.0626e-05
8:139896132 G A 0.161064 -5.1157e-05
8:139897332 A G 0.198809 4.7034e-05
8:139905950 C T 0.035551 2.7061e-06
8:139910411 T C 1.362784 2.2840e-05
8:139918020 T C 1.286490 -1.4074e-05
8:139918166 C T 0.075412 1.9470e-06
8:139920951 G A 0.081033 -4.1506e-05
8:139921451 C T 0.522800 -5.9143e-05
8:139921764 A G 0.089222 -3.1821e-05
8:139923967 A G 0.099395 1.6917e-05
8:139928096 T G 0.809854 1.9546e-05
8:139932815 C A 1.203369 5.2771e-05
8:139936682 C G 0.034827 2.0096e-05
8:139938469 A G 0.083964 -4.3930e-05
8:139938615 A G 0.216940 6.2490e-05
8:139942304 G A 1.855587 6.8726e-05
8:139944979 A C 0.221886 7.5249e-06
8:139946839 C A 1.793862 7.6996e-05
8:139951715 T C 1.575809 4.4761e-05
8:139955252 G A 1.590535 7.5654e-05
8:139973496 T C 0.081984 3.4570e-07
8:139975998 A C 1.489972 2.1829e-05
8:139976807 G A 1.837365 -5.0908e-05
8:139976973 C T 0.094442 -1.0840e-04
8:139979370 A T 0.048505 2.3836e-05
8:139979568 T C 0.065717 1.5376e-05
8:139984111 T C 0.075142 2.6496e-06
8:139986145 G C 1.856502 -6.5609e-05
8:139987300 G A 0.064947 2.6293e-05
8:139989927 T G 1.654821 -1.4634e-05
8:139991388 C T 0.106380 1.5241e-06
8:139994565 C T 0.053344 -7.3489e-05
8:139999355 G A 0.094085 -1.9242e-05
8:139999840 C T 0.038089 2.3417e-05
8:140000670 A G 0.142735 1.2728e-05
8:140004989 A G 0.115130 2.7143e-05
8:140006470 T C 0.047219 6.8441e-06
8:140007837 A G 0.044519 -4.5926e-05
8:140009510 T C 0.068044 -2.8594e-05
8:140013616 C G 0.092991 -1.1676e-05
8:140025791 T C 0.368455 3.0947e-05
8:140029573 A G 1.310128 1.8950e-05
8:140030601 G A 0.315516 1.9450e-05
8:140033854 C T 0.025417 6.7903e-05
8:140037449 G A 0.123598 -3.4822e-04
8:140040531 C T 0.341375 -1.4218e-04
8:140048604 G T 0.025878 7.3906e-05
8:140052904 G A 0.389244 -3.0455e-05
8:140053920 A G 0.057151 4.3458e-05
8:140055955 T C 0.171434 -2.2016e-04
8:140060035 G A 0.106769 -1.3686e-05
8:140068157 A G 0.054779 -2.4901e-04
8:140069886 T G 0.048871 5.6092e-05
8:140073410 A C 0.077778 6.9403e-05
8:140076771 T G 0.066025 8.2801e-05
8:140076848 C T 0.120291 5.1843e-05
8:140080089 A G 1.585715 -2.7857e-04
8:140081806 A C 0.156533 -8.4036e-07
8:140083120 T C 1.748019 -8.9161e-05
8:140086500 A G 0.095672 7.5777e-05
8:140089341 T G 0.052059 2.1700e-05
8:140089384 A T 0.057612 -3.5172e-05
8:140093159 G T 0.207355 -2.3939e-04
8:140093308 A G 0.103965 -1.1180e-05
8:140093810 G A 0.255197 2.8980e-05
8:140096660 C T 0.629241 -7.9119e-06
8:140101069 T C 0.194304 1.6840e-05
8:140104843 A C 0.080900 -9.8601e-06
8:140107083 T C 0.087622 5.6650e-05
8:140112894 A C 0.604664 -3.7302e-05
8:140122308 A G 0.074961 -9.9521e-05
8:140126672 C T 0.037485 -1.1774e-05
8:140132072 A G 0.043925 -6.9058e-05
8:140134256 A C 0.252877 -3.4559e-05
8:140139932 A C 0.071306 -3.7406e-05
8:140140829 T C 0.199049 3.4357e-06
8:140143097 A G 0.719596 -1.1168e-05
8:140187684 G T 0.242847 1.0546e-04
8:140188017 G A 0.550509 -3.9910e-05
8:140195722 T C 0.065191 4.6329e-06
8:140202870 A G 0.136974 3.0869e-05
8:140216669 C G 0.063477 -2.3211e-05
8:140225397 A G 0.039537 9.0793e-05
8:140238897 C T 1.859553 1.8604e-05
8:140250509 G C 0.126659 -6.5546e-05
8:140255492 G T 0.826041 -2.9472e-05
8:140257058 G A 0.370360 7.7581e-05
8:140257104 A G 0.120378 -1.5358e-06
8:140257928 A G 0.172995 2.1659e-05
8:140265669 A G 1.749460 -7.8737e-05
8:140266612 G T 0.753031 -3.7026e-04
8:140270614 G A 0.723183 1.2182e-04
8:140272394 T C 0.205849 -2.0497e-05
8:140272411 T C 0.038300 1.0755e-05
8:140272653 C T 0.147656 1.1972e-05
8:140272840 G A 0.730531 2.4671e-05
8:140278938 T C 0.026524 -9.5255e-05
8:140278940 T C 1.798186 -9.9333e-06
8:140280158 C A 0.575151 2.6949e-05
8:140281666 G T 0.560123 2.4146e-05
8:140293281 C T 1.939265 -7.3591e-05
8:140296274 T C 1.970564 -7.0009e-05
8:140298579 A C 1.459404 -3.0020e-05
8:140304555 C T 1.969438 -6.3076e-05
8:140309607 T C 0.109395 6.6153e-07
8:140309627 C T 0.035817 -7.2316e-05
8:140320084 G A 0.540239 1.9545e-05
8:140326579 A G 0.100735 -2.8884e-05
8:140327364 T C 0.083328 -6.2672e-05
8:140330489 G A 0.112060 -1.6230e-04
8:140331415 T G 0.077677 3.1594e-06
8:140333076 G A 0.369565 -2.0923e-05
8:140335332 A G 1.194797 -1.1998e-05
8:140335733 T G 0.025398 -3.5117e-05
8:140335853 C G 0.057739 -1.9345e-05
8:140336367 A G 0.034321 -4.5164e-05
8:140336458 T C 0.035424 1.0203e-04
8:140338423 T C 0.205158 -2.8766e-05
8:140339956 C T 0.134670 1.4019e-06
8:140344828 T C 0.051111 -1.6168e-05
8:140345180 C T 1.076850 -1.5432e-05
8:140350006 A C 1.304948 -4.2802e-05
8:140353348 G A 0.619338 -4.8142e-05
8:140354093 C T 0.422487 -2.0820e-05
8:140354650 C T 0.825219 -3.8358e-04
8:140354986 T C 1.515782 -1.3159e-04
8:140355080 C T 0.041020 2.7989e-05
8:140356634 A G 0.046236 -1.4671e-05
8:140362677 C G 0.059134 -7.2226e-05
8:140363069 G T 0.037021 9.0317e-06
8:140367464 T C 0.197806 3.6132e-05
8:140371194 C T 0.193775 3.1031e-06
8:140375578 G A 1.754663 -1.1798e-05
8:140377871 C T 1.062198 -6.5009e-05
8:140393828 G T 0.537182 1.8651e-05
8:140406471 C T 0.024600 -9.1588e-05
8:140424294 C T 0.447657 -5.8652e-06
8:140427667 T G 0.444697 -2.5630e-06
8:140429997 A G 1.110700 -1.7041e-05
8:140434081 T C 1.561856 -1.9310e-05
8:140434240 T C 0.121320 2.2701e-05
8:140438978 A G 0.071514 2.6709e-05
8:140442384 A C 0.149337 -8.1491e-06
8:140446725 C T 0.808828 -1.2126e-05
8:140449676 T C 0.023895 -7.7042e-05
8:140452522 C A 1.392249 -3.7207e-05
8:140459199 T C 0.393336 1.2075e-05
8:140459761 C T 0.021500 3.0526e-05
8:140459804 A G 0.029549 -3.4786e-07
8:140465847 A G 0.216157 -2.8785e-05
8:140468983 C T 1.049793 -1.2741e-05
8:140470489 C T 0.037131 6.2841e-05
8:140482798 A G 0.028774 -4.9545e-07
8:140486625 T C 0.878203 -3.2197e-05
8:140487399 C G 1.823382 -3.9736e-05
8:140490240 T C 0.980347 5.3142e-06
8:140496702 C A 0.097558 6.0452e-05
8:140503539 C T 0.381554 1.7016e-05
8:140505432 A G 0.213866 -1.3090e-05
8:140505543 C T 0.776462 -2.1982e-05
8:140511074 G A 0.538996 -1.0170e-05
8:140513104 G C 0.042328 -6.8400e-05
8:140519266 A G 0.145319 5.4257e-06
8:140519517 T G 1.052581 4.6069e-05
8:140522118 A G 0.134484 2.1154e-05
8:140529847 G A 0.097665 2.9933e-06
8:140536619 A G 0.434694 1.2297e-04
8:140538379 T G 0.399747 -2.4161e-05
8:140540812 G A 0.103465 1.6317e-05
8:140547740 T C 1.381003 3.0914e-05
8:140554357 C T 0.062656 -9.1938e-05
8:140573580 C A 0.035187 -6.8601e-05
8:140575612 C T 0.022655 5.2847e-05
8:140577444 A G 0.943956 -3.0167e-05
8:140578820 G A 0.303277 1.7057e-05
8:140584396 A G 0.142232 1.1495e-05
8:140584750 T G 0.034931 -1.5207e-04
8:140585403 G A 0.571532 -3.1269e-05
8:140587823 A G 0.170814 4.1462e-05
8:140588709 C G 0.479953 1.7814e-05
8:140589442 T C 0.141680 7.2731e-06
8:140590172 G A 0.597377 8.1556e-06
8:140590849 C A 0.093916 -4.9682e-05
8:140594161 A G 0.151226 -3.0723e-04
8:140598058 A G 0.145647 1.4873e-06
8:140598891 C T 1.346776 -1.4779e-05
8:140602254 G T 0.232328 -1.3288e-04
8:140602616 C T 0.348457 -9.1822e-05
8:140603246 C T 0.438498 -5.5824e-06
8:140605202 T C 0.028813 -1.1607e-04
8:140611754 G A 0.727412 2.0296e-05
8:140612247 T G 0.115851 -4.9367e-06
8:140613094 T C 0.021198 -3.6823e-06
8:140615731 C T 1.483494 -3.2726e-05
8:140624187 A G 0.070780 3.6595e-05
8:140624254 A G 0.205988 2.3499e-04
8:140632501 C T 0.901102 -3.8919e-05
8:140634920 T G 0.048284 2.3738e-04
8:140635346 C T 0.409815 9.7451e-05
8:140643572 T C 0.190354 2.4264e-05
8:140644569 G A 1.201678 3.9555e-06
8:140656262 T C 0.043957 -1.4502e-04
8:140658801 C T 1.059092 -1.2871e-05
8:140660363 A G 0.042013 5.1345e-05
8:140661285 A G 1.278924 -4.6501e-05
8:140661655 T C 1.840143 -2.9347e-05
8:140662447 C T 1.658573 -3.4453e-06
8:140663658 C A 1.393866 -2.4398e-06
8:140668477 T C 0.041179 -4.7811e-05
8:140669247 C T 0.098888 -2.5104e-05
8:140669745 T G 1.580594 2.2554e-05
8:140669967 G A 0.409361 5.6872e-05
8:140672403 A G 0.067220 3.8941e-05
8:140673111 G T 0.385456 7.5531e-06
8:140675806 C T 0.097064 -1.8415e-05
8:140676100 A G 0.118097 6.4437e-05
8:140684628 C A 1.522956 -3.5488e-05
8:140685099 A G 0.051565 -1.0077e-04
8:140687274 G A 1.181847 -8.1422e-05
8:140693813 A G 0.103572 -3.0028e-06
8:140700371 C T 0.129408 -1.0143e-05
8:140700957 G A 1.181340 -5.1614e-05
8:140702874 A G 0.063289 5.0531e-05
8:140706503 A G 0.976991 -5.2541e-05
8:140707921 T C 0.059728 9.9014e-05
8:140712201 C A 0.134056 2.5037e-05
8:140717048 G T 0.021438 1.1105e-05
8:140720163 G A 1.048501 -2.0796e-05
8:140720526 C A 0.250387 2.7481e-06
8:140720623 T C 1.292410 -1.6111e-05
8:140722178 G A 0.573891 1.3982e-05
8:140722611 C T 0.039403 6.1345e-05
8:140725042 G A 0.596420 8.0377e-06
8:140727013 C T 0.397962 -1.4887e-05
8:140727608 T C 0.047141 -2.9592e-05
8:140733497 C T 0.171213 -5.1639e-05
8:140739963 T C 0.031997 -2.9291e-05
8:140741551 C T 0.065710 -1.2862e-04
8:140754258 C T 1.830812 -1.4450e-06
8:140755658 C T 0.128266 1.8954e-05
8:140757454 A G 1.700868 -1.8891e-05
8:140777251 G A 0.430198 -2.3068e-05
8:140789206 A G 0.121540 -1.6430e-04
8:140793407 C T 0.041627 6.9644e-05
8:140797139 A G 0.039920 1.2882e-05
8:140797189 G A 0.083104 2.6153e-07
8:140798754 G A 0.054246 2.6664e-05
8:140807075 G A 0.120839 1.4324e-05
8:140811470 C T 0.118535 -1.8570e-04
8:140814128 G A 0.238550 -6.2788e-05
8:140819819 T C 1.059264 1.6519e-05
8:140822231 T C 0.021831 -2.4031e-05
8:140829016 G A 0.048206 -1.6903e-06
8:140830241 T C 0.789156 -2.6906e-05
8:140830393 G T 0.291147 -3.0186e-05
8:140845161 C T 0.449498 3.8048e-05
8:140851399 T C 0.081949 -4.9208e-05
8:140852638 A G 0.116510 -3.2758e-05
8:140853115 T G 0.213334 8.1990e-05
8:140855302 T C 0.039316 1.5193e-05
8:140857993 C T 0.478378 -2.2336e-05
8:140860662 A T 0.117165 7.4507e-05
8:140861428 T C 0.022730 3.4014e-05
8:140862119 C A 0.248634 4.3326e-05
8:140862854 T C 0.034928 2.7124e-05
8:140864597 G A 0.308174 3.3170e-05
8:140868821 A G 0.167004 -4.2846e-06
8:140873022 G A 0.945630 -1.5514e-05
8:140873929 C T 0.955683 -7.0466e-06
8:140881212 G A 0.619809 1.1837e-05
8:140886590 G T 0.816654 -8.5891e-06
8:140888555 G A 1.520589 -2.2805e-06
8:140890466 C T 0.037488 4.7485e-05
8:140892871 A C 0.253389 -1.1348e-05
8:140896924 T C 0.883737 3.9334e-05
8:140901915 T G 0.421734 -7.1583e-05
8:140905891 A C 0.032214 1.4061e-05
8:140909908 T C 0.106178 1.4974e-04
8:140917191 T C 0.039423 -2.7635e-05
8:140919599 C A 1.071799 -2.1620e-04
8:140921171 A G 0.020484 -3.0642e-05
8:140921765 T C 0.488443 2.5771e-05
8:140934340 C G 0.067736 -5.8064e-05
8:140934930 T C 0.056275 9.8933e-06
8:140935952 A C 0.388841 -1.2519e-04
8:140944137 T C 0.217884 -1.6427e-04
8:140944585 T C 0.046557 6.4517e-05
8:140944699 T C 0.073562 -2.4364e-05
8:140948694 A G 0.056943 4.1083e-05
8:140960285 T C 0.055165 -6.1361e-05
8:140962545 C T 0.391460 3.3194e-05
8:140974986 A G 1.050738 -9.0229e-05
8:140978546 G A 0.229669 -6.6276e-06
8:140979762 G A 0.039858 1.8104e-05
8:140981644 C T 0.222035 -4.9775e-04
8:140985389 C T 0.159357 1.2461e-04
8:140990070 C G 1.253626 1.6606e-05
8:140992847 C T 0.278294 -3.2290e-05
8:140993469 T C 0.025567 -1.3652e-04
8:140996982 C T 0.449666 -5.9600e-05
8:141010063 A G 0.065733 9.7382e-06
8:141015689 G A 1.169610 1.0848e-05
8:141023504 T C 0.087470 -7.5278e-05
8:141032376 C A 0.115679 1.7744e-05
8:141041841 G A 0.232844 2.1988e-05
8:141045904 C T 0.139538 1.0363e-05
8:141046173 C T 1.184709 9.6817e-06
8:141048964 T C 1.189283 -2.9685e-06
8:141050431 T C 0.066515 3.4954e-05
8:141054583 G A 1.482981 -7.6265e-06
8:141056988 T C 0.105932 -3.2593e-05
8:141060388 A G 0.109317 6.8083e-05
8:141065441 A G 1.171843 -8.7118e-06
8:141070070 G T 0.051211 -2.0690e-06
8:141072537 G T 0.786238 7.0657e-05
8:141074664 A C 1.801168 1.6779e-05
8:141078169 T C 0.213778 3.4280e-05
8:141078311 A G 0.034009 -1.7868e-05
8:141081742 T C 0.870641 -1.4153e-06
8:141084129 G A 1.325406 7.2868e-06
8:141085008 T C 0.112848 -1.1559e-05
8:141085471 A G 0.080300 -1.0603e-04
8:141085634 C A 1.260559 2.1231e-05
8:141086326 G A 0.125825 3.7546e-05
8:141090700 T G 0.982268 -2.7451e-06
8:141091226 T C 0.119778 -1.7869e-05
8:141093505 C T 0.281563 4.6329e-05
8:141095411 G A 0.052967 -1.8069e-04
8:141096474 A G 1.215920 9.1907e-07
8:141105532 G A 0.125374 8.0785e-05
8:141108659 A G 0.154777 2.6348e-05
8:141109576 T C 0.153209 5.5239e-05
8:141110938 A C 0.034285 -3.5340e-05
8:141113785 G T 1.112137 -6.5086e-05
8:141114574 C T 0.068541 1.0885e-04
8:141117924 A G 1.404203 -2.6379e-05
8:141121395 C A 0.098288 1.0576e-04
8:141121783 G A 0.790010 -3.6480e-05
8:141124003 C A 1.405885 -6.9882e-05
8:141124984 G A 0.035648 -6.3949e-06
8:141128606 G A 0.944072 8.3784e-05
8:141130066 T C 0.627904 4.9307e-05
8:141132306 G A 0.143008 -1.2117e-05
8:141136571 A G 0.021338 1.3951e-04
8:141136614 A G 0.033675 -6.7917e-05
8:141139722 C T 0.671991 -6.5726e-05
8:141140074 T C 0.038657 2.3750e-05
8:141149918 A C 0.886937 -4.1205e-05
8:141150169 C T 0.569065 -1.3847e-05
8:141164716 G C 0.114536 3.6212e-05
8:141165001 A G 0.471858 1.3136e-05
8:141166676 T C 0.051932 -6.6697e-05
8:141172492 T C 0.256655 -2.4986e-05
8:141175096 G T 0.085701 -1.5997e-05
8:141176913 G A 1.164423 -1.3380e-05
8:141177402 T C 0.465976 9.7564e-06
8:141177539 C T 1.918707 -7.8085e-05
8:141180856 G A 0.096327 6.6651e-05
8:141183700 T C 1.682231 -8.8318e-05
8:141188283 T G 0.067677 3.8778e-05
8:141188916 G C 0.426829 -6.0058e-06
8:141190350 C T 0.095574 -1.4057e-04
8:141194193 C T 0.231821 -1.6589e-05
8:141194257 A G 0.870284 4.6444e-05
8:141195598 A G 1.099463 3.2857e-05
8:141198931 A G 0.039186 -2.2515e-05
8:141210214 A G 0.625904 2.6398e-05
8:141212401 T C 0.543222 2.0533e-05
8:141226160 C T 1.115477 1.7659e-05
8:141236938 G A 0.271222 -4.8395e-06
8:141238787 A G 0.077330 3.3657e-06
8:141242865 T C 1.417426 2.1161e-05
8:141244311 C T 0.077599 -1.0861e-05
8:141249932 C T 0.068839 4.3534e-07
8:141252067 T C 0.174433 -5.1264e-06
8:141252201 A G 0.038819 2.0141e-05
8:141252782 A G 0.224642 2.0239e-06
8:141253410 G A 0.030663 -2.0329e-06
8:141254029 T G 0.057343 -2.9943e-04
8:141257264 T C 0.044700 -3.8797e-05
8:141259068 C A 0.048553 3.8438e-05
8:141264837 T C 0.186530 1.4123e-04
8:141265223 C T 0.367124 5.6924e-06
8:141270650 T C 0.164985 2.9938e-05
8:141271075 C A 0.373894 -9.7587e-05
8:141272354 T C 0.058501 -4.7437e-05
8:141273753 T C 0.261179 -7.4956e-06
8:141273973 C T 0.414220 -3.7880e-05
8:141274429 G A 1.400811 5.1847e-06
8:141281196 T C 0.021360 -4.5234e-05
8:141281899 G A 0.429335 -8.7179e-04
8:141285482 A G 0.056330 -5.7968e-05
8:141287180 C G 0.728175 -2.5928e-05
8:141290993 A G 0.034590 5.1976e-05
8:141291782 A C 0.442010 1.7249e-05
8:141296424 A C 0.029780 8.7767e-05
8:141297819 A G 0.036255 -1.8254e-05
8:141298717 C A 0.186887 7.4795e-04
8:141298992 T C 0.670050 -1.6595e-05
8:141300377 T C 0.133891 2.6939e-06
8:141304207 A G 0.058148 -1.8800e-05
8:141312181 A C 0.032617 6.8762e-05
8:141315235 C T 0.115925 4.3920e-05
8:141317496 T C 1.208536 2.1802e-06
8:141322298 C G 0.080446 2.2653e-05
8:141323541 A G 0.042299 2.7538e-05
8:141333075 T C 0.111514 -2.2059e-05
8:141339520 A G 0.079284 -6.3623e-05
8:141351730 G A 0.367922 4.6435e-05
8:141354019 C A 0.243139 -8.4258e-05
8:141357986 T C 0.087742 6.0997e-05
8:141359679 C T 0.173057 -3.2293e-05
8:141360167 G A 0.692501 -1.5814e-05
8:141360529 A G 0.090501 7.0475e-05
8:141360600 G A 1.603541 -1.5145e-04
8:141360929 G A 0.094357 -7.0241e-05
8:141362271 C T 0.053123 2.1758e-05
8:141366400 T C 0.332722 1.4962e-04
8:141370619 C T 0.064951 1.8999e-05
8:141376981 C T 0.021889 1.1234e-04
8:141380596 G T 0.452445 1.4329e-04
8:141383939 T C 0.594693 3.8328e-05
8:141389106 A G 0.090086 2.3131e-05
8:141389642 A G 0.060663 2.4869e-05
8:141399492 G A 1.351291 1.5689e-05
8:141405534 C G 1.872997 -3.7265e-05
8:141410497 T C 1.125088 7.9645e-05
8:141419744 G A 0.082637 -1.4288e-04
8:141436826 T C 1.044587 2.6495e-06
8:141438515 A G 0.034006 -1.6923e-05
8:141456054 A G 0.075967 2.3583e-05
8:141459684 A C 0.960227 -1.1849e-04
8:141461116 T C 0.170116 5.0085e-05
8:141461266 G A 1.130619 -5.5602e-05
8:141464105 T C 0.074581 7.5671e-05
8:141468370 T C 0.038167 -6.3023e-05
8:141472581 T C 0.031834 1.1273e-04
8:141473089 T G 0.026404 3.7196e-06
8:141477459 A G 0.058657 1.3188e-05
8:141480330 G A 0.984975 -9.8369e-05
8:141480828 G A 0.045710 -4.1426e-06
8:141495586 C T 0.068898 5.1823e-05
8:141498753 T C 0.245236 -3.2773e-06
8:141502439 G A 0.021727 2.9633e-06
8:141503840 A G 0.088801 -5.8772e-05
8:141506410 T C 0.189205 -3.5995e-05
8:141511935 T C 0.162664 2.0704e-06
8:141518099 T C 0.064341 6.1360e-05
8:141518515 G C 1.253084 1.7656e-05
8:141525327 G A 0.089628 -7.8898e-05
8:141525465 C T 1.740174 -5.0411e-05
8:141526021 T C 0.062146 4.5289e-05
8:141528889 T C 0.106117 4.4972e-06
8:141529227 C T 0.186137 7.6467e-06
8:141530001 C T 0.173735 1.8875e-05
8:141530057 T C 0.209088 4.2926e-05
8:141533829 A G 0.086866 -1.6757e-05
8:141534840 G A 0.129785 -5.6640e-06
8:141537406 C T 0.383791 -5.9021e-06
8:141545966 T C 0.031445 -2.9900e-06
8:141551646 A G 0.518944 3.4509e-05
8:141555862 C A 0.237209 -4.2829e-05
8:141559159 T C 0.057223 4.9786e-05
8:141560634 A C 1.059183 -1.8860e-05
8:141565892 C A 0.752502 1.1099e-05
8:141571623 A G 0.035642 9.4263e-05
8:141572059 C T 1.685616 1.8812e-05
8:141572498 A G 0.714669 -3.0308e-05
8:141573975 A G 0.324712 -2.9082e-06
8:141577410 T C 0.042422 1.3608e-04
8:141577522 T C 0.274545 -1.0302e-05
8:141582896 C T 0.890323 -7.5534e-05
8:141586898 A G 0.051052 -5.3065e-06
8:141587404 T C 0.660514 -9.8489e-06
8:141589479 T G 0.398660 5.0193e-06
8:141593627 A G 0.021964 2.6874e-04
8:141594117 G A 0.107973 -4.8000e-05
8:141594881 C T 1.209831 -2.1446e-05
8:141607543 A G 0.022094 3.1791e-04
8:141608445 T C 0.087940 3.0574e-05
8:141608898 C T 1.641740 5.3386e-05
8:141609339 A G 0.223668 -2.0158e-05
8:141614268 T C 0.079089 2.4435e-05
8:141618949 C T 0.100417 3.9231e-06
8:141624479 C T 0.650309 5.7946e-06
8:141629360 A G 0.042445 2.7159e-05
8:141639262 T C 1.441802 4.3886e-05
8:141646887 G A 1.975420 1.0534e-04
8:141647269 C G 0.367805 7.5030e-05
8:141647291 A C 1.027722 -3.1345e-05
8:141659745 T C 0.071312 7.4195e-06
8:141667076 A G 0.039335 2.0624e-05
8:141667159 A G 0.023629 -4.0871e-04
8:141668413 T A 0.024369 -3.7028e-06
8:141716945 T C 0.030345 5.1434e-05
8:141734880 C A 0.021208 -3.9171e-05
8:141736395 A G 0.043629 -1.6003e-05
8:141739305 G A 0.071423 4.7152e-05
8:141755310 A G 0.895649 2.7296e-04
8:141774471 A G 0.058359 -1.3302e-04
8:141780818 C T 0.296678 4.0845e-06
8:141801675 C G 0.021052 -3.4941e-05
8:141817451 T C 0.076648 -5.6546e-05
8:141857609 T A 0.052769 2.7075e-05
8:141857912 G A 0.053730 -6.0808e-06
8:141863256 G C 0.127915 1.4084e-05
8:141869422 A G 0.058758 -4.5385e-05
8:141869707 C T 0.027407 3.5487e-05
8:141876287 G C 0.196086 -6.7633e-05
8:141886412 T G 0.255911 2.2754e-05
8:141918376 C T 0.296366 1.3473e-05
8:141928495 G C 0.122501 -4.5463e-05
8:141937541 T C 0.991454 -1.9560e-04
8:141948506 T C 0.355027 -9.3712e-05
8:141953256 T C 0.041789 1.0037e-04
8:141958246 T C 0.046713 -7.0027e-05
8:141977509 C T 0.027634 -1.6849e-05
8:141978460 C T 1.115448 -3.1385e-04
8:141984624 T C 0.026239 4.8876e-05
8:142001168 C T 0.121190 -4.6832e-05
8:142022686 C T 0.565965 7.2024e-04
8:142023354 C T 1.931580 4.7805e-05
8:142025150 C T 1.469891 -6.0297e-06
8:142025644 T C 1.029825 -9.7621e-05
8:142025829 T C 0.832941 -4.3338e-05
8:142026630 G A 0.201701 -3.1137e-05
8:142032171 A C 0.710388 3.3341e-05
8:142036416 T C 0.113257 2.8690e-05
8:142038599 C T 0.832808 -2.1142e-06
8:142042174 T C 0.029442 -1.4165e-05
8:142042240 G A 0.583687 1.1399e-06
8:142043122 C T 0.155361 6.0786e-06
8:142051707 A G 0.912017 -1.3897e-05
8:142054224 G A 1.845837 4.3253e-05
8:142061502 A G 1.029718 -9.6166e-06
8:142062350 C T 0.066736 7.3096e-05
8:142063234 T C 0.038060 1.4442e-05
8:142064721 A G 1.125565 -7.3455e-06
8:142065270 T G 0.206057 7.7066e-06
8:142066255 T C 0.025492 5.7684e-05
8:142074909 G A 0.100407 4.3299e-06
8:142080002 A G 0.312293 -1.4131e-05
8:142084745 A G 0.154037 -5.1262e-05
8:142096010 C T 0.885022 2.4259e-05
8:142100026 T C 0.053289 6.4436e-05
8:142100514 G A 0.108713 3.8145e-05
8:142104944 G A 0.807069 9.4228e-05
8:142106052 T C 0.029978 4.1183e-05
8:142106228 A G 0.382528 2.4434e-05
8:142110875 A G 0.642630 -1.8369e-06
8:142116605 T C 0.103299 -7.2187e-05
8:142116637 T C 0.025375 2.9872e-05
8:142122311 A G 0.065402 3.3158e-05
8:142123756 G T 0.030919 4.2286e-05
8:142125305 T G 0.908535 -7.7330e-05
8:142126146 G A 0.048761 -1.1619e-05
8:142127112 G A 0.056707 -1.6012e-04
8:142130862 A G 0.030799 1.6724e-05
8:142131930 C T 0.896509 -8.9922e-05
8:142134753 T C 0.625541 -3.1894e-05
8:142139751 A G 0.071867 1.2957e-05
8:142140159 T C 0.021396 -1.0777e-05
8:142147468 G A 1.918934 -2.3691e-05
8:142152442 G A 0.879362 2.2367e-05
8:142157260 C T 0.195514 -7.0515e-05
8:142159304 T C 0.054055 -1.5383e-05
8:142160172 C T 1.505935 2.9086e-05
8:142164446 T C 1.320700 1.7966e-04
8:142168321 A G 0.021737 3.2121e-05
8:142168337 T C 0.680446 1.0712e-04
8:142171503 A C 0.059829 1.4094e-05
8:142174344 A G 0.323975 -2.1683e-05
8:142177251 A G 0.087976 7.3730e-06
8:142179371 A G 0.565436 3.7267e-05
8:142182880 T C 0.104429 -2.3022e-05
8:142183647 A G 0.038128 1.0482e-04
8:142187872 A G 0.025934 -6.7918e-05
8:142188039 T C 0.706393 5.7347e-05
8:142190469 A T 0.084789 -7.6363e-06
8:142191748 G T 0.458297 1.8581e-05
8:142194514 A C 0.216216 2.5888e-05
8:142194811 G T 0.020507 9.7734e-05
8:142198596 T G 0.758980 5.1037e-05
8:142201124 G A 0.388267 -5.7519e-05
8:142201544 A G 0.020585 -1.4330e-05
8:142204514 T C 0.039270 1.1085e-04
8:142205237 G A 0.778192 -1.2628e-05
8:142205386 T C 0.162901 2.0904e-05
8:142210228 C T 0.021760 -2.4871e-05
8:142219810 A G 0.371596 -7.5544e-05
8:142220196 A G 0.032221 -3.1568e-05
8:142222445 C T 1.182087 -5.0063e-05
8:142225721 A G 0.020591 -7.1440e-05
8:142225961 C T 0.020662 -8.0789e-05
8:142226455 A G 0.086606 -5.5188e-06
8:142228686 A G 0.224622 1.3444e-04
8:142228909 A G 0.593301 -5.2346e-05
8:142231232 C T 0.046443 -5.4793e-05
8:142235154 A C 0.581934 -4.1711e-05
8:142236255 T C 0.218777 -8.5246e-06
8:142237398 C T 1.185099 -1.2782e-05
8:142238339 A C 0.367581 -1.0063e-04
8:142245464 C T 1.812305 -4.7906e-05
8:142246550 T C 0.167091 9.3539e-05
8:142247979 A G 0.827479 3.3002e-05
8:142248356 A G 0.373586 -7.9104e-05
8:142248454 A G 1.133955 4.0438e-05
8:142261001 A G 0.066723 -1.0495e-04
8:142263875 T C 0.038871 1.8283e-05
8:142270233 T C 0.121972 7.7132e-05
8:142270450 C A 0.606556 -2.5404e-05
8:142286573 A C 0.620688 2.2463e-05
8:142292095 A G 0.030358 9.0931e-05
8:142293853 A G 0.150992 2.8480e-05
8:142296482 T C 0.270219 -3.4212e-05
8:142296612 A G 0.058411 -4.5514e-05
8:142297429 T C 0.050867 8.2912e-05
8:142298584 T C 0.024914 1.6887e-04
8:142299345 T G 0.138662 9.9361e-05
8:142299389 A G 0.658625 -1.3350e-05
8:142303172 C T 0.107356 -3.2569e-05
8:142310269 T C 0.123670 -6.6109e-05
8:142316681 T C 1.043428 -2.0440e-05
8:142317608 G A 0.024496 2.6486e-05
8:142320049 G A 1.613798 1.3704e-05
8:142322379 A G 0.126114 -2.2895e-05
8:142326268 G A 0.334958 -4.2129e-05
8:142326570 T C 0.084016 2.7711e-05
8:142333425 T C 0.534325 -1.0244e-04
8:142352834 T C 0.022237 -5.3928e-05
8:142353896 T G 0.053458 -1.2317e-06
8:142353946 C T 0.359363 1.9143e-05
8:142359368 C T 0.968159 -2.5074e-05
8:142360257 T G 0.951528 -2.5284e-05
8:142363544 A G 1.346026 -9.5095e-05
8:142364163 C T 1.513829 -5.0920e-05
8:142367087 T C 0.091176 4.8589e-04
8:142367400 A G 1.600578 -3.4371e-05
8:142369469 A G 0.179837 -9.2970e-06
8:142369951 C T 0.483688 3.5046e-05
8:142370341 T C 0.203213 1.4363e-04
8:142372569 T C 0.049699 -4.8933e-05
8:142379566 C T 0.172674 1.2081e-04
8:142384115 T C 0.249790 -2.8491e-05
8:142384411 A G 0.146562 5.0707e-05
8:142385388 A G 0.030617 -1.1985e-04
8:142387722 A G 0.967809 -3.1565e-05
8:142392148 C T 0.065467 -3.8073e-05
8:142396045 G C 0.197124 8.8833e-05
8:142416274 T C 0.096386 3.2567e-04
8:142418216 A G 1.616131 3.3406e-06
8:142423968 T G 0.567734 2.8731e-05
8:142426535 C G 0.318954 3.4183e-05
8:142429028 G A 0.206086 7.4705e-05
8:142433316 A G 0.039066 5.9080e-05
8:142437934 T C 0.325357 2.7463e-05
8:142443300 C T 1.320544 6.0266e-05
8:142446139 T C 0.023993 1.9962e-05
8:142446923 T C 0.906513 1.8750e-05
8:142447850 G T 0.503773 7.5660e-05
8:142453353 G A 0.203132 -9.1509e-06
8:142455281 A C 0.020215 -1.8110e-05
8:142457463 T C 0.058018 5.8773e-05
8:142457694 A G 0.449933 -2.5066e-05
8:142458053 G A 1.012207 -9.4513e-06
8:142459032 T C 0.635190 1.3080e-05
8:142461482 T C 0.120038 5.4122e-05
8:142461694 T C 1.656833 1.0179e-05
8:142461745 T G 0.187004 8.3659e-05
8:142462841 T C 0.131411 -4.2328e-05
8:142464967 C T 0.866045 -1.9551e-05
8:142467727 G T 1.183693 -5.9205e-06
8:142472393 G A 0.104393 1.2771e-05
8:142477563 T C 0.225587 -3.0110e-05
8:142477614 T C 0.362658 -8.5274e-06
8:142480801 T C 0.032454 4.0555e-05
8:142488994 G A 0.881439 -3.5146e-05
8:142490120 T G 1.813132 -3.9378e-05
8:142490139 A C 0.039037 -4.7668e-05
8:142491697 G T 1.226450 -2.6180e-05
8:142492855 A G 0.102183 8.6846e-06
8:142492906 G A 0.068089 6.1155e-05
8:142499615 A C 0.504211 -1.6949e-05
8:142500315 A G 0.030409 4.0466e-05
8:142500345 T C 0.142612 6.3147e-05
8:142500907 T C 1.854869 -4.1523e-05
8:142501490 T C 0.837177 -1.9830e-04
8:142504796 G T 0.859699 4.8546e-05
8:142505038 C T 1.526857 5.2906e-06
8:142505578 A C 1.367507 5.7171e-05
8:142506436 T C 0.071965 -1.2391e-05
8:142506461 G A 1.354631 8.7906e-05
8:142507908 C A 0.159710 -1.4367e-04
8:142509280 A G 0.666243 -3.6211e-05
8:142514953 C T 1.479810 1.5433e-05
8:142516427 A G 0.931716 1.0947e-05
8:142517227 T C 0.969886 1.2153e-05
8:142522070 C T 1.919340 8.5856e-06
8:142526543 A G 1.441838 -8.2655e-06
8:142530347 A C 0.254723 -2.6897e-06
8:142532874 T G 0.036213 -6.8839e-06
8:142534119 T C 1.500479 -1.9926e-05
8:142535760 T G 0.055093 -3.6853e-06
8:142535854 A G 0.186215 -4.2741e-05
8:142536977 G T 0.210487 -3.7910e-06
8:142539132 G A 0.770999 1.0928e-05
8:142544151 A G 0.633431 -1.0434e-04
8:142544857 C G 0.440747 -1.0449e-05
8:142548526 A G 0.113903 2.8987e-05
8:142552704 G A 0.056203 1.0676e-04
8:142558176 C T 0.195076 2.1699e-05
8:142562569 T C 0.042760 1.3397e-04
8:142565532 C T 1.911170 -7.6561e-05
8:142568759 C T 1.838621 4.1261e-05
8:142570973 C T 0.027456 3.1711e-05
8:142574239 G A 1.174962 1.3192e-04
8:142574804 C T 0.306873 -1.6179e-05
8:142578110 G A 0.723890 3.4414e-06
8:142580440 G T 0.108132 -1.7343e-05
8:142582572 G T 1.449387 -2.4204e-05
8:142589269 C T 0.314312 -3.0230e-06
8:142590929 A G 0.036817 -2.7240e-05
8:142593546 A G 1.701371 -1.8673e-05
8:142596999 C A 0.292605 -1.4422e-05
8:142598202 T C 1.448965 -1.6216e-05
8:142598681 G A 0.273523 -1.3666e-04
8:142598791 A G 0.087804 -8.4613e-05
8:142599234 A G 0.026498 -1.4541e-05
8:142599921 A G 0.362064 9.7269e-06
8:142600017 C T 0.289180 9.8667e-05
8:142600616 A G 0.132891 3.3275e-06
8:142603107 C T 0.286795 1.5509e-04
8:142604233 G A 0.388289 3.1526e-06
8:142606085 A G 0.231649 -2.9470e-05
8:142606852 T C 0.219896 2.9663e-05
8:142607549 A G 0.287470 4.4046e-05
8:142608625 C T 0.607618 2.1929e-05
8:142609608 G C 0.292893 1.3654e-06
8:142609665 A G 1.600880 -5.7686e-04
8:142613054 A G 0.153031 -2.2242e-06
8:142620225 C T 1.581538 1.1583e-05
8:142626038 T C 0.075074 -3.8153e-05
8:142631935 A G 0.029179 2.5648e-05
8:142632251 G A 0.666148 -1.5501e-04
8:142632315 C T 1.592911 -2.6404e-06
8:142632925 A G 0.456476 5.4212e-05
8:142637994 C T 1.437638 -2.7329e-05
8:142648130 T C 0.101943 2.1603e-05
8:142651603 T C 0.101586 -2.3585e-05
8:142652612 T G 0.024707 -3.9336e-06
8:142654591 A G 0.742709 4.7846e-05
8:142657912 A C 0.559873 2.0179e-05
8:142667045 G A 0.020701 1.1789e-05
8:142675700 A C 0.045947 -4.2297e-05
8:142682800 C T 1.572038 2.8639e-06
8:142683128 C T 0.034424 1.0691e-05
8:142685979 G A 0.038959 -1.8915e-04
8:142691927 A G 0.102196 -4.9883e-05
8:142701720 T C 0.325968 -1.7020e-05
8:142703091 C T 0.511248 -1.9847e-05
8:142703321 C T 0.063084 -2.6528e-05
8:142704301 A C 0.517298 1.2453e-05
8:142707414 A C 0.320034 5.6507e-05
8:142707841 T G 0.056560 -9.8169e-05
8:142711902 G C 1.383038 -1.0340e-04
8:142712497 G A 1.503737 -2.3765e-04
8:142712591 C T 1.593684 -4.3235e-05
8:142716369 A G 1.113666 -7.3940e-06
8:142717889 A G 0.101242 3.4327e-05
8:142719023 T C 0.113050 -9.2879e-05
8:142719372 C G 0.360444 -1.2842e-04
8:142721608 C T 1.385349 6.5573e-05
8:142721754 C T 0.054519 -1.4880e-04
8:142724476 A T 0.612013 3.1107e-05
8:142724848 T C 0.278184 -3.4902e-05
8:142726134 C T 0.059358 -5.5311e-05
8:142728013 T C 0.112316 1.7665e-05
8:142729157 A G 0.065911 2.6406e-05
8:142729429 A G 0.632123 2.3274e-05
8:142731643 C T 0.575180 4.4927e-05
8:142733541 A G 0.550434 -2.5322e-05
8:142734295 A G 0.086473 -2.1556e-05
8:142734763 G A 1.420283 3.3839e-05
8:142740731 A G 0.670128 1.0779e-05
8:142743952 A G 0.085019 2.4877e-05
8:142745213 A G 0.596404 -9.1718e-06
8:142832154 C T 0.027680 -7.5548e-06
8:142833750 C T 1.392385 1.9049e-06
8:142839617 T C 1.824135 -1.3064e-04
8:142841000 T G 0.639757 -2.4880e-05
8:142847033 C G 0.082410 -6.6855e-05
8:142854128 T G 0.724134 -5.7475e-05
8:142858657 T C 0.119622 -1.6537e-05
8:142859019 C T 0.053185 -1.0947e-05
8:142859047 A G 1.757000 -1.0030e-04
8:142859722 T C 0.992892 7.9229e-06
8:142861708 A G 0.898057 -2.1298e-05
8:142864061 C T 1.187666 4.3650e-05
8:142864765 G A 0.170431 3.6403e-05
8:142866377 C A 0.981155 1.4731e-05
8:142868068 A G 0.065483 3.2393e-05
8:142869239 T C 0.173411 -1.6516e-05
8:142870593 T C 0.896272 -6.3730e-06
8:142874570 G A 0.295539 5.6977e-05
8:142876719 T G 0.050342 -1.7762e-05
8:142878114 C T 1.632458 -2.6616e-06
8:142879094 A G 0.055515 -1.0067e-05
8:142879970 A G 1.037628 3.9501e-05
8:142882029 A G 0.695006 -1.9527e-04
8:142882049 A G 0.069469 -2.2953e-04
8:142884265 C T 0.944452 -3.9786e-05
8:142885274 C T 0.929363 1.9030e-05
8:142891062 A G 0.099761 3.3760e-05
8:142891200 T C 0.102647 1.7912e-05
8:142893438 A G 0.135640 -7.3746e-05
8:142893675 A G 0.827754 -1.0097e-05
8:142902636 T G 0.045392 -6.6001e-05
8:142909613 C T 0.097785 8.2348e-06
8:142911466 A G 0.832464 -5.1281e-06
8:142926032 T C 0.042364 6.9529e-05
8:142930405 A G 0.031753 -2.4965e-05
8:142934586 A G 0.184093 4.5173e-06
8:142937043 T C 0.048845 -5.0667e-05
8:142941094 C T 0.342209 7.9977e-05
8:142949616 G A 1.138665 -1.5708e-05
8:142950775 T C 0.801792 4.2533e-06
8:142956633 A G 0.291472 -2.0489e-05
8:142974018 C T 0.045590 -5.9551e-05
8:142980434 T C 0.727808 -2.7416e-05
8:142986509 A G 1.147065 -3.9197e-05
8:142990457 T C 0.313468 8.0292e-06
8:142992137 C T 0.084451 -1.6295e-05
8:142992786 G A 0.036213 1.2934e-05
8:142997063 A G 1.809153 4.1693e-05
8:143010907 C T 0.305928 5.5670e-06
8:143012178 T C 0.087583 1.6803e-05
8:143012564 C T 0.083987 -1.4950e-05
8:143015195 C T 0.260572 -8.2604e-06
8:143015953 T C 0.073000 -2.1574e-05
8:143018268 T C 0.227621 7.1613e-05
8:143029968 A G 0.020744 1.7892e-05
8:143046492 A G 0.047904 1.2862e-04
8:143051660 T C 0.106678 1.5932e-05
8:143056628 T C 0.219935 -1.3480e-06
8:143057390 A G 0.193210 -1.9093e-06
8:143058378 A G 0.116055 -2.9605e-04
8:143068806 A G 0.260494 9.5651e-06
8:143069361 A C 0.047067 4.1844e-06
8:143071894 A C 1.191707 3.5154e-05
8:143073681 A C 0.999013 5.6276e-05
8:143080621 A G 0.954803 6.3577e-05
8:143084933 A C 0.030890 4.7661e-05
8:143091412 G A 0.089700 1.1616e-05
8:143099653 T C 0.061565 6.7790e-05
8:143100579 C A 0.201519 -3.0582e-05
8:143106264 G A 0.915059 2.0804e-05
8:143106571 A G 0.367796 6.5637e-05
8:143107149 A G 0.130320 8.1821e-05
8:143113348 C A 0.276129 2.2876e-04
8:143114963 T C 1.374505 -4.1677e-05
8:143121671 C T 1.067255 1.8200e-05
8:143122888 G T 0.164443 -8.0198e-05
8:143125215 A G 0.060381 -3.9294e-05
8:143127702 G A 1.893906 5.2133e-05
8:143128774 A G 0.954368 9.9271e-05
8:143136114 A G 0.657262 7.8309e-05
8:143138194 G T 1.716746 -6.5819e-06
8:143138654 T C 0.112520 8.4185e-06
8:143139514 A G 0.029455 3.5634e-05
8:143141764 A G 0.715899 1.9397e-04
8:143141967 G A 0.987390 2.5817e-05
8:143142993 C T 1.850209 1.1724e-04
8:143145195 T C 0.057252 -4.5447e-05
8:143145465 T G 1.851997 2.4991e-04
8:143145799 A G 0.036531 -2.2715e-05
8:143146150 T C 0.734241 1.2265e-05
8:143147554 C T 0.097619 3.9024e-04
8:143148195 G A 0.087957 -6.3056e-05
8:143151943 A G 0.035771 -1.9362e-05
8:143152223 C T 1.167137 1.3881e-05
8:143156278 C T 1.185897 2.3667e-05
8:143157397 T C 0.027644 -1.0923e-04
8:143160140 A G 1.183684 1.4886e-05
8:143162301 T G 0.105318 -1.6863e-04
8:143169750 A C 0.035622 -8.6141e-06
8:143170172 A G 0.051026 -2.6160e-05
8:143171916 A G 0.081319 -2.8797e-05
8:143178392 G A 0.052153 -8.4281e-05
8:143179986 C T 1.501842 3.1389e-05
8:143181375 A G 0.078697 -1.4958e-05
8:143181667 A G 0.089508 -8.0689e-05
8:143182515 A G 1.209319 7.9011e-05
8:143184571 G A 1.452302 6.4478e-06
8:143186713 T C 0.706552 5.5307e-06
8:143190211 T C 0.698093 3.2524e-05
8:143191477 A G 0.102611 -3.0967e-04
8:143194353 A C 0.303309 -3.4356e-05
8:143202300 C G 0.158980 -2.0813e-05
8:143203774 T C 0.326640 -9.1293e-04
8:143205583 C T 0.286535 -1.4355e-05
8:143207311 C T 0.043016 -2.2039e-05
8:143207348 G C 0.040212 -3.3104e-05
8:143207625 T C 0.027329 4.4525e-06
8:143208307 T C 0.058940 7.6927e-06
8:143208340 C T 1.373771 -2.4221e-05
8:143208682 T C 0.156507 1.7958e-04
8:143212132 A G 0.805534 -2.3897e-05
8:143222552 A G 0.315036 -1.5530e-05
8:143224004 C T 0.179474 -4.8832e-05
8:143230221 A G 0.021876 -2.2003e-05
8:143230603 A G 0.066418 7.8717e-05
8:143231024 T G 0.031776 1.9542e-05
8:143231065 A G 0.036167 -9.9965e-05
8:143233062 G C 0.039345 -2.4405e-05
8:143233761 A G 0.059173 -5.1177e-05
8:143234923 C T 1.419426 -1.7516e-06
8:143237163 G T 0.922748 2.5890e-05
8:143246016 C T 1.477041 4.8424e-06
8:143248434 A G 0.033551 -9.7689e-06
8:143249727 A G 0.170042 5.1634e-05
8:143250360 G A 0.128908 3.3603e-05
8:143251616 C T 1.585709 3.6045e-05
8:143253271 A G 0.196887 1.1818e-04
8:143254940 T G 0.261643 -8.0374e-05
8:143259264 T C 0.036933 1.1717e-05
8:143259528 T C 0.252403 -3.1951e-05
8:143259732 C T 0.129567 9.9525e-06
8:143259852 G A 0.229588 -4.2179e-05
8:143259889 G A 0.064896 4.1872e-05
8:143260713 T C 0.129635 5.7964e-05
8:143260995 C G 0.076622 -3.5698e-05
8:143265173 C T 1.605034 3.9039e-05
8:143267802 G A 0.544751 -1.2509e-05
8:143271212 T G 0.084756 -6.4858e-05
8:143271298 T C 1.876162 6.4632e-05
8:143271433 T C 0.243185 3.4687e-05
8:143276612 T C 0.042824 4.5463e-06
8:143281514 T C 0.086113 1.0425e-04
8:143281808 C T 0.112452 -8.7155e-06
8:143287747 T C 0.141534 -2.8809e-05
8:143297817 A G 0.139327 9.4893e-06
8:143301529 A G 0.776738 1.6421e-05
8:143302006 C T 1.838569 6.9385e-05
8:143309627 G A 0.098041 -1.4465e-04
8:143312504 T C 0.302316 -4.5316e-07
8:143312933 C A 1.119505 -1.0125e-04
8:143316826 A G 0.036430 -3.9483e-05
8:143320789 A G 0.884383 -2.1536e-05
8:143328097 A C 0.058092 5.7809e-05
8:143332784 C T 0.091141 -1.1007e-04
8:143343398 C T 0.481946 -1.5210e-06
8:143344545 G T 0.045856 -9.0601e-05
8:143345812 A G 0.050283 -4.5843e-05
8:143347243 A G 0.333790 -2.2309e-05
8:143348540 T C 0.184502 -4.8883e-05
8:143353038 T C 0.333345 -2.2209e-05
8:143353183 T C 0.233827 7.7667e-06
8:143357803 T C 0.038225 1.1764e-04
8:143358225 G A 0.267904 -1.0673e-05
8:143363748 T C 0.044122 -1.0359e-04
8:143366274 C T 0.953615 3.1315e-06
8:143371707 A G 0.036112 3.6306e-05
8:143374367 C T 0.493338 4.0187e-05
8:143378970 A G 0.297236 -5.0563e-05
8:143394208 G A 0.926539 -6.3639e-06
8:143402582 G A 0.339441 -2.0031e-05
8:143408927 A G 0.323709 -1.2657e-05
8:143409974 T C 0.041052 6.2101e-05
8:143410423 G A 1.251338 -3.9785e-05
8:143411435 T C 0.031364 -1.0778e-05
8:143412988 A G 0.037122 1.7674e-05
8:143413136 T C 0.657787 -2.9195e-05
8:143413857 C A 0.605167 -1.6824e-05
8:143416412 C T 0.266901 -4.5649e-05
8:143429522 A G 0.052373 -4.6143e-05
8:143434152 G A 0.049199 -1.5302e-05
8:143437076 T C 0.422042 -3.4886e-05
8:143448611 C T 0.026596 6.5427e-05
8:143459885 T C 0.264779 -4.0362e-05
8:143463105 T C 0.047833 -1.2158e-04
8:143464573 A G 0.022396 -1.8007e-05
8:143465481 A G 0.081884 2.6884e-05
8:143474952 A C 0.129217 -6.5776e-05
8:143476732 T C 0.030270 -2.4061e-05
8:143477964 A G 0.049936 -5.7211e-05
8:143479815 A G 0.132586 7.8005e-05
8:143480653 C T 0.236622 2.4340e-05
8:143486863 A G 0.039364 1.3029e-04
8:143487624 G T 1.655454 1.4223e-04
8:143489013 C G 1.704786 6.7282e-05
8:143491473 C T 0.222717 3.2728e-06
8:143504286 A G 0.021841 1.0607e-05
8:143505653 G A 0.078064 8.6849e-06
8:143506621 C G 0.033506 -6.8692e-05
8:143507161 C G 1.721784 4.7942e-05
8:143515968 G T 1.367461 1.8089e-04
8:143521101 T C 0.024398 6.2977e-05
8:143522536 G A 1.815473 1.1328e-04
8:143528511 A C 0.152729 -3.2552e-06
8:143532745 C T 0.292598 -4.8174e-05
8:143535745 C T 0.053123 -5.3465e-05
8:143537998 G A 0.334738 1.3751e-04
8:143548745 A G 0.091816 -4.1285e-05
8:143553868 C T 1.634895 -8.1744e-06
8:143555353 T C 0.345355 3.0786e-06
8:143560555 C T 1.620302 -2.9209e-05
8:143567926 T C 0.326386 2.1272e-05
8:143568769 C T 1.572784 -2.2518e-05
8:143576123 A C 0.166205 -3.1454e-05
8:143586974 A G 0.082514 -7.9800e-05
8:143590438 G C 1.722537 -2.0999e-04
8:143594391 C T 0.099573 -8.4717e-05
8:143595970 T C 0.081491 -7.1882e-05
8:143596527 A G 0.025067 8.1971e-06
8:143598688 T G 1.949843 1.3047e-05
8:143603675 G T 0.437407 -9.9684e-05
8:143609184 A G 0.246823 -4.8070e-06
8:143609486 G A 0.028456 9.8699e-05
8:143609913 C T 1.273825 -1.0391e-03
8:143610667 A G 0.242549 9.8642e-05
8:143610753 C T 0.096639 5.6798e-05
8:143612149 A C 1.069926 2.5645e-05
8:143615901 C T 0.483429 -4.1177e-06
8:143620400 A G 0.260085 3.7611e-05
8:143621308 T C 0.051536 7.6734e-05
8:143631471 A G 0.347403 -1.6761e-05
8:143634302 A G 0.115348 3.4053e-05
8:143637170 C A 0.987436 1.0635e-05
8:143644239 T C 0.048917 -7.5926e-05
8:143647512 T C 0.971794 1.7234e-05
8:143647614 T C 0.053075 -9.1104e-06
8:143660669 A G 0.364891 -1.2529e-05
8:143665583 G A 0.031461 -2.0866e-07
8:143672050 T A 0.066382 -2.1150e-05
8:143673435 C T 0.382022 -5.3154e-05
8:143681457 G A 1.477460 -9.3167e-05
8:143681796 G A 0.475756 -2.2655e-05
8:143682867 C T 1.130249 -2.8363e-05
8:143683151 T C 0.208695 -2.2459e-05
8:143693411 T C 0.466320 -5.4150e-05
8:143714990 G A 0.114104 -1.9426e-04
8:143717303 T C 0.070261 -1.2247e-04
8:143734750 T A 0.025262 -1.4999e-05
8:143737279 T C 0.621003 -3.0037e-06
8:143741375 A G 0.282403 4.0987e-05
8:143741612 G C 0.038965 2.1555e-05
8:143745968 T C 0.020666 3.3822e-05
8:143746069 C T 0.734890 -3.0547e-05
8:143746416 G A 0.733673 -3.6263e-05
8:143747389 A G 0.112326 -1.3764e-04
8:143748071 A G 0.233519 4.3417e-05
8:143750095 C T 0.076126 1.2914e-05
8:143751864 A G 0.749217 -1.4245e-05
8:143753546 G A 0.862727 -2.5319e-06
8:143753696 T C 0.091832 2.9616e-04
8:143757564 A G 0.499882 9.7700e-05
8:143758378 A G 0.156468 -1.2344e-04
8:143759132 A G 0.048070 -1.3009e-05
8:143759364 A G 0.843863 -9.4707e-06
8:143762807 A G 0.035122 -1.0254e-04
8:143763531 A G 0.088810 -7.9850e-06
8:143763547 A C 0.880423 -2.6077e-05
8:143777770 C G 0.134390 5.9044e-05
8:143782044 G A 0.987923 5.4864e-06
8:143783164 A G 0.035440 -1.2415e-04
8:143786835 G A 1.649076 2.8932e-05
8:143787600 A G 0.067265 3.0558e-05
8:143802858 C A 0.062546 -1.1564e-05
8:143814193 G A 1.070475 -1.1555e-05
8:143815473 T C 0.070689 3.8540e-06
8:143819400 T C 0.117165 1.6513e-03
8:143829269 A G 0.613486 2.0103e-05
8:143833850 A G 0.353878 -1.3882e-05
8:143841193 A G 0.069602 -7.5839e-05
8:143844819 T C 0.801866 3.5419e-05
8:143846969 C T 0.716597 2.5097e-05
8:143848210 G A 0.646706 3.7944e-05
8:143849495 T C 0.090531 -1.3877e-04
8:143849782 A G 0.052552 4.4203e-05
8:143862852 T C 0.085948 -3.1121e-05
8:143871387 A G 0.097756 -1.5084e-04
8:143875832 T C 0.803940 4.5256e-05
8:143880020 A G 0.034291 -3.4252e-05
8:143880068 A G 0.186800 -5.6993e-05
8:143880644 T C 0.033149 -1.7604e-04
8:143895902 A G 0.156595 1.8602e-06
8:143900564 G A 0.101232 -1.2438e-04
8:143903291 A G 1.102696 -1.5966e-06
8:143903612 T C 1.191211 8.5597e-06
8:143906396 T C 0.869962 -5.3609e-05
8:143911344 A G 0.250043 1.0761e-04
8:143914074 A G 0.052974 -4.2613e-07
8:143918266 T C 0.061439 3.5015e-05
8:143920772 C A 0.224587 1.2967e-04
8:143922620 T C 0.091868 7.2905e-05
8:143923891 G A 0.797153 -1.6032e-04
8:143947416 T C 0.066071 -2.6035e-05
8:143949821 G A 0.032324 5.7239e-05
8:143954372 T C 0.161369 -3.9025e-05
8:143955657 G A 0.162015 -4.1611e-05
8:143957856 A G 1.103773 -2.3339e-03
8:143969032 A G 1.059436 -1.2702e-04
8:143978998 G A 0.032130 5.7415e-05
8:143984064 C A 1.110281 -1.0311e-04
8:143985004 C T 0.039283 6.0580e-05
8:143985203 G T 0.164027 -3.6463e-05
8:143986701 G A 0.945445 -6.8682e-05
8:143988506 G A 0.032571 7.3393e-05
8:143994041 T C 0.032172 6.4153e-05
8:143994266 G A 0.236985 -7.1463e-05
8:143995743 T C 0.166514 -3.3601e-05
8:143999600 G A 0.896120 -2.5987e-04
8:144002558 A G 0.544378 1.2992e-05
8:144038623 G A 1.074694 1.1312e-04
8:144043126 G A 1.958906 -6.7597e-05
8:144043320 A C 0.118025 -1.0160e-05
8:144061636 T C 0.892559 1.1188e-04
8:144064437 G A 0.176566 -2.4026e-05
8:144066986 A G 0.098401 -1.7496e-04
8:144072054 T C 0.696373 2.8016e-05
8:144079774 T C 0.199929 3.6325e-05
8:144089840 G T 0.704740 5.7137e-05
8:144091742 C T 0.074013 7.0464e-05
8:144091940 T C 0.167325 1.3895e-04
8:144093928 T C 1.139220 -2.0877e-04
8:144097362 C G 0.112329 -4.6001e-05
8:144103435 T C 1.950879 -4.9357e-05
8:144107977 G A 1.826992 -5.3334e-05
8:144108093 A G 0.054253 -4.4629e-05
8:144117038 A G 1.631935 -2.3922e-05
8:144117535 C T 0.069495 2.6169e-05
8:144119055 A G 1.291540 3.3856e-06
8:144124609 C T 1.282410 8.1152e-06
8:144124705 T C 0.077281 6.5539e-06
8:144124878 T C 1.276642 1.0721e-05
8:144132364 C T 1.275165 1.6015e-06
8:144135400 G T 0.067099 4.2185e-05
8:144146404 T C 1.172836 -6.0276e-07
8:144146747 G A 0.190428 6.6547e-06
8:144157464 G A 0.020043 1.5037e-05
8:144162903 A G 0.030971 -6.9103e-06
8:144165429 G A 1.469797 9.4392e-06
8:144175872 T C 0.078800 2.2083e-05
8:144175947 A C 0.110359 3.5288e-05
8:144179328 T C 0.064610 8.6313e-05
8:144193566 A G 0.038316 1.9338e-05
8:144207738 T G 0.882436 -1.6257e-05
8:144207916 A G 0.166643 2.7460e-05
8:144213246 C A 0.821867 4.7032e-06
8:144222240 A G 0.453850 -9.7369e-05
8:144225528 G A 0.344965 6.4134e-05
8:144226020 A G 0.061059 1.3416e-04
8:144226526 A G 0.495474 1.3753e-04
8:144229103 A G 1.373885 1.5035e-04
8:144230061 G A 1.849582 -5.5456e-05
8:144231514 G A 1.898353 3.8622e-05
8:144235001 T G 0.096779 -6.6116e-07
8:144236013 A G 0.103186 -5.7497e-04
8:144236881 G A 0.157305 -1.2478e-04
8:144237533 T G 0.065451 1.0552e-04
8:144238505 T C 0.039812 6.8586e-05
8:144244615 G A 0.201698 -7.9863e-05
8:144250300 T G 0.057103 -1.5088e-05
8:144254296 T C 0.443558 1.7618e-04
8:144258144 T G 0.024710 5.3461e-05
8:144260189 T C 0.589026 -2.5201e-05
8:144260240 G T 1.327237 6.9649e-06
8:144268906 G A 0.195018 -4.2046e-05
8:144274533 A G 0.247106 3.9765e-05
8:144282668 C T 0.079884 -1.3736e-05
8:144283651 C T 0.191840 -2.1040e-05
8:144284479 C T 0.401808 -3.0345e-05
8:144284709 C T 0.929528 2.9232e-05
8:144290410 A G 0.186199 -3.3692e-05
8:144292017 A G 0.220692 1.6829e-05
8:144292437 G A 0.368669 1.1400e-05
8:144296637 G C 0.903059 2.5406e-05
8:144300659 T G 0.031000 -9.6978e-06
8:144301346 A G 0.900768 1.4480e-05
8:144302228 A G 0.098330 1.5497e-05
8:144302570 C T 0.370016 7.8002e-06
8:144303418 A G 0.902300 1.7614e-05
8:144304583 C A 0.192337 -2.3633e-05
8:144305423 G A 0.228089 3.8105e-05
8:144305667 A G 0.246989 5.2523e-05
8:144307679 C T 0.853075 -1.7935e-05
8:144309479 A G 0.141641 -1.2909e-05
8:144311300 C G 1.412762 -4.1451e-05
8:144312990 G A 0.546413 -4.3143e-05
8:144313824 C T 1.427462 -4.5009e-05
8:144319710 A G 0.216758 -4.9592e-05
8:144322055 C G 0.070099 -1.8326e-05
8:144329249 A G 0.023107 -7.9378e-06
8:144330681 A G 1.598497 7.7400e-05
8:144332082 C T 1.015586 2.5563e-05
8:144332779 T C 0.033986 -4.5579e-06
8:144336581 C A 0.109275 2.0224e-05
8:144337356 G T 0.881429 3.8919e-06
8:144341171 T G 0.572885 4.1343e-05
8:144360902 T C 0.940496 5.8307e-05
8:144361816 T C 0.154641 5.8380e-05
8:144371291 A G 0.237154 1.5700e-04
8:144371988 A G 0.578052 1.4251e-05
8:144376492 A G 0.933696 -1.4664e-05
8:144384291 T C 0.207209 8.3547e-05
8:144384344 T C 0.082049 -2.8942e-05
8:144387115 G T 0.882488 -4.5612e-05
8:144393459 C T 1.670783 9.8202e-07
8:144400036 T C 0.454801 -1.2889e-04
8:144400089 T C 0.878550 -4.7865e-05
8:144401272 A G 0.033801 -6.2509e-06
8:144403041 T C 0.025051 -1.4263e-05
8:144406705 T C 0.581574 4.6178e-06
8:144407675 C T 0.039173 1.8190e-05
8:144411759 C T 1.113329 3.6944e-05
8:144411767 A C 0.975079 1.3366e-06
8:144411843 T G 0.077797 3.4171e-05
8:144414151 A G 0.082559 8.9458e-06
8:144420930 T C 1.459547 -1.6253e-05
8:144426181 C A 0.117480 1.2020e-05
8:144427022 A G 0.086876 -3.1860e-05
8:144433201 T C 0.175981 1.1003e-05
8:144438471 G A 1.460650 -1.9528e-05
8:144440615 C T 0.087022 9.7904e-06
8:144445207 G C 0.026553 -1.6939e-05
8:144447412 A G 0.057343 2.4432e-05
8:144448393 A G 0.088070 3.5223e-05
8:144452232 G A 1.691361 -3.5278e-05
8:144453351 A G 0.188377 5.2097e-06
8:144460095 A C 0.027134 -7.6636e-06
8:144465902 A G 0.132125 2.3993e-05
8:144466338 T C 0.569610 -1.4430e-05
8:144468698 A G 0.050858 -1.4214e-05
8:144470943 C T 1.794041 2.3395e-05
8:144474002 A G 0.210552 2.8728e-05
8:144478730 G A 1.615164 -8.5401e-08
8:144480208 A G 0.693841 1.7316e-05
8:144481262 A G 0.024668 1.8787e-06
8:144482010 C A 0.196741 -2.8365e-05
8:144490357 T C 0.140178 1.4091e-05
8:144496459 A G 0.884438 -1.0316e-05
8:144501198 T C 0.042221 3.2139e-05
8:144501349 C T 1.111686 5.2116e-07
8:144503720 A G 0.577611 2.0913e-06
8:144509342 A G 0.044025 4.5220e-05
8:144511285 T A 0.477324 5.8898e-05
8:144511538 A C 0.157503 -7.9687e-05
8:144516485 A C 0.707331 -1.8416e-05
8:144519190 T C 0.464639 -3.4047e-05
8:144522387 T G 0.333706 2.6382e-05
8:144525138 A G 0.031838 4.4534e-05
8:144526905 T C 0.694529 -4.5560e-05
8:144533382 A G 0.041925 1.6556e-06
8:144542830 T C 0.174748 3.5291e-05
8:144543160 A G 0.784300 -1.2302e-05
8:144545447 A G 0.607293 4.6643e-06
8:144553201 T C 0.071721 7.2263e-05
8:144554573 T C 0.033996 -3.1889e-05
8:144559165 G A 0.515101 1.7248e-05
8:144561598 A G 0.090148 -1.1698e-05
8:144565317 A G 0.047430 6.2213e-05
8:144572725 T C 0.028517 -2.0359e-05
8:144572758 C T 0.478258 -1.3798e-05
8:144578300 A G 0.302345 4.0276e-06
8:144590584 A G 0.034450 1.6794e-05
8:144592259 C T 0.951593 -2.6227e-05
8:144595042 A G 1.430098 -3.8723e-05
8:144596722 A G 0.683247 1.2363e-06
8:144599320 G A 0.048170 -5.0073e-06
8:144616743 A C 0.181707 2.2110e-05
8:144618480 T G 0.028488 -1.9186e-05
8:144619299 C T 0.034820 5.5309e-05
8:144620183 C T 1.455781 6.4919e-06
8:144620246 G A 0.047946 -9.3290e-06
8:144620584 A G 0.067080 1.7746e-05
8:144621084 G T 0.651293 -3.4940e-05
8:144621091 T A 0.267119 -5.6187e-05
8:144623574 C T 0.308447 3.1892e-06
8:144629589 A C 0.030127 1.0437e-05
8:144640506 C G 0.371006 -5.0675e-06
8:144645513 T C 0.295312 -2.5935e-06
8:144647964 G T 1.570736 -4.0410e-06
8:144650547 A G 0.693224 1.7032e-05
8:144654255 G A 1.663646 3.8302e-05
8:144657152 G C 0.141774 -6.2455e-06
8:144663661 A G 1.261260 3.9423e-05
8:144664594 T C 1.661536 1.2292e-05
8:144672035 T C 0.020062 4.7848e-05
8:144673956 A C 0.126282 3.3158e-05
8:144682004 T C 0.034678 -2.2629e-05
8:144682428 T C 0.032555 -2.7111e-05
8:144683934 T C 1.590990 2.6609e-05
8:144689146 T C 0.361340 -1.6932e-05
8:144692185 G A 1.376569 1.5250e-04
8:144693521 C T 0.491199 -7.7179e-06
8:144693918 T C 0.035064 -8.8975e-05
8:144695499 A C 0.348110 -2.7657e-05
8:144697041 G A 1.302517 4.9192e-05
8:144697653 G A 1.754439 1.1392e-04
8:144716668 A G 1.577101 4.8455e-05
8:144717155 T C 1.360012 1.1947e-05
8:144718568 C G 1.298275 2.9308e-06
8:144722192 G A 0.269268 -7.8967e-06
8:144724457 A G 0.105639 -3.8835e-05
8:144732450 A G 0.458602 1.0672e-05
8:144750035 A G 0.197254 1.5541e-05
8:144750677 C T 0.049355 -8.1169e-06
8:144754358 G A 0.430280 2.6125e-05
8:144754385 G A 1.262721 1.7226e-05
8:144763970 C A 0.195066 8.1358e-05
8:144764483 T G 0.397627 -8.9026e-05
8:144771937 A G 0.032282 -1.9540e-06
8:144777521 A G 1.725650 -5.5653e-05
8:144777943 T G 0.045096 -2.3352e-05
8:144778686 G A 0.160908 -1.0979e-04
8:144778938 T C 1.680105 -3.7558e-05
8:144781750 A G 0.130999 -2.6320e-05
8:144784656 A G 0.405719 3.6099e-05
8:144789973 A C 0.057187 -4.4829e-05
8:144790997 G A 1.564936 1.4816e-05
8:144796967 G A 0.205414 1.3591e-05
8:144798592 T C 0.038952 -1.7994e-05
8:144799258 T G 0.292368 -1.1848e-05
8:144800420 T C 0.107136 -1.9105e-05
8:144801593 A C 0.069787 -8.3390e-06
8:144803531 A G 0.031623 -5.7243e-05
8:144804299 C T 0.096785 -4.0893e-05
8:144804428 G C 0.067330 7.3446e-05
8:144808926 T C 0.057534 -2.7232e-05
8:144810346 A C 0.021068 -3.0185e-05
8:144811278 A G 0.371356 -2.7482e-05
8:144813778 C T 0.038939 -1.4372e-05
8:144834980 G A 0.041675 -3.3736e-06
8:144840867 C T 0.048839 -1.0476e-05
8:144841451 T C 0.039030 -1.1849e-05
8:144853784 G A 0.534248 -3.8092e-05
8:144854605 A G 0.365468 -1.5522e-04
8:144860797 A G 1.140346 2.4165e-05
8:144861623 T C 0.049258 4.2908e-05
8:144868366 G A 0.065081 5.6963e-06
8:144868436 T C 0.025723 -8.3702e-05
8:144869008 C T 1.631808 -1.7429e-05
8:144870110 G A 1.855463 -6.3887e-05
8:144872340 A G 0.038683 1.8569e-05
8:144875242 T C 0.064272 4.1443e-05
8:144875945 A G 1.166666 3.0790e-05
8:144877654 G T 0.027362 4.2636e-05
8:144882744 T C 0.174287 -2.6257e-04
8:144892465 A G 0.043354 -5.1015e-06
8:144893084 A G 1.294117 4.4325e-05
8:144894496 A G 1.830448 -1.3632e-04
8:144912303 C T 1.203080 3.1263e-05
8:144924853 T C 0.042438 1.3329e-05
8:144925794 T C 0.053224 4.2970e-06
8:144929811 T C 1.173080 2.6643e-05
8:144930851 A G 0.236115 7.1118e-05
8:144936488 T C 0.035794 -6.7092e-05
8:144940779 A G 0.325056 1.1669e-05
8:144941181 C G 0.501086 -4.4601e-06
8:144941419 T C 0.806939 3.6440e-05
8:144941832 T C 0.037148 -9.9633e-05
8:144942321 T C 0.028147 -9.8428e-05
8:144942538 T C 0.060657 7.4897e-05
8:144944161 T C 0.946578 -2.1709e-06
8:144944176 C T 1.389234 -1.7128e-05
8:144944225 T C 0.026284 -3.0952e-05
8:144945191 C T 0.365329 -7.9402e-06
8:144945792 C T 1.370538 -2.1676e-05
8:144946818 T C 0.992097 -1.6114e-05
8:144950715 C T 0.277846 -3.3611e-05
8:144952259 C A 0.099145 -2.8142e-05
8:144955999 C G 0.378503 1.4057e-05
8:144956400 A C 0.776277 1.8532e-05
8:144956464 A G 0.137737 6.8607e-05
8:144960303 T C 0.055463 -3.6265e-05
8:144963266 G A 0.748396 1.4636e-05
8:144963560 T C 0.029316 2.5188e-05
8:144965971 C T 0.444447 -6.7799e-06
8:144966243 A G 0.656437 2.2561e-05
8:144966492 G A 0.087690 1.4518e-05
8:144972807 C T 0.035784 -5.1544e-05
8:144973617 T C 0.371817 -4.4722e-07
8:144978607 G T 1.150252 2.2617e-05
8:144984283 C T 0.944150 2.3127e-05
8:144990784 A G 0.054211 -4.0033e-05
8:144992900 A G 0.105416 9.1858e-06
8:144993003 A G 0.031448 7.7863e-08
8:144993069 A G 0.224421 1.6411e-05
8:144993931 G C 0.038767 -3.7238e-05
8:144995736 A G 0.846245 3.5421e-05
8:144995964 A G 0.137331 -1.3462e-05
8:144996111 T C 0.121154 -9.6988e-06
8:145001031 C T 0.856171 3.1464e-05
8:145006992 T C 0.039676 -1.6993e-06
8:145009036 T C 0.032568 -4.9871e-06
8:145009356 A G 0.108632 -2.7777e-05
8:145009610 G A 0.794352 3.7898e-05
8:145010826 T G 0.040092 7.3631e-05
8:145037568 A G 0.034954 -1.8006e-05
8:145041943 C T 0.147360 -3.9036e-05
8:145042001 G A 0.112371 -1.2575e-04
8:145043543 G A 0.763355 1.7242e-04
8:145053629 C G 0.092893 7.8369e-06
8:145058539 C T 0.093455 2.1433e-06
8:145058986 G A 0.767335 8.7268e-05
8:145059425 C T 0.859923 8.0443e-05
8:145069561 A G 0.155270 1.8347e-06
8:145079534 G C 0.828813 6.9151e-05
8:145086876 C T 0.094438 -1.7857e-06
8:145095577 T C 0.036226 1.1837e-04
8:145097720 C T 0.162794 -3.3537e-05
8:145107390 T C 0.022655 2.1913e-05
8:145108151 A G 0.101488 -1.1595e-04
8:145111615 A C 0.040494 -1.0581e-05
8:145112398 A G 0.033717 -3.0713e-04
8:145112983 T C 0.149834 -1.3738e-05
8:145114844 T C 0.156348 -5.7271e-06
8:145114924 C G 0.151924 -1.0813e-05
8:145121656 A G 0.062513 -3.0005e-05
8:145122124 T C 0.154770 -1.1665e-05
8:145124613 A C 0.102738 -8.1012e-05
8:145139522 G C 0.170636 -1.5881e-05
8:145147618 A C 0.075905 3.2741e-05
8:145153458 A G 0.020815 -3.3513e-05
8:145154222 A G 0.102072 -8.9881e-05
8:145154257 G C 0.165952 -4.3637e-06
8:145154910 A G 0.084529 5.3511e-06
8:145167622 T C 0.066194 1.7577e-05
8:145167855 A G 0.165183 -6.5154e-06
8:145168824 C T 1.820974 1.9602e-05
8:145220414 T C 0.037534 3.6434e-05
8:145221082 A C 0.090479 -2.7382e-05
8:145226713 A G 0.030289 4.1141e-05
8:145226777 A G 0.050562 2.9403e-05
8:145234024 A G 0.047742 2.0245e-05
8:145241320 T C 0.054620 -8.6899e-05
8:145247168 A G 0.796456 1.0276e-05
8:145265892 T C 0.277580 -1.1524e-06
8:145266722 G A 0.056557 9.7610e-05
8:145268009 T C 0.049942 -1.1488e-04
8:145276592 A C 1.072059 1.2324e-05
8:145502303 A G 0.979776 -4.7352e-05
8:145503260 T C 0.059053 -9.7885e-06
8:145509617 A G 0.963365 -1.6570e-05
8:145510538 G A 0.278580 2.2718e-05
8:145541766 T G 0.208072 -3.7469e-05
8:145542021 A G 0.155264 -5.0963e-05
8:145542375 C T 0.037680 5.7599e-05
8:145545920 T C 0.759970 2.2641e-05
8:145567056 C A 1.805605 1.2723e-05
8:145567438 G A 0.076963 -3.4861e-05
8:145567872 T C 0.872844 -1.7101e-05
8:145574608 C T 1.025872 1.9764e-05
8:145578296 G A 0.943868 3.5320e-05
8:145584439 T C 0.048164 -7.6362e-05
8:145584694 T C 0.072302 1.0000e-04
8:145586679 T C 0.098716 -5.4944e-05
8:145599466 C G 0.876811 4.1062e-06
8:145609072 C T 0.162288 -4.7703e-05
8:145620661 A C 0.027553 2.8508e-06
8:145623963 A G 0.715221 2.6766e-05
8:145635313 T C 0.738879 1.2295e-05
8:145639726 C T 1.153865 -8.5932e-06
8:145641564 G T 1.043925 -1.9167e-05
8:145642002 T C 1.126756 -1.3038e-05
8:145653006 A G 1.043233 -1.7665e-05
8:145664673 A G 1.047411 -1.1997e-05
8:145665407 T C 1.047089 -1.1218e-05
8:145665699 T C 1.239303 -1.0297e-05
8:145665761 A G 1.181457 -2.8965e-05
8:145667079 T C 0.035096 2.8487e-05
8:145673384 T C 0.496344 -1.9091e-05
8:145674333 T C 0.174011 1.2914e-05
8:145678363 T C 0.176760 -3.1054e-05
8:145682713 G A 0.043717 -5.2752e-05
8:145684019 C T 0.090144 5.9410e-05
8:145686313 T C 0.935435 1.3609e-05
8:145689667 G C 0.054529 -7.4847e-07
8:145694023 A G 0.071715 3.3497e-05
8:145701453 C A 1.006138 -3.0963e-05
8:145705213 A G 1.824489 1.4476e-04
8:145709990 A G 1.055282 -1.6232e-05
8:145710048 G T 1.074471 -4.5759e-05
8:145729727 A C 0.937276 2.4445e-05
8:145730221 A G 0.026047 2.5973e-05
8:145730330 A G 0.850867 1.6156e-05
8:145733811 A G 0.132865 2.4730e-05
8:145733886 T G 0.052195 8.3204e-05
8:145739924 A G 0.936980 1.6200e-05
8:145741702 G C 0.792071 1.7032e-05
8:145742879 C T 0.996258 3.4741e-06
8:145756173 A G 0.039296 -3.4977e-05
8:145757843 G T 0.127013 5.1916e-05
8:145776355 A G 0.081920 1.8161e-05
8:145778128 T C 0.091952 -1.1171e-05
8:145801188 C T 0.036200 -2.5392e-05
8:145806262 T C 0.125559 1.6428e-05
8:145818681 T C 0.929606 2.1369e-05
8:145822632 T C 0.208137 -5.6759e-06
8:145830123 G A 0.051974 -5.0957e-05
8:145840377 T C 0.045700 -7.5679e-05
8:145846708 A G 0.038868 -2.9234e-05
8:145848861 C G 0.126406 1.2380e-05
8:145854991 T C 0.024551 7.4223e-05
8:145881333 T C 1.016261 -3.8117e-05
8:145886691 T C 0.031474 3.0300e-05
8:145886882 A G 0.036417 7.1959e-06
8:145896704 T C 0.048079 -1.8870e-05
8:145897455 A G 0.055041 -9.0230e-05
8:145906970 A G 0.049105 6.5478e-05
8:145912275 A G 1.953823 -4.5336e-06
8:145926632 C A 0.808488 3.6461e-06
8:145928327 C T 0.084360 -3.5763e-05
8:145931702 T C 0.178020 4.3368e-05
8:145931897 T C 0.050910 -7.0243e-05
8:145948440 C T 0.076973 -8.4664e-05
8:145955543 G A 0.619341 -3.7293e-06
8:145964320 C G 0.138597 -5.9506e-05
8:145969895 A C 0.063062 -2.6435e-05
8:145969994 C T 0.083516 -6.6747e-05
8:145972950 T C 1.092991 1.2890e-04
8:145981450 T C 0.044717 -9.0553e-06
8:145984615 A G 1.088271 8.0200e-05
8:145995765 A G 1.040312 6.2951e-05
8:145997876 A G 0.080634 4.0132e-05
8:146011111 G T 0.727685 -1.5192e-04
8:146015961 A G 0.037411 8.8840e-06
8:146018242 A G 0.058962 1.4904e-04
8:146022746 T C 0.051312 5.6163e-06
8:146024912 G A 0.028102 1.9110e-06
8:146029642 T C 0.034353 1.3221e-04
8:146032842 A G 0.298635 2.0967e-05
8:146034733 C T 0.214395 3.9516e-05
8:146044655 C A 0.069780 9.2236e-05
8:146048839 C T 0.749821 -9.7756e-05
8:146060927 C T 0.022074 6.8411e-05
8:146062391 T C 0.031724 2.4324e-05
8:146062872 T C 0.045483 -5.7940e-05
8:146065031 T C 0.077554 1.9301e-05
8:146067054 A G 0.752849 -1.0490e-04
8:146068322 T C 0.634415 -1.4387e-04
8:146068594 C T 1.589795 1.1158e-05
8:146076708 T C 0.721975 -1.9552e-04
8:146104271 G A 0.725510 -1.7695e-04
8:146106439 C T 0.037096 1.6246e-05
8:146114526 A C 0.028089 1.7860e-05
8:146116827 A G 0.039988 -4.8208e-05
8:146129268 G A 0.794735 -2.2405e-04
8:146135866 A G 1.512686 -5.3047e-06
8:146136011 C A 0.030429 3.0456e-05
8:146136415 G C 0.287259 5.4305e-05
8:146142621 C T 1.684769 -3.2020e-05
8:146145594 T C 0.021260 6.9812e-05
8:146149777 C T 0.095227 -2.9051e-05
8:146152057 G T 1.915841 6.3440e-05
8:146155006 A G 0.071874 -8.4379e-05
8:146157104 G C 0.033525 -1.6045e-05
8:146169938 C T 0.470887 -4.3728e-05
8:146173002 T C 0.504387 -1.4169e-05
8:146173636 C T 0.507477 -5.0107e-05
8:146174584 T C 0.113760 -2.7028e-05
8:146175539 T C 0.055616 -4.1390e-05
8:146195832 T C 0.502783 -3.8761e-05
8:146198217 C A 0.286386 -6.1125e-05
8:146203346 G T 0.215593 3.0419e-06
8:146203412 G A 0.773200 -1.0869e-05
8:146217389 G A 0.110976 -1.4822e-05
8:146219593 C A 0.082757 -3.7081e-05
8:146225112 T C 0.153936 -2.7640e-05
8:146225656 T C 0.061429 6.3597e-05
8:146227597 C T 0.070332 -5.2805e-05
8:146234230 A G 0.080180 6.8155e-05
8:146238173 C T 0.055652 5.4379e-05
8:146238388 C T 0.382934 -3.7934e-05
8:146264119 C T 0.068602 2.1921e-05
8:146264628 T A 0.532057 -7.4292e-05
8:146279021 A G 0.060894 6.0727e-05
8:146279735 C A 0.077525 3.0576e-07
8:146280765 C T 0.057768 1.9072e-04
8:146282516 A G 1.176507 3.1806e-05
8:146285083 T C 1.464172 5.4055e-05
8:146288066 C T 1.619543 3.6133e-05
8:146292681 T C 0.145770 -4.4855e-05
9:45440 A C 0.840913 4.7504e-05
9:126903 A G 0.085052 -1.3539e-04
9:154795 C T 1.509190 -3.0748e-06
9:175050 A G 0.297369 -4.1802e-06
9:205764 T C 0.342758 -1.8407e-05
9:205964 G A 0.997212 -5.1061e-05
9:208665 G A 0.935439 -6.1198e-05
9:209729 G A 0.043844 -2.1570e-05
9:211472 T A 0.814771 -4.0860e-05
9:212557 G C 0.263795 -1.0747e-04
9:214864 T C 0.387111 -4.8536e-05
9:214908 C T 0.202710 -1.5950e-04
9:215269 C A 0.543128 -3.0870e-05
9:215296 G A 0.086142 1.3095e-05
9:216124 A G 1.479310 -5.1307e-05
9:222380 G C 0.221880 4.8526e-05
9:227980 G A 0.125948 -8.8336e-05
9:236784 G C 0.285954 6.6595e-06
9:241322 A G 0.169136 -7.3398e-05
9:248241 T C 0.124565 -5.9887e-05
9:250826 A G 0.165257 -1.1727e-04
9:253056 T C 0.030591 1.0316e-05
9:253282 C G 1.099427 -3.5800e-04
9:257034 G A 0.805677 -3.4870e-05
9:258144 A G 0.969013 -1.1749e-04
9:265761 A G 0.074867 -1.5860e-05
9:270321 G A 0.272156 1.4554e-05
9:271638 T C 0.704458 -1.2723e-04
9:273160 C T 1.508217 -1.3213e-04
9:274324 T C 0.679433 -4.4535e-05
9:275179 A G 0.983745 -2.5301e-05
9:277776 T C 0.377796 8.3162e-07
9:279753 G A 0.138629 1.3875e-06
9:284370 G T 0.085633 -8.7189e-05
9:286491 A G 0.377520 1.5738e-05
9:286593 A C 0.973236 -1.1375e-04
9:287107 C T 0.085860 -1.0830e-04
9:290006 C T 0.580860 -1.3852e-05
9:291784 T C 1.817598 -1.3972e-04
9:292708 A G 0.239910 4.3841e-05
9:298777 G A 0.070949 7.5452e-05
9:306206 A G 0.312965 -5.5156e-06
9:309718 T C 0.067927 9.5718e-05
9:312134 A G 0.062413 -1.4559e-05
9:313338 G A 0.027618 3.2033e-05
9:327137 T C 0.021575 -5.6376e-05
9:327782 C T 0.798721 -1.7120e-05
9:329462 T C 0.412632 5.6045e-05
9:330745 G A 0.031990 -6.4946e-05
9:331490 G T 1.324215 -6.6898e-05
9:334524 A G 0.111420 -6.3917e-05
9:335545 G A 0.832539 -8.4178e-06
9:340662 A G 0.084058 7.4468e-05
9:342394 G T 0.168075 9.1653e-05
9:343138 A C 0.031532 3.4809e-05
9:343859 C T 0.740768 -4.7897e-05
9:344375 T G 0.070313 8.2744e-05
9:344508 C A 0.069946 -5.4351e-05
9:344535 G A 1.034009 -1.1795e-04
9:344760 G A 0.091861 9.2733e-05
9:348466 T G 1.713471 2.5005e-06
9:351565 C A 0.226518 4.9747e-05
9:351981 T C 0.031137 1.4945e-05
9:355040 A G 1.722105 -4.0419e-05
9:362179 T C 0.082316 -7.1489e-05
9:362803 T C 0.038391 1.3188e-05
9:363621 T C 0.457843 -2.2773e-04
9:363679 A G 1.241886 5.5444e-05
9:368128 T C 0.239254 3.8020e-05
9:368288 A G 0.069680 -3.1337e-05
9:370199 G A 0.294179 -1.7109e-05
9:370531 G A 0.487035 -9.9342e-05
9:375393 C A 0.069566 -8.5455e-05
9:375633 A G 0.578218 -8.7252e-05
9:378267 A G 0.077025 -1.2059e-05
9:383871 T C 1.875370 -3.2733e-05
9:387818 G C 0.079755 -4.3456e-05
9:395250 A G 0.927850 -6.9418e-05
9:396749 G T 0.461140 -1.0785e-04
9:398146 C T 0.026115 1.1759e-04
9:399255 A G 0.061335 1.6506e-05
9:401408 A G 0.056892 2.1172e-05
9:403575 G A 0.116928 9.3490e-05
9:407227 G A 0.853824 3.7123e-05
9:407290 G A 0.570051 1.2384e-05
9:407608 G A 0.284166 3.8761e-05
9:408289 G T 1.870900 7.5569e-06
9:414230 A C 0.644580 1.4234e-05
9:417518 T C 0.072309 8.8583e-05
9:419210 G C 1.194593 -8.0066e-05
9:421860 G A 0.211461 1.3159e-04
9:423246 A G 0.043571 -5.1783e-06
9:423753 G T 0.052721 -3.5586e-05
9:426215 T C 0.136059 2.9331e-05
9:426517 G A 0.090647 2.4651e-05
9:429395 G A 0.040069 -1.8417e-05
9:432625 G A 1.536844 1.4744e-05
9:433048 T C 1.396112 -1.2353e-05
9:433816 G C 0.136357 4.5638e-05
9:444467 A G 0.051390 -4.4014e-05
9:447761 G A 1.554060 2.9834e-05
9:449874 C G 0.089125 1.2891e-04
9:449992 T C 0.056002 -5.5275e-05
9:457101 A G 0.094799 -8.1712e-05
9:457305 T C 0.236943 2.9187e-04
9:458846 T G 1.367974 4.4449e-05
9:460325 T C 1.596293 1.8345e-04
9:464962 T C 0.070602 -1.0785e-04
9:466148 G T 1.515292 2.0577e-05
9:469701 A T 1.235265 -2.1074e-05
9:469989 A T 0.035106 7.7741e-06
9:474205 G A 0.063136 1.2641e-04
9:478530 A G 0.286545 1.0451e-03
9:478636 T C 0.123715 4.8200e-05
9:479095 C T 0.250150 2.5337e-04
9:479812 G C 0.427070 2.0935e-04
9:489837 T C 0.032224 6.8964e-05
9:510322 A G 0.151762 -1.0569e-04
9:512369 T G 0.027618 2.9233e-05
9:518225 C A 0.240770 1.8212e-05
9:518338 C T 0.158591 -2.9359e-05
9:518593 C T 0.076934 -9.4493e-07
9:518675 G A 0.880618 3.5226e-05
9:520886 A G 1.442487 -8.3555e-06
9:523237 A C 0.143553 8.6932e-05
9:526009 G A 0.582814 7.5849e-06
9:527220 G C 0.040303 8.1173e-06
9:529916 C T 0.115247 -5.7557e-05
9:531565 G A 0.308811 9.1121e-07
9:535132 G A 0.192996 -5.7659e-05
9:537031 A G 0.056213 4.7531e-05
9:544519 T C 0.125104 4.2249e-05
9:546937 C G 0.038790 7.9361e-05
9:549672 T C 0.088739 -5.5436e-05
9:556669 A C 0.040929 -3.1025e-05
9:556992 C T 0.472705 4.7519e-05
9:559434 C T 0.031289 4.4753e-05
9:559942 G A 0.021896 -6.2252e-05
9:560308 G A 0.352881 3.5628e-06
9:566959 G A 0.042568 3.4964e-05
9:578496 A G 0.055609 -1.1976e-04
9:581453 T C 1.610474 2.1907e-06
9:582651 G A 0.521063 1.2963e-04
9:586683 C T 0.140389 -1.7060e-05
9:589810 T C 0.060274 1.7887e-06
9:591967 T C 1.823311 -1.6085e-05
9:608864 A G 0.039056 -2.6634e-07
9:611326 G A 0.996660 -6.4644e-05
9:613600 T C 0.119577 -1.0440e-04
9:616148 A G 0.119369 -3.0894e-05
9:616634 G A 0.104299 9.0334e-06
9:618166 A G 0.025424 -4.8756e-05
9:624943 A G 0.038728 1.3336e-04
9:625896 T C 0.034746 9.9097e-06
9:632605 C T 0.334861 1.9241e-04
9:651461 T C 0.434882 -1.0120e-05
9:653668 G C 0.025703 1.2319e-05
9:654101 A C 0.410315 1.1598e-03
9:656736 G A 0.237609 2.5344e-05
9:659979 G C 0.346542 1.0719e-04
9:663059 T C 1.621766 -8.1600e-06
9:666119 G T 0.032435 1.0925e-04
9:673690 A T 0.117620 6.2302e-06
9:676741 G A 0.175547 3.2996e-05
9:679997 G A 0.062938 2.5367e-05
9:687327 A G 0.056512 1.1138e-05
9:688734 T C 1.251767 -3.1286e-05
9:688997 G C 0.371408 -1.2336e-05
9:695607 A G 1.526247 -6.4414e-05
9:699065 G C 0.927571 -9.9801e-05
9:709164 G A 0.831873 -2.4774e-05
9:710818 G A 0.048014 5.0351e-05
9:710915 T A 0.022879 -3.4578e-05
9:712060 C G 0.781464 -2.0473e-05
9:712156 G T 0.466230 4.6054e-06
9:712599 T C 0.797744 -2.0493e-05
9:713894 T C 0.082150 6.8213e-05
9:714216 T C 0.031445 4.4077e-05
9:716570 G T 0.183927 9.8079e-06
9:718835 G A 1.475071 6.9306e-06
9:720583 T C 0.080021 4.0886e-05
9:721431 T C 1.335465 4.1766e-06
9:724217 C T 1.003986 1.1917e-05
9:732536 C T 0.351233 1.3637e-05
9:733398 G A 0.438920 1.5270e-05
9:738238 A G 1.186059 9.3990e-06
9:739851 A G 0.747948 1.4981e-06
9:741187 C T 0.072036 -6.0676e-06
9:742642 G T 0.865165 2.2600e-05
9:742884 G A 0.391194 3.4233e-05
9:750781 T C 0.120070 2.4640e-05
9:751570 G T 1.322975 1.2554e-06
9:752104 T G 0.414849 2.1445e-05
9:752270 C T 0.059738 -2.0697e-05
9:752957 A G 0.090316 2.5402e-05
9:754423 T G 0.036524 -2.7636e-05
9:755147 T C 0.059433 2.7382e-05
9:761569 C T 0.319856 1.6249e-05
9:761623 T C 0.746679 5.1114e-06
9:761813 A C 1.186709 1.7447e-05
9:762005 C G 0.318249 2.0834e-05
9:765194 G A 0.105591 1.1953e-05
9:765828 C T 0.068988 -5.1306e-05
9:776473 G A 0.921138 -9.8424e-05
9:776546 A G 1.272406 -6.0967e-05
9:783717 G A 0.390815 4.3663e-06
9:786299 G T 0.051689 4.5516e-05
9:788518 G T 1.427592 -2.3927e-06
9:793611 G A 0.302588 2.5902e-05
9:794761 T C 0.164806 8.4876e-05
9:798773 A G 0.294808 -2.6295e-05
9:799269 G A 0.193904 1.0334e-04
9:799579 T C 0.150716 -1.0723e-05
9:800601 C T 0.592213 -9.2751e-05
9:800773 C T 0.330463 -5.5666e-06
9:800919 G A 0.513546 2.8863e-05
9:801706 C G 0.872543 2.5800e-07
9:804603 A C 1.010610 -2.0222e-05
9:807285 T G 0.207258 -5.4002e-06
9:820280 T C 0.315701 -4.0140e-06
9:821962 C T 0.039894 4.5918e-05
9:824403 G A 0.038030 2.7986e-05
9:826427 G C 0.130852 1.3523e-04
9:826973 C A 0.042195 -3.4035e-06
9:827937 C T 0.215411 -1.3990e-04
9:832928 A G 0.058985 -5.7363e-05
9:834091 G C 1.875026 -1.3686e-04
9:839141 T C 0.577163 5.3842e-06
9:843731 G C 0.491459 2.1113e-05
9:844022 T C 0.496866 2.4938e-05
9:845516 C A 0.483533 2.6559e-05
9:845820 G C 0.096224 -6.5389e-05
9:847566 T C 0.043889 -1.5727e-05
9:848112 A G 0.054269 1.9384e-04
9:849036 C T 1.548042 1.0049e-05
9:858429 C T 1.013853 1.2019e-06
9:863635 T C 1.255009 -6.5936e-06
9:874189 G A 0.048164 2.3611e-05
9:874300 C T 0.846307 -3.6158e-05
9:875364 T C 1.477200 -1.3452e-05
9:877092 C T 0.105149 -2.4617e-05
9:878563 G A 0.141119 9.6296e-06
9:879807 T C 0.479946 3.4940e-05
9:880777 C T 1.530771 1.1251e-05
9:884420 G A 1.439377 -8.5274e-05
9:884477 T C 0.046820 -2.0109e-05
9:893446 G C 1.545488 -5.9209e-05
9:895171 G A 0.097668 1.2485e-05
9:896454 T C 0.059573 3.7337e-05
9:897702 G T 1.511180 -1.6064e-05
9:899446 G A 0.055580 -3.6775e-05
9:900001 A G 0.084292 -5.1614e-05
9:900140 T G 1.634395 -3.7684e-05
9:900365 A C 0.052672 -3.3240e-05
9:902358 C T 0.043876 6.5694e-05
9:902793 C G 1.659118 -5.4768e-05
9:905937 T C 0.176465 -3.1338e-05
9:908902 G A 0.215632 -6.4372e-05
9:909580 A C 1.769045 -2.5649e-05
9:910096 G C 0.086681 -6.7893e-05
9:911958 G C 1.559740 -5.4785e-06
9:912742 A G 0.024061 -1.2084e-05
9:915224 A G 0.184401 -3.9515e-05
9:918011 G A 0.091212 -7.0319e-05
9:919558 A G 0.037222 1.2756e-05
9:919784 A G 0.166991 -3.5580e-05
9:923884 C A 1.568088 3.2765e-05
9:925271 G T 0.021721 1.9920e-05
9:928511 C G 0.031211 -5.7395e-05
9:939653 G A 0.241825 -3.3478e-05
9:940943 G A 0.046164 4.5285e-05
9:954579 C G 0.048943 -5.2931e-05
9:954943 G C 1.425310 -1.8379e-05
9:961857 G A 0.093432 -3.0523e-05
9:962184 G A 1.552453 -8.9870e-06
9:966305 T C 0.049946 -3.0103e-05
9:967781 G T 0.129742 2.2309e-05
9:968334 A G 1.638754 1.2444e-05
9:969044 G A 0.238495 4.8528e-05
9:972890 A G 1.175462 3.6634e-05
9:973695 C A 1.614995 1.0800e-04
9:985334 G A 1.136088 2.2964e-05
9:985543 T C 0.033808 4.3145e-05
9:989943 C T 0.512134 5.0382e-05
9:990653 T G 0.131765 -1.8367e-06
9:991114 G A 1.111501 7.3794e-06
9:991679 G C 0.036473 5.3100e-05
9:991977 A G 0.048920 -8.1253e-05
9:992694 T C 1.657956 9.0992e-05
9:999602 G A 0.105065 -2.2458e-05
9:1000520 G A 0.206689 -5.9625e-05
9:1005870 T C 0.265340 1.4483e-04
9:1006535 C T 0.226154 6.4348e-06
9:1009139 C A 0.990084 -8.1253e-06
9:1010308 C T 0.462659 6.1393e-06
9:1011120 C T 0.138253 -1.3208e-05
9:1015896 G A 0.813648 -9.4835e-07
9:1016071 C T 0.622857 -2.5351e-05
9:1018281 A G 0.045937 1.4521e-05
9:1022589 T C 0.089657 2.6679e-05
9:1023920 A G 0.608725 1.5274e-05
9:1026476 A G 1.767763 -6.0934e-05
9:1029948 C T 0.130508 7.2491e-05
9:1036807 T C 0.027839 -3.1944e-05
9:1038063 C A 0.461565 1.6106e-05
9:1039939 A G 0.615645 2.1038e-05
9:1040238 C T 0.157451 1.0116e-05
9:1044015 A G 1.618326 5.8010e-05
9:1044400 T C 1.220594 1.8094e-05
9:1044481 T C 0.230260 -6.0764e-06
9:1044549 C T 0.172048 -5.4541e-05
9:1045535 C T 0.189088 -7.8994e-05
9:1045806 T C 0.412311 4.9643e-05
9:1046539 G A 0.259784 2.5666e-06
9:1047405 T C 0.330590 7.9969e-06
9:1047536 T C 0.064565 -2.4967e-05
9:1047614 C T 0.801831 1.6458e-05
9:1050924 C T 0.769113 -2.5060e-05
9:1050981 T G 0.875818 -2.9306e-05
9:1053910 T G 0.350739 1.6545e-05
9:1056101 G T 0.455428 -7.2797e-05
9:1056728 C G 0.666353 3.8793e-05
9:1056870 T C 0.025245 -2.2739e-05
9:1056959 C G 0.227602 -2.6520e-05
9:1057797 G A 0.254337 -6.1924e-05
9:1060194 T C 0.488986 -3.0318e-05
9:1061450 G T 1.166150 -4.0562e-05
9:1073114 G A 0.674659 -1.6318e-05
9:1077020 A G 1.377698 -4.9534e-05
9:1077862 T C 0.216011 2.7004e-05
9:1078053 C G 0.048349 6.9528e-05
9:1081038 G A 0.471296 5.0208e-06
9:1082349 G A 0.040105 -6.0225e-05
9:1082486 G A 0.042831 -2.1250e-05
9:1082727 C G 1.352203 -2.5136e-05
9:1088451 T C 0.056362 6.2567e-05
9:1089866 G A 1.565326 -5.1222e-05
9:1090919 G A 1.518866 -4.4498e-05
9:1091494 G A 0.029835 3.5200e-05
9:1094973 T C 1.462117 -5.7413e-05
9:1096385 T C 0.085009 5.3089e-05
9:1097089 C T 1.572112 -6.7661e-06
9:1097709 C T 0.024642 1.7992e-05
9:1100339 A C 0.024466 1.9987e-06
9:1100680 G A 0.033964 -4.1497e-05
9:1100738 C T 0.062030 3.9669e-05
9:1100839 T G 0.368007 -5.1460e-05
9:1101201 G A 0.028653 6.2406e-05
9:1102058 T C 0.485740 2.8923e-06
9:1102557 A G 0.027326 -4.5734e-05
9:1102943 C T 1.183054 3.3896e-05
9:1103477 C T 0.609036 -4.7840e-06
9:1105890 T C 0.051059 -2.3934e-05
9:1113648 T G 0.242630 -3.7024e-07
9:1115145 C T 0.043230 8.9856e-05
9:1117775 G T 0.741901 5.9822e-05
9:1118422 G A 0.035973 8.8512e-05
9:1118984 T C 0.033727 1.4799e-05
9:1119109 A G 0.042253 -4.1117e-05
9:1121579 A G 1.591753 1.0027e-04
9:1123304 A C 0.038517 -7.0123e-05
9:1124076 T G 0.514121 4.3066e-05
9:1132359 C T 0.071877 -1.8032e-05
9:1132683 T C 0.029228 -7.6081e-05
9:1139290 T C 0.044580 4.5084e-06
9:1142407 C T 1.283133 -2.0832e-05
9:1142464 A G 0.059303 -1.5921e-05
9:1143504 G A 0.310872 -5.2835e-06
9:1144787 T G 0.166705 -2.7667e-05
9:1151090 G T 0.559175 -3.9774e-05
9:1152214 G A 0.180383 2.7334e-06
9:1154883 C T 0.028819 -1.8573e-05
9:1156737 G A 0.063464 2.2969e-05
9:1157148 T C 0.553274 -2.8279e-05
9:1158381 T G 0.107561 3.4781e-05
9:1159236 A G 0.642143 1.4658e-05
9:1159331 G A 0.208462 3.1669e-05
9:1162710 C A 0.035674 9.2002e-06
9:1169485 A G 0.862948 2.7158e-05
9:1170166 C T 0.022078 -8.9527e-05
9:1170227 A G 0.729463 3.3305e-05
9:1171860 A G 0.063399 1.0877e-05
9:1174129 C T 1.960950 4.9285e-05
9:1174357 T C 0.716071 -8.7320e-06
9:1179606 G A 0.681478 3.4675e-05
9:1182923 A G 0.060816 -6.1262e-05
9:1183749 A G 0.022652 -8.6733e-05
9:1183974 G A 0.117136 2.4580e-05
9:1184757 C T 0.680797 2.3541e-05
9:1196285 A G 0.095266 -5.4742e-05
9:1196434 T C 0.034506 -8.2876e-06
9:1196693 A G 0.889979 2.0272e-06
9:1197071 A G 0.889995 3.6118e-06
9:1198563 G A 0.431065 -1.4288e-05
9:1198772 G C 0.063117 -6.8387e-05
9:1202371 G A 0.544176 4.2459e-05
9:1202523 T C 0.228082 -2.3729e-05
9:1205747 A G 0.539898 3.4244e-05
9:1206037 A C 0.058677 -6.3518e-05
9:1207261 G A 0.522576 -2.8651e-05
9:1207641 T G 0.254285 -6.1663e-06
9:1211931 A G 0.312981 8.1500e-06
9:1212353 C T 0.064360 -1.2173e-05
9:1218605 T G 0.240549 2.9696e-06
9:1218816 C T 0.634220 -1.4087e-05
9:1219329 C T 0.800094 3.5516e-05
9:1221290 A C 1.663214 -5.0563e-05
9:1223881 A G 1.639452 -9.4538e-05
9:1231372 A G 1.786245 -1.2435e-05
9:1238306 G A 0.379880 3.2833e-06
9:1238454 G A 0.171002 -2.1869e-05
9:1239644 A G 0.213622 4.2056e-05
9:1248019 C A 0.031984 -1.0889e-05
9:1255877 C T 0.191064 -2.9619e-05
9:1258565 T C 0.093117 -1.0389e-05
9:1258905 C T 0.866752 5.6178e-05
9:1265561 A G 0.025521 -5.2220e-06
9:1270323 G A 0.028313 -3.0815e-05
9:1270676 C T 0.739707 5.3870e-05
9:1278834 A G 0.121352 7.8530e-05
9:1279013 G A 0.109950 1.1589e-04
9:1279291 G A 0.166387 -8.8126e-06
9:1283014 T C 0.535799 -6.6376e-06
9:1285095 G T 0.071900 1.0150e-04
9:1285465 G C 0.029617 -8.8579e-05
9:1285567 G A 1.781262 -8.5663e-05
9:1288093 C G 0.182979 8.8096e-05
9:1298143 T G 0.100355 1.6768e-05
9:1304665 T G 0.765241 -3.9052e-05
9:1307232 A G 0.032107 5.6712e-05
9:1307531 A G 0.040143 5.2353e-07
9:1310080 C T 1.334248 3.2299e-05
9:1311310 G A 0.052954 -3.6337e-05
9:1312312 C T 1.327996 1.0398e-04
9:1313260 A C 0.284805 7.2142e-05
9:1315843 G T 1.010542 1.2312e-05
9:1319470 T C 0.351930 7.3957e-05
9:1320713 T C 0.039945 7.7209e-05
9:1323592 A C 0.058167 2.7157e-05
9:1324313 C T 0.091144 2.5018e-05
9:1324750 T C 0.053315 -3.3982e-05
9:1324933 A G 0.318606 -2.3206e-05
9:1325139 G T 1.306107 4.3606e-07
9:1335509 A G 0.093202 4.1248e-05
9:1339866 T C 0.234694 3.2730e-05
9:1341399 T G 0.698213 -1.3804e-05
9:1341674 T C 1.236534 -2.9014e-05
9:1346268 G A 0.038232 -1.1793e-04
9:1346812 C T 0.052036 -7.1284e-06
9:1347581 G T 0.129885 -4.1605e-05
9:1351988 G T 0.290657 -2.7156e-05
9:1354036 C T 1.456496 -4.7603e-07
9:1355029 G A 1.049111 -1.3546e-05
9:1355361 A G 0.055058 4.2519e-06
9:1356094 C T 1.312790 6.0988e-06
9:1356732 G C 0.446830 -6.1343e-05
9:1359957 A G 1.550187 -1.5197e-05
9:1363575 G A 0.497723 2.3437e-05
9:1365424 G A 0.284289 -9.2125e-06
9:1366870 G A 0.065155 -2.4141e-05
9:1367182 G A 0.390276 2.3578e-05
9:1373944 C T 1.276123 -2.1471e-06
9:1378243 A C 0.081326 1.0503e-04
9:1378707 G C 0.477937 -2.4161e-05
9:1379579 C G 0.089726 1.0227e-04
9:1385643 A G 0.789234 -1.6722e-05
9:1386018 A G 0.564001 4.2461e-06
9:1386510 T C 0.034045 1.3871e-04
9:1386844 G A 0.324390 1.5086e-05
9:1387954 A C 0.229835 -1.9928e-05
9:1391014 G A 0.224544 4.4273e-06
9:1391887 G A 0.156380 8.4681e-06
9:1400154 C A 1.942252 -1.1424e-04
9:1401364 A G 0.023399 -1.2446e-05
9:1401847 A G 0.072669 -3.1922e-05
9:1404008 T G 0.447946 -8.2915e-06
9:1404850 G C 0.031526 -6.5420e-05
9:1404922 A G 0.869047 2.5697e-05
9:1416846 G A 0.261095 -3.9475e-04
9:1419062 G A 0.260754 1.8782e-05
9:1421296 T C 0.069459 2.8502e-05
9:1427006 G A 0.136253 2.7955e-05
9:1436227 C T 0.137555 1.7257e-07
9:1437800 G A 0.240101 1.0180e-04
9:1446149 G A 0.220445 -2.9035e-05
9:1455409 T G 0.472676 4.5149e-06
9:1456797 T C 0.853445 2.4973e-05
9:1459702 T C 1.621841 -4.9077e-05
9:1460365 C A 0.907428 1.1591e-05
9:1460427 C A 0.675285 -2.3988e-05
9:1461225 T C 0.050293 2.4357e-05
9:1461491 C T 1.334225 2.5810e-06
9:1468725 G T 0.260069 6.7147e-05
9:1468808 T A 0.066217 -3.9100e-05
9:1468895 C A 0.120080 7.7457e-05
9:1472056 A C 0.125604 -1.5893e-04
9:1474129 G C 1.398565 -9.9768e-05
9:1488655 T G 0.557390 -2.2689e-05
9:1489440 G T 0.538230 7.3818e-05
9:1490577 A G 1.213340 -1.9588e-05
9:1490689 G T 0.204369 -2.2558e-05
9:1490830 C A 0.597721 7.1345e-05
9:1494685 C T 0.103741 1.3382e-04
9:1496060 C T 0.198942 -6.2678e-05
9:1498941 T G 0.214015 -5.6243e-05
9:1502004 G A 0.297113 3.6247e-06
9:1505268 G A 1.008215 2.4398e-06
9:1507712 G A 0.134725 3.4847e-05
9:1507900 C A 0.065580 7.7283e-05
9:1509949 A G 0.082332 2.3188e-05
9:1510495 G A 0.225258 -6.5639e-05
9:1511125 A G 1.834593 -1.1223e-04
9:1511343 G A 0.032863 4.9645e-05
9:1514361 A G 0.107275 -3.7646e-05
9:1519436 A G 0.059686 1.3930e-05
9:1527945 A G 0.535491 -1.5555e-04
9:1532960 G A 0.057690 2.4385e-06
9:1535003 C A 0.253315 -9.5536e-05
9:1553574 C T 0.051134 -1.7538e-05
9:1554534 A G 0.048706 -1.6744e-05
9:1555709 A C 0.025297 -1.6879e-05
9:1564704 C A 1.237449 -3.0815e-05
9:1575270 C T 0.097941 -4.9263e-06
9:1578049 A C 1.174170 -1.6041e-05
9:1580280 T C 0.108856 -1.2375e-05
9:1581753 T C 0.036833 -5.4856e-06
9:1589897 G A 0.071497 2.5665e-06
9:1596030 T C 0.151177 -7.1520e-05
9:1605735 G A 1.220747 -1.4302e-05
9:1607991 A G 0.102913 -9.6081e-06
9:1613989 A C 1.044317 -1.9628e-05
9:1617821 G C 0.117970 1.4406e-05
9:1617985 G A 0.154374 -3.3757e-06
9:1620413 C G 0.150700 -6.7216e-05
9:1621830 G A 0.047196 2.5598e-06
9:1625123 G A 0.068521 8.3510e-05
9:1629267 C T 0.066486 -1.7447e-05
9:1631945 C A 0.163589 -7.6751e-05
9:1636435 C T 0.720979 -3.4500e-05
9:1637833 T C 0.058187 -3.1434e-05
9:1655163 T C 0.224986 5.1929e-06
9:1659913 C T 0.151061 7.1263e-07
9:1664924 A G 1.295682 -9.0061e-05
9:1668272 G A 0.694007 -6.2985e-06
9:1672299 T C 0.034259 -4.7803e-05
9:1678137 A G 0.052912 -1.6699e-05
9:1690345 C A 0.144361 -3.3093e-05
9:1700123 A C 1.300839 -1.0197e-04
9:1700573 T C 0.258118 -5.4794e-05
9:1706017 C G 0.109930 4.8103e-06
9:1709079 A G 0.119372 -1.5477e-05
9:1710381 G A 0.079365 -1.5943e-05
9:1710488 T C 0.886658 -1.6421e-05
9:1712562 C T 0.279196 -1.6893e-05
9:1712631 T C 0.061153 2.5928e-05
9:1713820 T C 0.339106 2.8507e-05
9:1714704 A G 0.768974 -3.4336e-05
9:1715256 C T 0.097113 -2.9404e-06
9:1715766 T C 0.106220 -1.5393e-05
9:1717031 G A 0.196404 -1.4046e-05
9:1718039 G A 1.100735 -1.8043e-06
9:1718354 G C 0.295558 -2.6847e-05
9:1733774 T C 0.062607 4.9237e-05
9:1741459 A C 0.134004 -2.9240e-05
9:1749549 A C 0.891099 -1.6810e-05
9:1757071 A G 0.659637 2.3600e-06
9:1757495 T C 0.032987 -1.4347e-05
9:1762268 G C 0.123472 5.5481e-05
9:1763360 G C 0.036401 -5.1571e-05
9:1784090 G A 0.552894 -2.9414e-05
9:1784127 T C 0.062296 1.9968e-05
9:1789423 C T 0.266502 1.2390e-05
9:1790580 G T 0.036369 1.3410e-04
9:1791288 T C 0.485581 3.0342e-06
9:1793334 A G 0.335328 -1.8493e-05
9:1794547 A G 0.071614 8.2303e-05
9:1794752 C T 0.943793 -4.0794e-05
9:1797550 T C 0.808351 -4.5973e-05
9:1798170 G A 0.382940 -1.3028e-05
9:1801128 A G 0.180039 7.2155e-06
9:1801144 T C 0.029455 3.1924e-05
9:1806366 T C 0.119720 -4.0283e-05
9:1813062 G T 0.196907 -3.3235e-05
9:1814698 C T 0.044944 8.7527e-05
9:1823884 G A 1.925341 -5.1257e-05
9:1825392 C A 0.132845 1.6405e-05
9:1825949 C T 0.064448 -5.6663e-05
9:1826401 T C 0.116149 -4.5145e-05
9:1826590 G A 0.212003 -8.0624e-05
9:1826830 G A 0.051036 -2.8255e-05
9:1827468 G A 0.433269 3.5639e-06
9:1830369 G C 0.258865 -2.3575e-05
9:1830900 G A 0.020886 -1.2280e-05
9:1833972 G C 0.031838 2.7068e-05
9:1837005 A G 0.047949 -2.9508e-05
9:1837852 G C 0.133413 5.5866e-06
9:1838135 T C 0.538321 -2.7851e-05
9:1838775 C A 0.410847 -1.4559e-05
9:1845111 C T 0.204525 -7.1771e-05
9:1846108 A G 0.315776 -2.8367e-05
9:1846465 A G 0.271299 2.2847e-05
9:1851106 T C 0.036927 -6.8250e-05
9:1854824 G T 0.152661 2.2774e-06
9:1857269 T G 0.048657 3.7933e-04
9:1857508 G C 0.778387 -1.6245e-05
9:1870197 G A 0.187715 -8.2506e-05
9:1873094 A G 0.027975 -9.4133e-06
9:1876592 G A 0.077661 -2.7953e-05
9:1877740 G C 0.100923 1.1858e-05
9:1878240 C A 0.838193 1.5457e-04
9:1878831 G A 0.479631 9.9449e-05
9:1881139 G T 0.735757 1.6421e-05
9:1881679 G C 0.086743 -6.6182e-06
9:1882214 C T 0.092387 -3.3170e-05
9:1883627 C T 0.228537 -1.0568e-04
9:1884093 C A 0.486077 -4.6687e-06
9:1884479 G A 0.104968 6.4344e-05
9:1884934 C A 0.591960 2.0241e-05
9:1887124 G T 0.783745 -1.3304e-05
9:1888727 G A 0.045470 -4.2206e-06
9:1894067 A G 1.955345 -1.1013e-05
9:1894613 T C 0.061458 -5.1498e-05
9:1895564 T C 0.068093 5.6779e-05
9:1905859 C T 0.055213 -2.4852e-05
9:1908992 C T 0.600049 4.2728e-05
9:1911291 T G 0.508678 -3.5642e-05
9:1913412 C A 0.171194 -1.9945e-05
9:1914111 G A 0.069965 -3.4033e-05
9:1915115 A C 1.876454 -2.8120e-05
9:1915829 T C 0.199396 -4.3576e-05
9:1916209 G A 1.132274 1.5208e-06
9:1917561 A C 0.400234 -4.4431e-05
9:1919481 G A 0.084367 3.5460e-05
9:1919530 T C 0.062731 4.4585e-05
9:1919632 G A 0.285649 3.5002e-04
9:1919789 C T 0.625525 3.2020e-06
9:1923958 A G 0.138065 -2.3693e-05
9:1926729 C T 0.402746 1.4591e-04
9:1928033 G A 0.040260 -1.4880e-05
9:1929030 T G 0.177637 -3.8092e-06
9:1931002 T C 0.151074 -3.5072e-05
9:1938082 G C 0.053519 2.0469e-04
9:1939979 A G 0.047985 -2.6602e-05
9:1943060 T C 0.114965 -1.3942e-05
9:1943156 C T 0.184287 6.9106e-05
9:1943203 G A 0.067164 1.4341e-04
9:1947903 A G 0.105500 -1.2360e-05
9:1950329 C T 0.133572 -3.0761e-07
9:1950748 C T 0.047258 -1.4326e-05
9:1950813 A G 0.149048 1.2197e-05
9:1950944 G T 0.236401 -1.2015e-05
9:1954457 A G 0.039186 -4.0111e-05
9:1956595 C G 1.963602 -3.1504e-05
9:1958716 A C 0.945147 -6.9067e-06
9:1959314 G A 0.032419 1.6094e-05
9:1959895 T C 0.032208 2.0954e-06
9:1962977 A G 0.044850 -7.4605e-06
9:1963271 C A 0.951758 4.5458e-06
9:1963540 G A 0.206206 -5.2098e-05
9:1966025 C G 0.890245 3.6749e-05
9:1966150 C T 0.403174 4.3963e-05
9:1967033 G T 0.677113 2.1978e-05
9:1972345 C A 0.038371 1.7205e-05
9:1973552 G A 0.109444 -8.4731e-06
9:1976239 T G 0.075701 3.1386e-05
9:1977924 T C 0.108658 9.5325e-07
9:1979400 C G 0.054535 -3.2932e-05
9:1979764 C T 0.848057 3.4885e-05
9:1980996 T G 0.316240 6.4166e-05
9:1981201 C T 0.089122 -4.5955e-06
9:1990787 T G 0.121060 3.5059e-05
9:1991683 G A 0.031370 -3.3898e-05
9:1993934 A G 0.204275 4.7781e-05
9:1997332 C T 0.419877 9.5099e-05
9:1998651 A G 0.081390 -7.1296e-05
9:1998979 A G 0.872682 1.5992e-04
9:2000062 G A 0.369487 2.7847e-05
9:2002221 G T 0.051689 -4.4125e-05
9:2007878 C T 1.072990 1.1293e-04
9:2011357 C A 0.049988 2.2205e-05
9:2011588 G A 0.796332 7.0358e-05
9:2012403 T C 0.461718 2.2843e-05
9:2013638 C T 0.053733 -3.1032e-05
9:2014407 C T 0.115581 3.2168e-05
9:2016912 T G 0.045392 -1.0599e-04
9:2018965 C T 0.204028 4.1751e-05
9:2021814 T C 0.082611 4.3254e-05
9:2023316 C T 1.686516 3.7433e-05
9:2028237 A G 0.192788 4.7448e-05
9:2028545 G C 0.092458 -9.6160e-05
9:2029392 A G 0.031555 3.8588e-05
9:2031316 C T 0.037693 -2.7734e-05
9:2032845 A G 0.390091 -1.2361e-06
9:2035926 C T 0.093234 -2.5211e-05
9:2036073 T C 0.204972 3.9830e-05
9:2036252 A G 0.218257 -2.1476e-05
9:2037577 G A 0.035664 7.7314e-05
9:2038766 T A 1.054337 6.1149e-05
9:2040625 T A 0.189198 6.0866e-05
9:2040724 A G 0.041893 -2.7624e-05
9:2042083 G A 0.369246 -8.1057e-05
9:2044721 G A 0.773570 -2.0295e-05
9:2049336 C T 0.563054 2.9727e-05
9:2050605 A G 0.024155 -2.8252e-05
9:2059572 G A 0.036492 -8.8230e-05
9:2064351 G A 0.101972 2.0263e-05
9:2064395 A G 0.237589 3.6749e-05
9:2067703 G A 0.409374 3.3577e-05
9:2068784 C A 0.023795 -3.5578e-05
9:2071536 C T 0.065360 8.8087e-05
9:2072735 G A 0.182281 2.6684e-05
9:2073292 G A 0.234236 3.7121e-05
9:2077875 C T 0.670923 8.5520e-06
9:2079488 G A 0.023551 -5.3069e-05
9:2081278 A C 0.112248 -4.8430e-05
9:2086804 A G 0.123024 -4.2307e-05
9:2088720 C G 0.043990 -1.5493e-04
9:2092829 G A 0.039326 6.4452e-05
9:2094908 T C 0.224684 2.8754e-05
9:2096774 A G 0.087863 1.5457e-05
9:2099315 T C 0.368675 6.9652e-06
9:2106705 C T 0.302066 -3.0517e-05
9:2116715 A G 0.086879 4.8684e-05
9:2120825 A G 0.143936 7.8612e-05
9:2123523 G A 0.338467 1.1833e-05
9:2124682 C T 0.045145 -1.7390e-05
9:2126411 G T 0.080806 2.0243e-05
9:2129798 G T 0.201766 -7.8131e-06
9:2129832 C T 0.263062 -7.6612e-06
9:2131534 G A 0.142313 -1.3415e-05
9:2136554 T A 0.102442 -1.5430e-05
9:2136820 G T 0.297285 -8.8891e-06
9:2139058 T C 0.074578 -3.8595e-05
9:2140286 C A 0.043626 5.5419e-05
9:2141052 A G 0.156737 9.9090e-06
9:2141357 A C 0.545929 1.0086e-04
9:2141787 G A 0.098905 -2.4038e-05
9:2143221 C T 1.494591 6.4173e-05
9:2143543 A G 1.287353 7.9222e-07
9:2144015 G A 0.208887 2.9744e-05
9:2147041 G T 0.093315 -2.3108e-05
9:2152141 A C 1.600662 -1.3623e-05
9:2154591 A C 0.045661 4.7628e-05
9:2155085 A T 0.035324 -2.4304e-05
9:2155164 T C 1.593846 -7.7989e-06
9:2156285 T G 1.205732 -1.1439e-05
9:2157572 T G 0.060274 -6.5379e-05
9:2160105 C T 0.347289 3.3057e-07
9:2164025 G A 1.896013 -4.0780e-05
9:2166160 C T 0.055473 -2.2511e-05
9:2166360 C T 0.856629 -7.9111e-05
9:2167498 G A 0.388831 7.7039e-06
9:2167664 T C 1.295909 -2.6839e-05
9:2167802 G A 0.473571 4.9942e-05
9:2169493 T C 0.156419 -5.3547e-05
9:2169707 G T 0.023126 -7.0258e-06
9:2170859 A G 0.322543 4.1970e-05
9:2170884 T C 0.071780 -9.2450e-05
9:2172103 T C 0.988588 -1.2082e-05
9:2173590 G A 0.324705 4.7151e-05
9:2175247 A G 1.707126 9.2357e-05
9:2183663 T C 1.202756 -6.4889e-05
9:2184200 T C 0.047151 1.8116e-05
9:2185170 T C 0.023269 -5.6209e-05
9:2186224 T C 0.034567 7.7821e-06
9:2188850 T C 0.141563 -1.9663e-05
9:2189055 T C 0.187393 6.3875e-06
9:2191309 G C 0.228423 -1.1438e-04
9:2192077 C G 0.076908 -4.0587e-05
9:2193170 A G 0.066908 -7.1050e-06
9:2194805 A G 0.395495 -9.9739e-05
9:2195846 A G 1.472358 -4.5088e-05
9:2196447 G C 1.481608 2.8561e-05
9:2196486 T G 0.034142 -8.3844e-05
9:2196569 G A 0.114306 3.6833e-05
9:2197160 T C 0.395092 1.3474e-05
9:2197192 T C 0.048926 3.4912e-04
9:2197744 C T 0.072150 -1.1441e-05
9:2198033 A C 0.487428 -4.4852e-05
9:2199669 T C 0.033522 3.6235e-05
9:2201035 A G 1.141349 1.7090e-05
9:2202182 A G 1.061832 7.6372e-05
9:2202450 G A 0.029134 2.9191e-05
9:2205924 G A 0.528477 9.1059e-06
9:2206870 T C 0.039342 -2.0434e-05
9:2208731 G A 0.122670 2.6206e-05
9:2208780 A G 0.051977 4.5405e-05
9:2208810 G A 0.195128 9.5793e-05
9:2214131 A G 0.062481 -3.6043e-05
9:2214515 C G 0.025547 2.0051e-05
9:2214608 G A 1.019718 1.3521e-06
9:2219283 G T 0.067369 -3.5049e-05
9:2219630 A G 0.416732 2.4437e-05
9:2220211 T C 1.035814 8.7297e-06
9:2229243 G A 1.807160 2.4527e-05
9:2229455 G A 0.193272 2.2247e-05
9:2231608 T G 0.333228 -2.3353e-05
9:2235793 T C 0.063669 -1.1906e-05
9:2237826 C T 0.043100 -4.1066e-05
9:2239137 T C 1.439777 1.8746e-05
9:2240575 C T 0.658112 -2.1082e-05
9:2243407 G A 0.038008 3.8697e-05
9:2250760 A G 1.185667 -1.7979e-05
9:2257250 T C 1.721394 -7.5106e-05
9:2257745 C T 0.043993 2.7074e-05
9:2259173 A G 0.471445 -1.1275e-05
9:2260004 T C 0.285500 3.7335e-06
9:2261557 G A 1.265882 -1.7781e-05
9:2263517 C T 0.024158 1.8211e-05
9:2264991 G A 0.023830 2.8972e-06
9:2267745 C A 0.023636 2.0033e-05
9:2270672 C G 0.037774 3.0153e-05
9:2271408 T C 0.137847 9.2835e-05
9:2275538 A C 0.996861 2.2636e-05
9:2281542 C G 0.197270 1.5120e-04
9:2284051 G A 0.632652 -1.2734e-05
9:2285570 C T 0.280965 2.4006e-04
9:2287691 T C 0.617530 -3.3174e-05
9:2288355 G A 0.168932 2.7229e-05
9:2288700 T C 0.263003 4.9354e-05
9:2290590 T C 0.582606 -1.6454e-05
9:2295144 A G 0.212490 1.4428e-04
9:2299220 G T 0.795615 2.2077e-05
9:2300952 A G 0.118522 4.6522e-05
9:2302693 G T 0.844029 2.7095e-05
9:2303782 A G 0.324929 -4.5474e-06
9:2306116 A G 0.509716 -7.3133e-04
9:2314235 T G 0.360301 1.0934e-04
9:2320311 G A 0.753148 -4.6478e-05
9:2320797 C G 0.032659 -2.0409e-06
9:2323120 G A 0.030689 -8.4269e-06
9:2325075 T C 0.081108 -5.0332e-05
9:2329724 A C 0.484656 -1.8132e-04
9:2330285 T C 0.750291 -1.9438e-04
9:2344514 G A 0.584943 -9.4687e-05
9:2353141 C T 0.031497 -1.4629e-05
9:2356075 C T 0.158169 -5.2925e-05
9:2356184 C T 0.325899 -1.5580e-06
9:2359264 G C 0.029004 2.2016e-05
9:2359640 T C 1.368873 -4.0253e-05
9:2360237 G A 1.532914 -9.8583e-05
9:2371212 G A 0.024931 -4.1784e-05
9:2376739 C T 0.390772 -1.0058e-05
9:2379204 A G 0.051374 1.4783e-04
9:2379389 T C 0.971934 -3.0248e-05
9:2379493 C T 0.157607 -4.2106e-05
9:2379775 G A 0.392012 -5.3296e-06
9:2384754 G A 0.383447 -3.2877e-05
9:2385773 C T 0.070550 -1.8935e-05
9:2395837 C T 1.369100 -4.6421e-05
9:2417698 T C 0.676645 -1.6846e-05
9:2418179 G A 0.028520 1.6168e-05
9:2419828 A G 1.854632 -1.9942e-04
9:2420094 G A 0.396423 -8.0395e-05
9:2421459 A G 0.321287 8.5355e-06
9:2422433 C T 0.127344 6.1518e-05
9:2425428 A C 1.239994 -3.9874e-05
9:2426585 A C 0.055885 -2.2075e-05
9:2426602 A C 0.707133 -2.0266e-05
9:2427182 C T 0.215914 6.2556e-05
9:2428881 A G 0.874133 7.9846e-05
9:2429009 A G 0.103140 -4.0854e-05
9:2432932 C T 1.224996 8.0662e-06
9:2439508 T C 0.193891 -1.5770e-05
9:2441373 C G 0.034476 4.9723e-05
9:2447910 G T 0.704377 -4.4381e-05
9:2452684 G A 0.122625 -6.3311e-06
9:2453208 G A 0.090991 -1.4488e-04
9:2453729 A C 0.128746 -1.4818e-04
9:2453962 C T 0.039585 -1.3809e-05
9:2454012 T G 1.581752 4.2921e-06
9:2458492 G A 0.520998 1.9592e-05
9:2458574 A G 0.502585 2.2315e-05
9:2465921 G C 0.038209 -1.1032e-06
9:2471559 C T 0.709846 -9.4775e-05
9:2471996 T C 0.585313 -5.9174e-05
9:2480637 G A 0.070384 -6.5891e-06
9:2482283 A C 0.763553 -3.2991e-05
9:2488041 G A 0.035298 -1.6846e-06
9:2488250 T C 1.291910 -7.9841e-05
9:2491638 G C 0.044090 -2.9785e-05
9:2493381 G T 0.295707 -1.0777e-05
9:2495870 A C 0.542388 1.0141e-05
9:2496646 G A 0.050189 -9.6900e-06
9:2501323 C T 0.127337 4.3419e-05
9:2503356 C T 0.053023 -6.5519e-05
9:2505433 T C 0.074824 -8.7849e-05
9:2508256 C T 1.477726 -1.5270e-05
9:2509525 T C 0.413408 1.4587e-05
9:2514644 A C 0.516133 -1.9100e-05
9:2523805 A G 0.097652 -6.3534e-06
9:2527900 T C 0.055051 -2.5244e-05
9:2533810 C A 0.518145 -5.7874e-05
9:2537511 T C 0.457820 -1.1240e-05
9:2537774 C T 0.035317 2.1299e-05
9:2537815 T C 1.607053 -1.2345e-04
9:2537934 T C 0.021471 -6.3039e-05
9:2545345 G A 1.047573 -9.3525e-05
9:2546668 C G 0.083156 1.1496e-04
9:2548026 G A 0.258784 -1.4343e-04
9:2548556 T C 0.261134 -1.6382e-04
9:2551654 C T 0.261530 -1.3494e-04
9:2553370 A G 0.024032 -5.9599e-06
9:2558591 C T 0.892845 -7.9456e-05
9:2570796 G A 0.029449 6.8879e-05
9:2571403 C A 0.368711 -2.7006e-05
9:2577039 C G 0.129353 1.4023e-05
9:2580421 G A 1.163930 -1.8840e-05
9:2580706 A T 0.022704 -3.6063e-05
9:2593063 A G 0.332138 -2.5628e-05
9:2594881 T G 1.431497 2.8133e-05
9:2596317 G A 0.230163 3.4192e-04
9:2600628 T C 1.466343 2.1693e-05
9:2603614 A G 0.091222 -7.7349e-06
9:2603910 C T 0.040578 1.3997e-05
9:2605830 T G 0.038547 5.8009e-05
9:2606140 A G 0.052932 -2.2731e-05
9:2607128 A C 0.833428 -1.5201e-05
9:2610213 C T 0.080952 -1.2101e-05
9:2611095 T C 0.042214 -2.0372e-05
9:2617099 C T 0.936007 -1.6316e-05
9:2618861 T C 0.034226 -2.0821e-05
9:2620512 C T 0.036090 -1.0697e-04
9:2621030 A C 1.415300 8.8771e-05
9:2622121 G A 1.532404 3.6015e-05
9:2622988 C G 0.604752 3.7551e-05
9:2623615 A G 1.169860 8.6208e-05
9:2624433 G A 0.413080 7.6049e-07
9:2624476 A G 0.230072 7.2923e-06
9:2625172 G T 0.704270 1.1694e-05
9:2626031 G C 0.320281 2.8913e-05
9:2626654 G A 1.155063 1.8865e-05
9:2629646 A G 0.137312 6.2148e-05
9:2631738 G A 0.697743 8.9822e-05
9:2632365 G T 0.107120 1.9087e-05
9:2632422 C A 0.086369 -2.3054e-05
9:2633562 G A 0.516568 6.8672e-06
9:2634272 C A 0.033172 2.9081e-05
9:2636130 T C 0.049621 4.7332e-05
9:2636520 T G 1.204875 3.2203e-05
9:2638113 T C 0.710791 9.2123e-07
9:2644002 T C 0.182213 -3.4778e-05
9:2648773 G A 0.392116 -3.0075e-05
9:2654617 T C 0.466272 -4.9652e-05
9:2659195 C T 1.002165 4.7477e-05
9:2662308 G A 0.096811 2.1114e-05
9:2665235 T C 0.372171 1.3593e-07
9:2668187 C A 0.533511 -3.1489e-05
9:2668297 G A 0.136195 -9.8233e-06
9:2674318 C T 0.236589 1.9114e-07
9:2674729 A G 0.024106 -5.0793e-05
9:2679590 C T 0.056963 -3.1057e-06
9:2679711 A G 0.109012 -5.5019e-06
9:2681430 C T 0.290057 -1.0090e-06
9:2682076 C T 0.045223 -4.0519e-05
9:2682839 T C 0.115987 1.9257e-05
9:2684656 T G 0.393327 -1.9287e-05
9:2687539 T G 0.286019 -2.3958e-05
9:2691186 G A 0.947403 -2.7360e-05
9:2695208 C T 0.901949 7.3110e-05
9:2695588 C T 0.473964 -1.1184e-05
9:2696074 G A 0.035924 -2.2811e-05
9:2696555 A G 0.831137 -3.2853e-05
9:2698274 T C 0.042500 3.5030e-05
9:2700102 T C 0.445012 1.5165e-04
9:2705784 G A 0.035836 1.4996e-05
9:2705970 C A 1.093422 1.7875e-06
9:2706763 G A 0.041903 1.6274e-05
9:2708258 G C 0.902355 2.6087e-06
9:2714512 T C 0.628303 -4.7795e-05
9:2717134 C A 0.067090 3.2955e-05
9:2718588 A G 0.023139 5.6871e-05
9:2723164 A G 0.107714 -5.2091e-05
9:2725699 C G 0.138461 -1.2693e-06
9:2728122 A C 0.035502 3.0969e-04
9:2729686 G C 0.146185 3.9738e-05
9:2730528 A G 0.094403 -5.0697e-05
9:2730988 G T 0.222006 1.1483e-05
9:2734710 C T 0.959363 2.8427e-05
9:2737697 A G 0.504185 1.4249e-05
9:2738808 T C 0.059715 1.7563e-05
9:2739846 T C 0.391564 9.9526e-06
9:2744529 T G 0.228154 -1.2483e-05
9:2746298 T C 0.022373 2.0231e-05
9:2746548 C T 0.660303 -9.1383e-06
9:2746594 T C 1.653535 -1.9571e-05
9:2746623 A G 0.082380 9.3170e-06
9:2749297 T C 0.226975 -5.6167e-06
9:2750722 G A 0.115831 -8.9857e-05
9:2755665 C T 0.119077 1.4329e-05
9:2758335 G A 1.186848 -2.5804e-05
9:2759564 A C 0.041737 1.1400e-04
9:2762721 C A 1.600750 2.1836e-05
9:2765163 C G 0.112280 4.9953e-05
9:2768973 C G 0.267268 2.5513e-04
9:2769476 T G 0.097535 -1.2888e-04
9:2772939 A G 0.051354 -5.1609e-05
9:2779020 C T 1.232260 2.1195e-05
9:2780922 C A 1.247605 2.2927e-05
9:2785656 T C 0.054425 -2.0368e-05
9:2786608 A G 0.084607 1.2693e-04
9:2790935 A G 0.975952 -3.2608e-05
9:2795169 G T 0.028770 2.5977e-05
9:2796409 A G 0.105445 -1.0892e-04
9:2801291 T C 0.538707 2.8337e-05
9:2809077 T C 0.045233 3.9173e-05
9:2813439 A G 0.062159 -9.2800e-06
9:2815542 C T 0.059563 3.1747e-05
9:2825318 A C 0.087960 3.1904e-05
9:2828742 A C 0.069712 -2.3228e-05
9:2828765 G C 1.088927 -2.9057e-05
9:2832663 T C 0.936296 -2.0162e-06
9:2832914 C G 1.126805 -1.4471e-05
9:2833267 C T 1.027625 -1.0724e-05
9:2838470 T C 0.070287 -3.3687e-06
9:2839934 A G 0.071374 -3.4389e-06
9:2841067 T A 0.064000 1.4780e-04
9:2844056 T G 0.024012 -5.3029e-05
9:2844159 C G 0.047797 9.1212e-07
9:2845694 G A 0.047385 -2.2681e-05
9:2847195 A G 0.966845 -1.6258e-05
9:2851026 T C 0.106899 1.2351e-05
9:2851381 C T 1.602347 -2.4122e-06
9:2851566 G A 0.117032 3.1351e-04
9:2852747 T C 1.118993 2.6944e-06
9:2853392 G C 0.510505 5.5022e-05
9:2854963 G A 0.230147 8.9903e-06
9:2857723 G A 0.049141 -4.0170e-06
9:2862016 C G 0.583710 1.9086e-05
9:2862074 G C 0.113361 9.8795e-06
9:2864819 T G 0.761002 3.4433e-05
9:2869593 C T 0.122057 -2.4936e-05
9:2869981 G C 0.048534 4.7806e-06
9:2874257 G A 0.748023 3.4078e-05
9:2890772 T C 0.737487 4.9503e-05
9:2891210 T C 0.080134 -9.7975e-06
9:2904655 C T 0.041786 -2.1402e-05
9:2904661 A G 0.036203 -1.8041e-05
9:2908885 A G 1.933323 -8.4309e-05
9:2911765 A G 0.020377 -6.9888e-05
9:2916452 T C 0.058774 5.7326e-05
9:2919044 G C 0.337140 -1.4211e-05
9:2923463 C T 0.485603 -6.9967e-05
9:2925056 T G 0.061387 -1.7750e-05
9:2928555 A G 0.047748 -1.5748e-05
9:2929393 T G 0.086376 -2.2048e-05
9:2930752 T C 0.116185 8.7201e-05
9:2931341 A G 0.411571 4.7883e-05
9:2932710 C T 0.659326 4.9427e-05
9:2933001 T C 0.542807 2.8697e-05
9:2941041 T C 0.243587 9.4270e-05
9:2944544 C G 0.036135 6.3513e-05
9:2945691 A G 1.308278 9.1890e-05
9:2953013 G T 0.659190 3.9558e-06
9:2953856 A T 1.887869 7.0229e-05
9:2955937 T C 0.025719 -2.8763e-05
9:2957179 G A 0.048128 6.2019e-05
9:2958367 G A 0.043042 2.4912e-05
9:2959557 C T 0.020383 -5.2409e-05
9:2968107 A G 1.310200 1.1801e-04
9:2970188 T G 0.057901 -2.0637e-05
9:2979998 C T 0.066450 -9.8746e-06
9:2982600 T C 0.046687 2.5823e-05
9:2984428 T C 1.214035 1.6336e-05
9:2987835 G A 1.296889 5.1253e-05
9:2993528 T C 0.049556 1.4086e-05
9:2996564 G A 1.360003 5.9529e-05
9:3002187 A G 0.060420 -6.5178e-06
9:3008180 C T 0.120148 2.8276e-04
9:3010878 G A 1.048936 -1.1890e-05
9:3012276 A G 0.739496 -2.1070e-05
9:3012372 C T 0.267758 1.8231e-05
9:3014702 G A 1.013889 -3.7738e-06
9:3019701 G A 0.165972 8.4017e-05
9:3032917 T C 0.122151 1.9247e-05
9:3034038 G T 1.633581 5.9167e-06
9:3034783 T C 0.740960 1.1799e-05
9:3040926 A C 0.053467 -3.5311e-05
9:3040945 G C 0.074802 -5.4818e-05
9:3053992 G A 0.865765 -2.2452e-05
9:3058485 G A 0.329379 -2.1193e-05
9:3061809 G A 1.547133 7.6424e-06
9:3068621 C T 0.437206 -3.2503e-06
9:3081325 C T 1.794466 -1.4084e-05
9:3085692 G A 0.611493 4.2535e-05
9:3085989 C G 0.044029 5.8874e-06
9:3086140 A G 0.037563 -6.0151e-05
9:3087154 T C 0.038235 -5.0853e-05
9:3088293 T C 0.565991 2.2617e-05
9:3088740 T C 0.834616 1.2913e-05
9:3090025 C T 0.171976 -1.3355e-05
9:3097453 C T 1.542592 5.0777e-06
9:3123045 A G 0.056794 -9.5620e-05
9:3130815 A G 0.062899 7.5348e-06
9:3134103 A C 0.041809 -1.8334e-06
9:3137634 C T 0.024905 -1.1868e-04
9:3139274 A G 0.825443 8.7319e-05
9:3140096 A C 1.801733 4.8023e-05
9:3159681 C G 0.209948 -1.9767e-05
9:3169779 C T 0.342196 1.8029e-06
9:3177564 T C 0.805216 5.8072e-05
9:3177685 A C 0.042351 1.7798e-05
9:3180100 G T 0.034301 1.6562e-05
9:3180433 T C 0.055807 1.7244e-05
9:3182885 T C 0.119070 -6.2894e-05
9:3184864 C A 0.164657 2.9360e-05
9:3187859 G C 1.090436 -7.3289e-05
9:3189471 T C 0.069647 2.4483e-04
9:3189806 T C 0.101988 -8.1271e-05
9:3192508 C T 0.246424 -2.8299e-05
9:3192985 G A 0.356001 2.3648e-05
9:3193680 C T 1.860562 -7.9636e-05
9:3198945 T C 0.027118 -2.7498e-05
9:3200171 A G 0.030695 4.6964e-07
9:3200829 A C 1.611847 -1.8249e-05
9:3200830 G A 0.293101 3.0292e-05
9:3210435 T C 0.071523 -1.3226e-04
9:3211288 G T 0.094451 9.0498e-05
9:3211776 T G 0.027602 4.4651e-05
9:3214816 T C 1.813911 -3.7888e-05
9:3224828 C A 0.040611 -2.1574e-05
9:3225319 T A 0.034152 1.0089e-04
9:3227730 T C 0.080767 3.8330e-05
9:3237378 T C 1.780201 3.7030e-05
9:3237883 T C 0.075165 -4.9399e-08
9:3240518 C T 0.630698 -2.0445e-05
9:3245605 G T 1.853532 -6.9751e-06
9:3248543 T G 1.761158 -4.1610e-05
9:3250472 T C 0.031283 -1.2228e-06
9:3262803 C T 1.118814 -6.3138e-05
9:3271244 G A 0.153417 4.3077e-05
9:3282895 T G 0.074574 -8.8442e-05
9:3283221 T C 0.050387 1.4023e-04
9:3290538 G T 0.029981 3.9827e-05
9:3293423 A G 0.124634 2.5385e-05
9:3302019 A G 0.202996 3.7901e-05
9:3310193 C G 0.025229 2.7053e-05
9:3331216 G A 0.319411 1.9748e-05
9:3334185 A G 0.319275 2.3940e-05
9:3339426 A G 0.160317 4.5424e-05
9:3342366 T C 0.022191 4.9905e-05
9:3348500 A G 0.042786 1.0971e-04
9:3349487 G T 0.223473 -8.6158e-06
9:3349559 T C 0.046538 -4.4176e-06
9:3359278 C T 0.079002 4.3632e-05
9:3368926 C A 0.112189 2.6720e-05
9:3372103 C A 0.174544 -1.3559e-05
9:3383971 A C 0.365219 -9.6263e-05
9:3385028 T C 0.032581 2.2701e-05
9:3386950 G T 0.036219 -2.0638e-05
9:3387965 A C 0.122842 4.8287e-05
9:3388125 T C 0.032698 -4.8514e-05
9:3393348 C T 0.109898 2.0539e-05
9:3395848 C T 0.431867 2.3404e-05
9:3397067 C T 0.066986 -3.1234e-05
9:3397651 A G 0.135315 2.7983e-04
9:3398583 T G 0.055334 4.2784e-05
9:3401129 A C 0.064227 -9.0869e-05
9:3402054 G A 0.100018 4.6404e-05
9:3414335 G A 0.135228 -1.1632e-05
9:3421300 A G 0.211000 9.5168e-08
9:3423207 T C 0.191236 -5.2144e-05
9:3437594 A G 0.168935 -1.5944e-04
9:3440596 A G 0.206021 -4.5590e-05
9:3456290 G A 0.064130 -8.5439e-06
9:3458822 C T 0.077950 2.3236e-05
9:3460842 A C 0.184781 -5.4323e-05
9:3471689 C T 0.029595 -1.0655e-05
9:3473839 C G 0.085237 -5.1639e-05
9:3474700 G A 0.140048 3.4064e-04
9:3478517 C G 0.064185 -7.3927e-06
9:3480671 G A 0.109401 6.1513e-06
9:3501896 T G 0.231062 -2.3973e-05
9:3508035 T C 0.122339 2.8135e-05
9:3515185 C T 0.104961 2.0751e-05
9:3517533 C T 1.848160 7.9745e-05
9:3517672 A G 1.690923 1.6294e-04
9:3518330 T C 0.039374 -2.9394e-05
9:3518833 C T 0.073477 3.7992e-05
9:3523541 C T 0.083439 -7.4396e-05
9:3529465 G C 0.067716 2.4463e-04
9:3541117 T G 0.040536 8.0929e-07
9:3551302 T C 0.125293 3.4984e-05
9:3552501 C T 0.060248 -8.1700e-05
9:3554541 A G 0.109807 3.5905e-05
9:3554910 C T 0.040111 6.5704e-05
9:3555163 G A 0.121047 -1.6580e-04
9:3566110 T C 0.247550 1.8357e-04
9:3570204 G A 0.089297 -2.3338e-04
9:3572323 T G 0.349714 -8.5347e-07
9:3573936 T C 0.912147 -8.1563e-06
9:3574470 C G 1.017563 9.4544e-06
9:3576805 A C 0.039407 4.8458e-05
9:3576834 A C 0.051630 -5.7435e-06
9:3578094 C T 1.817144 -1.1082e-04
9:3578965 T C 0.032198 -2.2601e-06
9:3583389 A C 0.038199 6.0610e-05
9:3584112 T C 0.741671 -6.8146e-05
9:3586093 C A 0.241241 -1.8344e-05
9:3586674 G A 1.035139 -5.7514e-05
9:3587340 C G 0.051799 7.6340e-05
9:3588373 T G 0.040413 4.3947e-05
9:3591229 A G 0.090329 -1.6363e-05
9:3593961 G A 0.746208 -6.3784e-05
9:3598998 A G 0.089680 3.6127e-05
9:3599127 A G 0.119401 9.9136e-06
9:3600614 T C 0.111865 4.7851e-05
9:3600970 C T 0.515974 -2.3164e-03
9:3602018 G A 0.244989 7.9472e-06
9:3626582 G A 0.056551 -1.0825e-04
9:3646026 G T 0.697769 -1.2244e-06
9:3648561 C T 1.851682 2.6177e-05
9:3649962 T C 0.025073 -7.5989e-06
9:3655142 T C 0.054237 2.2362e-06
9:3664688 G A 0.748412 -4.0162e-05
9:3671251 A G 0.027277 3.5667e-06
9:3671473 C G 0.038381 2.3410e-04
9:3676890 T C 0.247177 1.0616e-05
9:3680028 C G 0.119434 -3.8322e-06
9:3681927 G A 0.027495 -1.4790e-06
9:3686531 C G 0.056775 -5.8323e-06
9:3687886 A G 0.259336 1.0174e-05
9:3696041 T G 0.300083 6.1898e-05
9:3701629 G A 1.773765 1.3955e-05
9:3701677 C T 1.047089 -4.0611e-05
9:3706624 G A 0.029173 1.8194e-05
9:3714089 G A 1.119122 -7.5129e-05
9:3716878 T C 0.454775 1.6747e-04
9:3719591 C A 1.945134 2.5928e-05
9:3728304 C G 0.095990 7.6528e-06
9:3730992 T C 1.069680 -4.5376e-05
9:3732715 C T 0.373151 -1.3275e-04
9:3732997 G A 0.143673 2.4883e-06
9:3733568 G A 0.063977 -8.0776e-06
9:3734589 T C 0.053961 5.7348e-05
9:3734974 C T 0.096110 -3.0725e-05
9:3736092 A G 0.031107 -5.3688e-06
9:3737231 C T 0.168065 1.5677e-06
9:3737902 C A 0.053779 1.9775e-05
9:3739358 C T 0.374125 1.3288e-05
9:3740502 C T 0.065110 -2.1646e-04
9:3742724 C T 0.250527 6.2067e-06
9:3743044 T C 1.945540 5.3874e-05
9:3743730 T C 0.275077 5.5675e-06
9:3744021 T C 0.055201 -1.1186e-04
9:3745439 G A 1.868839 -5.9145e-05
9:3747159 A G 0.023584 -2.8628e-05
9:3752585 C T 0.054642 -2.3401e-04
9:3753168 T C 0.034840 -3.4181e-06
9:3754297 T C 0.606300 -1.8742e-04
9:3754734 G A 0.060433 1.3320e-05
9:3755938 C A 0.750557 6.0085e-05
9:3756613 A G 0.450786 2.8067e-05
9:3757758 G A 0.613389 2.8277e-05
9:3759975 G A 0.030403 -1.0317e-04
9:3760594 C T 0.783690 -3.5255e-05
9:3761529 G C 0.107999 -8.1260e-06
9:3761548 A G 0.217164 -4.8493e-06
9:3761671 A G 0.099515 -8.8028e-05
9:3761909 A G 0.573917 2.6914e-05
9:3763525 A G 0.043091 -6.4528e-06
9:3763952 T C 0.237352 -3.4643e-05
9:3764400 C T 0.028907 2.2542e-05
9:3767354 T C 0.021529 -4.5713e-05
9:3770201 G A 0.309830 8.1111e-05
9:3777754 C T 0.363725 -8.0963e-07
9:3779306 T C 0.032191 -9.9771e-06
9:3783321 T C 0.201681 8.0738e-05
9:3784461 G A 0.889813 3.4242e-05
9:3786161 A G 0.152200 4.5058e-05
9:3791962 A G 0.058985 3.0789e-05
9:3792613 G C 1.104299 3.0563e-05
9:3793304 T C 0.150165 -2.3692e-05
9:3797024 A G 0.430163 1.9788e-05
9:3797848 T C 0.020675 -2.7060e-05
9:3799448 T C 0.209231 3.7556e-05
9:3800758 G A 0.028634 -9.6399e-05
9:3801266 A G 0.061267 5.4886e-05
9:3804237 G T 0.039686 6.6413e-06
9:3808404 G T 1.693919 -1.2733e-05
9:3809498 T C 0.077109 4.7628e-05
9:3809726 T C 1.640634 -1.7153e-05
9:3810595 A G 0.074792 -1.0367e-04
9:3810885 G T 0.135098 -6.5127e-05
9:3817537 C T 1.595307 -5.9278e-06
9:3818130 G A 0.024622 5.0552e-05
9:3818908 G C 0.157507 -5.0901e-06
9:3819902 T C 1.688418 -6.6465e-05
9:3821304 G A 0.030224 -7.9693e-05
9:3825015 C T 0.049520 6.6877e-06
9:3826670 C A 0.133222 5.3250e-05
9:3826710 G T 0.927431 -1.5121e-05
9:3827120 C A 0.800149 2.2829e-05
9:3828609 G A 1.266934 -2.0812e-05
9:3828696 G A 0.336847 3.2601e-05
9:3828745 T G 0.050559 2.7258e-05
9:3829212 C T 0.421049 4.7516e-06
9:3833480 G T 0.162236 3.0992e-05
9:3834746 A G 0.042029 -1.2964e-05
9:3837052 T C 0.482812 3.1567e-05
9:3838929 T G 0.272906 -4.6755e-05
9:3840257 G A 0.200383 6.4833e-06
9:3846166 G A 0.557312 3.4229e-05
9:3850703 A G 0.100157 -1.9259e-04
9:3851002 A G 0.304289 -3.0812e-05
9:3853546 C G 0.035525 4.3869e-05
9:3856678 G A 0.448686 -2.6313e-05
9:3859604 T C 0.189679 3.5630e-05
9:3860800 A C 0.486133 1.2117e-05
9:3881220 T C 0.040578 6.6948e-05
9:3882514 T C 0.169029 -1.2080e-05
9:3887708 A G 0.075120 -1.2695e-06
9:3889264 A C 0.373498 3.3716e-05
9:3892020 T C 0.075743 -1.2512e-05
9:3897073 G C 0.687791 -2.2700e-05
9:3897225 T C 0.222743 1.0470e-05
9:3906221 T G 0.173842 -5.5053e-05
9:3911421 T C 1.480430 -7.4938e-07
9:3912736 G T 0.253373 6.9500e-05
9:3917432 A T 0.089778 -7.0484e-05
9:3918603 G T 0.173291 2.2645e-05
9:3920346 T G 0.209692 2.7752e-05
9:3921435 T C 0.051254 7.2361e-05
9:3927108 A G 0.850861 2.8979e-05
9:3928115 T C 1.814349 -6.0126e-06
9:3934260 T C 0.024285 -6.3440e-05
9:3937351 G A 0.507863 3.9538e-05
9:3940622 C T 0.134452 -3.7753e-04
9:3942136 A G 0.366355 7.0225e-06
9:3943182 C T 0.312241 -1.1888e-05
9:3946361 T C 1.176027 -1.3766e-05
9:3948365 C T 0.307817 3.3548e-05
9:3949276 T C 0.021370 5.0589e-05
9:3952520 G C 0.459527 -1.3995e-05
9:3956013 A C 1.120408 1.1470e-05
9:3958159 G A 0.319320 5.9474e-05
9:3958518 C A 0.692403 9.0246e-05
9:3958553 A G 0.264594 -2.8549e-05
9:3960429 T C 0.327555 8.9113e-05
9:3961492 A G 0.628793 2.1827e-05
9:3961892 T C 0.159120 -2.9352e-05
9:3963848 C A 0.191467 -6.3427e-06
9:3965805 T C 1.148354 1.3433e-04
9:3968333 A G 0.043399 1.0784e-04
9:3971746 G T 0.440241 6.9062e-05
9:3973052 G C 0.219377 -1.6277e-06
9:3976597 C T 0.214255 -9.4104e-06
9:3977184 A G 0.146591 5.4637e-06
9:3981076 A G 0.843207 3.9571e-05
9:3981646 C T 0.315857 -5.8658e-05
9:3983003 A G 1.174583 -1.0122e-05
9:3986297 T C 0.104322 2.8816e-05
9:3989789 T C 1.397683 -3.9630e-06
9:3990459 C T 0.648784 -1.0110e-05
9:3992353 T C 0.114150 -3.6948e-05
9:3992597 C T 0.054415 1.0068e-04
9:3995072 G A 0.596647 -7.5930e-05
9:4001207 A G 0.060020 -9.3045e-05
9:4002823 A G 1.737523 -3.1649e-05
9:4003500 G A 0.057979 -4.2625e-05
9:4008021 T G 0.197536 -2.8864e-05
9:4008212 G A 0.127782 -7.2170e-05
9:4019156 G C 0.212594 2.0817e-05
9:4021867 G A 0.057346 9.2895e-05
9:4023495 G C 0.233986 6.0100e-05
9:4023730 G A 0.040942 -2.4390e-05
9:4026034 G A 0.052773 1.2332e-04
9:4032693 A C 0.223175 8.4194e-05
9:4032790 G A 0.811182 -7.6704e-05
9:4035710 G A 0.618410 -2.5695e-05
9:4036730 C T 0.683883 3.0094e-04
9:4038904 T C 0.253675 -1.0578e-05
9:4040193 C T 0.446138 2.6505e-05
9:4047495 G C 0.839374 -5.8009e-05
9:4047947 C T 1.578098 6.6444e-05
9:4048861 C A 0.042945 -1.6372e-06
9:4050848 G C 0.633837 8.9462e-06
9:4052008 C T 0.121823 -8.7722e-06
9:4056008 T C 1.654701 -7.5822e-05
9:4060856 A G 0.169344 -8.4854e-06
9:4068002 A G 0.618355 1.6015e-05
9:4070911 T C 0.685071 -2.5986e-05
9:4075039 C T 0.032789 7.2922e-06
9:4077433 A G 0.039608 -1.1829e-05
9:4080060 C T 0.038076 -5.5685e-05
9:4080699 C T 0.434493 4.3677e-06
9:4080864 G T 0.542433 1.5686e-05
9:4084390 T C 0.841328 -3.5536e-05
9:4085128 C T 0.274458 -9.2060e-05
9:4091648 T G 1.336523 -2.5635e-05
9:4096380 C T 0.532719 -1.2984e-05
9:4100665 G A 0.036619 -3.1495e-05
9:4102339 T G 1.551281 2.0329e-04
9:4104403 A T 0.107029 1.7729e-05
9:4105608 T G 0.051228 4.4076e-06
9:4105996 T G 1.550493 8.3151e-05
9:4107030 C T 0.483283 1.9759e-05
9:4109244 T C 0.129405 2.0142e-05
9:4111864 A G 0.625249 5.2302e-05
9:4114353 T G 1.478447 -4.4909e-05
9:4117942 T G 0.032191 4.8585e-05
9:4118540 G C 0.020159 -2.8069e-05
9:4119816 T C 0.083107 -5.2008e-05
9:4128138 A G 0.083124 -2.0164e-04
9:4141546 C T 0.529833 1.2029e-04
9:4144772 T C 0.782700 -1.4456e-04
9:4149032 G A 0.031412 -9.6562e-05
9:4149714 G A 0.130521 2.0876e-05
9:4150237 C T 0.291488 -7.1951e-05
9:4152102 A G 0.050273 -8.0761e-05
9:4155650 A G 0.021273 5.8182e-05
9:4158812 T C 0.059115 1.0720e-04
9:4159313 G T 1.138636 2.1546e-05
9:4163335 C T 1.098755 5.1301e-05
9:4163607 C T 0.040627 -1.5271e-05
9:4165691 G T 0.145491 -2.4548e-05
9:4168051 C A 0.042789 -2.0578e-05
9:4170055 T G 0.033217 1.0539e-07
9:4175324 C T 0.603801 1.0611e-04
9:4181652 A G 0.122534 1.1489e-05
9:4182500 A G 0.334819 1.7239e-06
9:4182972 T C 0.664983 6.4790e-05
9:4185934 A G 1.133803 -1.8184e-05
9:4193870 C A 1.877658 -1.6345e-05
9:4194036 T C 0.205700 -6.4579e-05
9:4196807 G A 0.126205 -6.3250e-05
9:4207009 A G 1.141836 1.1271e-05
9:4209925 T C 1.272413 -8.1615e-05
9:4214040 C G 0.238745 -3.0701e-05
9:4215658 A G 0.519366 3.5109e-05
9:4216751 C T 0.698418 -2.5140e-05
9:4224823 C A 0.262234 -1.2289e-05
9:4228515 C T 0.127276 4.2498e-05
9:4231363 C T 0.038167 3.1593e-05
9:4231721 G A 0.060907 1.9002e-05
9:4232871 G A 0.147555 2.4235e-05
9:4234430 A G 0.233207 -3.8524e-06
9:4236100 T C 1.825346 4.2150e-05
9:4236526 A G 0.074484 7.3477e-05
9:4238352 G A 1.249839 -1.8355e-05
9:4240078 T G 0.081228 3.2958e-06
9:4240611 G A 1.192463 -2.9130e-05
9:4244245 A G 0.761509 2.0166e-06
9:4245492 A G 0.026352 2.5763e-05
9:4246579 T C 0.035710 -1.9466e-05
9:4258916 G T 0.331203 -9.0207e-05
9:4263378 C T 0.441656 2.1619e-05
9:4264171 C T 0.785209 -3.1556e-06
9:4264425 A C 0.449556 4.2937e-05
9:4267887 C T 0.069180 6.3689e-05
9:4269562 A G 0.061471 -1.5655e-05
9:4271345 C T 0.024681 -2.4113e-05
9:4277721 C T 1.214713 6.8837e-07
9:4280648 C G 0.028887 1.3372e-05
9:4284369 A G 0.235213 6.9196e-07
9:4287466 G A 1.008637 9.6468e-05
9:4289050 A C 0.957059 -1.2554e-04
9:4289391 G A 0.110330 4.6285e-05
9:4291747 G C 0.999740 -9.7826e-05
9:4292083 A G 0.793323 -8.0576e-05
9:4292848 G A 0.065022 7.3356e-05
9:4293150 C A 1.017764 -3.1993e-04
9:4297421 C A 1.134082 -3.0239e-05
9:4298537 A G 0.415096 1.1106e-04
9:4298955 C G 0.658388 -1.3417e-04
9:4299257 G A 0.128327 -8.4322e-06
9:4302413 G T 1.829702 6.5483e-05
9:4307760 A G 0.356533 4.6996e-06
9:4308010 A C 0.402097 -6.4073e-05
9:4308258 T C 0.144962 2.0201e-05
9:4309746 T G 0.025171 2.4439e-05
9:4311574 G A 0.558055 -1.6160e-05
9:4312564 G A 1.396621 -7.1378e-06
9:4312901 T C 0.027118 -9.0449e-06
9:4313333 T C 0.094361 -9.1300e-05
9:4316407 A C 1.607313 -9.7158e-06
9:4317107 A C 0.658089 -3.9679e-05
9:4318918 T C 0.037079 -1.6446e-05
9:4319915 T C 0.356280 -3.8538e-05
9:4324978 C G 0.308369 -3.5230e-05
9:4327105 C T 0.098849 1.2782e-04
9:4327938 A G 0.375942 -1.7729e-04
9:4329033 T G 0.272065 1.8603e-05
9:4329064 C T 0.236635 5.0572e-05
9:4329209 G A 0.390094 -5.6321e-05
9:4329354 G A 1.630211 -2.5228e-05
9:4330843 T C 0.317003 -6.1277e-05
9:4331717 C T 1.630692 1.8245e-05
9:4332305 C A 0.672455 -3.6323e-05
9:4332786 G C 1.602340 3.1570e-05
9:4334161 C T 0.024950 -3.6282e-05
9:4334791 C G 0.306737 7.4852e-06
9:4334878 A G 0.029708 -5.9694e-05
9:4337414 C T 0.994317 1.9137e-05
9:4338099 A G 0.275775 1.2368e-05
9:4339320 A T 1.705016 -1.5861e-05
9:4342115 C T 0.038267 7.2282e-06
9:4348268 G A 0.051445 1.0663e-04
9:4350760 A C 0.568786 -4.0100e-05
9:4350856 G A 0.322488 4.1520e-06
9:4353708 G C 0.090485 -1.5871e-05
9:4355828 C T 0.032263 -1.8263e-04
9:4357693 T G 0.369470 -3.7677e-05
9:4358255 A G 1.923202 -5.5479e-05
9:4360058 T C 0.933472 2.3068e-05
9:4362231 C T 0.855879 -2.7535e-06
9:4363948 A G 1.831539 2.5224e-05
9:4364108 T C 0.730807 6.3683e-05
9:4367473 C T 0.053870 -7.5495e-05
9:4369729 C T 1.174680 -2.7689e-06
9:4371966 A T 0.645165 8.4869e-05
9:4372138 A G 0.036713 -1.9439e-05
9:4374764 T C 0.128100 -1.7553e-06
9:4378105 C G 1.351528 -9.3523e-05
9:4380650 G C 0.086438 4.8605e-06
9:4383842 C T 1.706539 -1.8185e-05
9:4384740 A G 0.021214 4.6644e-05
9:4384781 T C 1.816755 -7.4411e-05
9:4385981 C T 1.653139 -2.1927e-05
9:4388139 A G 0.062159 2.9864e-05
9:4396727 T C 0.202960 4.0133e-06
9:4397437 G A 0.153920 -1.9811e-05
9:4400991 T C 0.357808 -1.7088e-05
9:4402815 A G 1.395969 1.5720e-05
9:4412058 T C 1.050007 2.3884e-05
9:4417219 G T 1.374469 4.0105e-06
9:4417561 T C 0.075707 -5.5004e-05
9:4417765 A G 0.121093 6.5163e-06
9:4418821 C G 0.056687 -1.6624e-05
9:4419154 C T 1.080767 1.5879e-05
9:4419269 G A 0.654538 -2.9413e-06
9:4421056 C T 0.110385 -5.5863e-05
9:4421335 C T 0.033798 8.6898e-06
9:4421891 A G 0.037771 3.8918e-05
9:4423007 G T 0.377737 8.1505e-05
9:4423822 C A 0.388961 3.1522e-05
9:4426631 A C 0.653344 8.3877e-05
9:4428615 T C 0.277593 -1.5800e-05
9:4430378 A G 0.054931 1.3620e-05
9:4431152 G T 0.560989 -4.4887e-05
9:4431320 T C 0.135195 4.8553e-05
9:4435261 G T 0.084915 -4.8358e-05
9:4437124 T G 0.048660 -3.8726e-05
9:4438585 A G 0.475727 -1.7711e-04
9:4447870 T C 0.127821 -1.7804e-05
9:4448351 T C 0.151168 -4.0845e-05
9:4457091 A G 1.556212 -3.1645e-05
9:4458374 G A 0.452448 1.1736e-05
9:4463878 T G 0.887200 -1.5431e-04
9:4464078 C T 1.155004 -8.0203e-05
9:4464970 A G 0.900527 -1.3916e-04
9:4473829 G A 0.093812 7.5997e-05
9:4475533 G A 1.547253 -3.2471e-05
9:4475809 C T 0.034616 2.7469e-05
9:4476238 A G 0.397741 6.7259e-05
9:4484745 G A 0.085009 4.8568e-05
9:4484903 G C 0.915867 1.2899e-04
9:4485607 G C 0.096785 1.6351e-05
9:4487323 G T 0.849150 -2.4758e-05
9:4487575 G T 0.472961 -4.6348e-05
9:4489494 G T 1.516776 6.2703e-05
9:4490134 G T 1.444486 4.5065e-05
9:4493526 G T 0.721891 4.1452e-06
9:4495254 T C 0.813372 1.6166e-05
9:4495328 A C 1.581535 2.4295e-05
9:4495558 A G 0.071205 -2.3916e-05
9:4496347 T C 0.392223 -4.9072e-06
9:4496578 G A 0.252464 -2.9664e-05
9:4497022 T C 0.038719 5.8128e-05
9:4499945 A G 0.041903 3.8006e-06
9:4500850 G A 0.062312 1.8714e-04
9:4501336 A C 0.022571 -1.0438e-04
9:4502575 A G 0.181574 -1.7195e-05
9:4502742 C G 0.046956 3.3548e-06
9:4502848 G C 0.886821 4.4715e-05
9:4509590 C T 0.686963 -1.7249e-06
9:4510509 G A 0.552151 -5.0744e-06
9:4515339 C T 0.559314 -4.6253e-06
9:4517263 A C 0.064354 7.8026e-05
9:4517766 T C 0.051384 -8.4010e-05
9:4523382 A C 1.029416 1.0887e-05
9:4525344 T C 0.132849 -2.8122e-05
9:4526642 C T 0.695600 4.4526e-06
9:4539161 C T 0.225252 -1.0646e-05
9:4545685 G A 0.192684 -2.4080e-05
9:4546594 T C 0.599101 1.0974e-05
9:4546944 G A 0.081066 7.3210e-05
9:4550752 C A 0.634395 -1.4873e-05
9:4552102 T G 0.081494 -2.9490e-05
9:4554871 A T 0.102374 3.1335e-05
9:4555305 G A 0.163076 -2.0023e-05
9:4555573 T C 1.216482 -2.4338e-05
9:4556448 T C 0.685045 3.2086e-05
9:4559775 T C 0.513416 -1.8841e-05
9:4563316 G A 1.360236 -1.6881e-05
9:4564432 A G 0.824109 2.5076e-06
9:4567353 G C 1.356880 -1.0823e-05
9:4570331 G A 0.854480 3.5497e-06
9:4572480 C T 0.856836 -2.5794e-06
9:4573561 G C 0.058703 8.4752e-05
9:4574022 C A 0.235736 -3.9020e-05
9:4575673 G A 0.869881 -3.1168e-06
9:4576451 G T 0.608335 -1.6933e-05
9:4576680 C T 0.593262 -8.1985e-06
9:4577809 C A 1.409215 -1.5665e-05
9:4580984 C T 0.202970 -2.5600e-05
9:4582082 T C 0.866369 -8.1852e-06
9:4582843 C T 0.877509 -9.4371e-06
9:4586808 C G 0.649965 -2.0677e-05
9:4588577 T C 0.199640 -4.2428e-05
9:4591655 C T 0.216096 1.2687e-05
9:4594919 G C 1.401646 1.8801e-04
9:4596213 T G 0.628322 1.3725e-05
9:4596246 T C 0.124367 1.1968e-04
9:4596367 G A 0.146598 -4.8104e-05
9:4600019 A G 1.513906 -1.1973e-05
9:4600311 T C 0.038920 -3.7273e-07
9:4602356 A G 0.084039 -2.2695e-05
9:4602498 A G 0.052925 3.5948e-05
9:4603071 T C 0.022298 -1.1097e-04
9:4603564 A C 0.136442 -2.2115e-07
9:4604807 G T 1.694558 -3.0595e-05
9:4617999 C G 0.068670 9.3848e-06
9:4622472 A C 0.033233 -1.2120e-04
9:4624336 A G 0.025560 2.1860e-05
9:4624890 C T 0.185326 -3.0015e-05
9:4625995 C T 0.175754 6.1195e-05
9:4630675 G A 0.165907 -5.9995e-05
9:4631802 G A 0.101969 -1.0360e-04
9:4635591 G A 0.065697 2.0058e-05
9:4639534 C T 0.036288 -1.4541e-05
9:4639674 G A 0.123384 9.4993e-06
9:4639902 C G 1.187124 -2.7690e-05
9:4642402 T C 0.058508 -1.9787e-05
9:4644979 C T 1.055489 -1.4978e-05
9:4645008 C G 0.048956 -1.8846e-05
9:4655294 A C 0.062640 1.4213e-05
9:4657357 A C 0.146127 1.0281e-04
9:4657757 C G 0.879654 -2.8667e-05
9:4657840 C T 1.025826 3.1951e-06
9:4657863 C G 1.043879 -1.1531e-05
9:4657998 C A 0.035823 -6.2021e-05
9:4661853 T C 0.983684 -5.0462e-05
9:4662365 A C 0.052734 -7.7834e-05
9:4670315 A G 0.204122 9.8597e-06
9:4670338 A G 0.677259 4.0350e-06
9:4670573 T C 0.674643 5.1471e-06
9:4673231 T C 0.208335 3.8332e-05
9:4685008 T C 0.175524 -1.9889e-05
9:4685584 C A 0.047966 3.4036e-05
9:4689447 G A 0.125766 4.2921e-05
9:4690399 C T 0.157559 1.1475e-05
9:4693755 A G 0.037583 5.0685e-05
9:4695209 G T 0.690914 7.7265e-05
9:4709615 C T 1.006154 4.8891e-05
9:4713213 T G 0.208962 -3.2179e-06
9:4717112 C G 0.124231 9.9460e-05
9:4717916 C T 0.480323 9.1812e-06
9:4721435 C A 0.121849 4.3773e-05
9:4723391 A G 0.379909 -7.6029e-04
9:4725823 T C 1.122352 -7.9165e-05
9:4726267 G T 0.181710 3.1533e-05
9:4726448 A G 0.313637 -6.0933e-05
9:4726759 A G 0.753271 7.4986e-06
9:4730743 A C 1.776861 4.1437e-06
9:4733652 T C 0.121846 4.9103e-05
9:4734014 C T 1.155192 -7.8955e-05
9:4736508 C T 0.165705 1.0743e-04
9:4737072 G A 0.409332 -2.9290e-04
9:4737385 C T 1.392830 -3.9143e-05
9:4740128 C T 0.029913 -4.1303e-05
9:4740251 C A 0.499856 2.5555e-05
9:4740356 A G 0.102215 2.9984e-06
9:4740456 C A 0.186313 -1.1772e-05
9:4742001 T C 0.353109 -2.2582e-05
9:4742323 A G 1.799942 -1.8021e-06
9:4742556 A G 1.548259 -4.6753e-06
9:4743626 A G 1.728580 -1.5827e-05
9:4744743 C T 1.017943 3.3716e-06
9:4746169 G A 0.026362 -3.1493e-05
9:4748724 C T 0.055833 -4.1541e-05
9:4751417 T C 0.032688 3.7837e-06
9:4751544 C G 0.030951 2.2370e-05
9:4753862 C T 0.543073 -1.6063e-05
9:4758624 T C 0.031396 -1.0745e-05
9:4759930 T C 0.125588 5.5408e-06
9:4763176 C T 1.053156 1.1543e-05
9:4764332 C G 0.267830 -6.0311e-05
9:4766114 A G 1.691572 -2.0004e-05
9:4766773 G A 1.556880 -6.5659e-06
9:4777725 T G 0.477502 -4.5711e-05
9:4778777 A G 0.446577 1.6288e-05
9:4788711 T C 0.210627 -9.5750e-06
9:4795595 T G 0.350301 6.3738e-07
9:4806520 A G 0.480611 1.5813e-05
9:4814948 C G 0.451413 -8.1170e-06
9:4819421 A G 0.921235 2.5577e-05
9:4821388 C G 0.757899 -3.1898e-05
9:4828234 C T 0.030406 -4.7605e-05
9:4829188 T C 0.047167 -3.5468e-05
9:4829484 A G 0.082241 2.7156e-05
9:4831953 G A 1.688216 -3.5547e-05
9:4832130 A C 1.713764 -3.4949e-05
9:4835827 G C 1.212908 -5.3577e-05
9:4836274 C G 0.042302 2.7059e-05
9:4836447 A C 0.060965 -9.6917e-06
9:4836811 T C 0.612847 3.1973e-05
9:4836899 C A 0.234126 6.7032e-05
9:4840380 G A 0.292699 -1.5667e-05
9:4840877 A G 1.774479 3.7808e-05
9:4840967 T G 0.029786 2.4006e-05
9:4844153 T A 0.048823 -7.7597e-05
9:4844745 G C 0.047849 -4.0126e-05
9:4849515 C T 0.024281 7.0097e-05
9:4851008 C A 0.072504 4.0323e-05
9:4854307 G A 0.576783 2.6518e-05
9:4856877 A G 0.399565 7.9177e-06
9:4859106 C T 0.068398 1.6551e-04
9:4860980 A G 1.132579 6.3970e-06
9:4861302 C A 0.717723 -1.3150e-05
9:4864885 C T 1.369896 -4.9723e-06
9:4866010 T G 1.113631 3.1983e-05
9:4866840 C T 0.809737 2.5708e-05
9:4876304 C T 0.989588 -2.0980e-04
9:4882720 A G 0.071569 7.3892e-05
9:4887853 G A 0.042110 1.3757e-04
9:4888254 A G 0.091313 -3.5072e-05
9:4888585 A C 1.005141 -2.9401e-05
9:4891055 A G 1.932401 -7.7912e-05
9:4902707 G A 1.813512 1.7205e-05
9:4904807 G C 0.093728 -5.7031e-05
9:4910278 C G 1.558798 3.8608e-05
9:4910615 A G 0.071952 -3.5947e-05
9:4921824 C T 0.823769 -2.0260e-05
9:4929686 C T 0.753002 -1.2992e-05
9:4934955 A G 0.739846 2.6225e-05
9:4935078 C A 0.092319 -3.0595e-05
9:4940487 A G 0.278606 -7.4671e-06
9:4940871 T C 1.726312 -3.7908e-06
9:4943454 T C 1.599257 -4.9419e-07
9:4954324 G C 0.733391 -8.7567e-05
9:4955072 A G 1.924757 2.1241e-04
9:4959962 C T 0.299979 8.2221e-06
9:4962803 T G 0.137561 1.0581e-05
9:4965319 C G 0.054688 2.5137e-05
9:4969094 C T 0.036054 -2.3093e-05
9:4970844 A C 1.100368 -4.6805e-05
9:4975442 A C 0.860744 -1.7138e-05
9:4981602 A C 1.317980 5.2217e-07
9:4987958 T C 0.810617 3.2247e-05
9:4988834 T A 0.039549 1.7540e-04
9:4991800 A C 0.065905 6.6447e-06
9:4994988 A G 0.067181 -1.5592e-05
9:5000904 C T 0.024217 -1.4255e-06
9:5003093 A G 0.588007 -5.4143e-06
9:5010192 A G 0.995070 -9.8460e-06
9:5028315 G C 0.041938 2.7471e-05
9:5038640 T C 0.072504 -2.2609e-05
9:5041197 T G 0.047524 -6.4207e-05
9:5070831 G C 0.509096 -1.2568e-05
9:5072846 A G 0.504218 -2.5494e-05
9:5085929 G C 0.074081 1.5735e-05
9:5089045 C G 0.027888 1.9148e-05
9:5095116 A G 0.058787 5.6792e-05
9:5097281 C A 1.011078 -2.3483e-05
9:5099986 C T 0.209663 3.3702e-06
9:5107596 C T 0.077249 -6.0025e-05
9:5113577 T C 0.546536 -1.6093e-05
9:5114742 C T 0.107866 -1.4450e-04
9:5114773 T C 0.541768 -3.0846e-05
9:5120803 C T 0.403447 5.1118e-06
9:5148278 T C 0.550746 -1.3200e-05
9:5186332 T C 1.876593 2.4635e-05
9:5191475 T C 0.032269 -3.9113e-05
9:5202432 G A 0.068765 6.3511e-05
9:5205733 C A 0.032746 9.7345e-06
9:5211191 T G 0.096288 -2.4026e-06
9:5213687 C T 0.648901 -2.1762e-05
9:5248905 C A 0.032837 6.6123e-05
9:5265826 G A 0.130297 1.5431e-05
9:5266200 T C 0.307369 -1.4082e-04
9:5270239 A G 0.215625 -8.1213e-05
9:5273180 T C 0.972658 -1.5098e-05
9:5274648 G A 0.626154 -6.0547e-06
9:5274761 T C 0.277453 3.0042e-05
9:5284266 C T 0.445441 1.0495e-05
9:5291710 G A 0.284438 -1.1888e-05
9:5291940 A G 0.031562 -4.7330e-05
9:5292743 A G 0.380918 -2.3177e-05
9:5300255 A C 0.020711 -1.6148e-05
9:5302095 C G 0.142635 2.4216e-05
9:5304825 C T 0.021727 2.0613e-05
9:5309831 T C 0.557536 8.5939e-06
9:5311171 G A 0.944735 1.6354e-05
9:5321337 A G 0.426417 1.8570e-05
9:5325801 C T 0.936912 -2.4707e-06
9:5332553 C T 0.457073 3.7742e-06
9:5335639 T C 1.323832 1.9474e-05
9:5339738 A G 0.082182 -1.9617e-05
9:5339799 A G 0.072939 -1.9919e-05
9:5343001 T C 0.055642 -1.3162e-06
9:5351295 A C 0.037959 1.6865e-05
9:5360042 C T 0.042123 -1.9120e-05
9:5361143 C G 0.041351 -7.4353e-06
9:5364899 A C 1.358734 4.2328e-05
9:5364941 A G 0.613110 2.4864e-05
9:5372266 C T 0.222451 4.4507e-05
9:5372366 A G 0.045648 2.5797e-05
9:5372411 A G 0.152086 2.0026e-05
9:5375261 A G 0.064746 -1.0662e-05
9:5376595 A C 1.231075 7.3625e-05
9:5378605 G A 0.031464 -2.9366e-05
9:5380522 C T 0.054415 5.6748e-05
9:5381870 G A 1.273627 3.8590e-05
9:5384639 T G 0.022811 -6.0522e-05
9:5385783 G T 0.463649 6.8523e-06
9:5389122 T C 0.603184 3.2086e-05
9:5389215 A G 0.088609 -1.9504e-04
9:5392271 A G 1.087028 4.1915e-05
9:5407146 G A 0.036054 4.5505e-05
9:5407803 C T 0.408815 6.2211e-05
9:5408587 C T 0.029471 8.8236e-05
9:5415388 A G 0.035151 2.8358e-05
9:5421235 T C 0.095253 -1.0670e-04
9:5422203 T C 0.557425 7.6848e-05
9:5423103 G A 1.851001 5.6424e-05
9:5426859 C T 0.020166 3.1874e-05
9:5429108 C T 1.348681 1.0215e-05
9:5430817 A G 0.182139 -1.0403e-05
9:5438204 A T 0.487090 -7.4866e-05
9:5440929 C T 0.069037 -5.1025e-05
9:5447330 C T 0.063052 -9.0838e-06
9:5450790 A C 0.097343 3.4682e-05
9:5450810 G A 0.065593 -1.9049e-05
9:5453260 G A 1.485149 1.5539e-06
9:5458035 T G 0.995284 5.4074e-05
9:5465262 A G 0.066749 -1.0944e-04
9:5466618 C A 0.044266 -4.6275e-05
9:5467801 T C 0.123605 -4.1782e-05
9:5468647 C T 0.036674 -8.2052e-05
9:5469654 T C 0.023717 6.1702e-07
9:5479822 G A 0.483533 2.9455e-06
9:5480810 C T 0.074409 2.1002e-05
9:5483132 C T 0.150275 4.8222e-05
9:5484418 T C 0.150467 -1.2370e-04
9:5485804 C A 0.824710 -4.0754e-05
9:5490522 T C 0.464607 -1.1202e-05
9:5493663 T C 0.045859 2.0299e-05
9:5496389 T C 0.072669 4.0359e-05
9:5498475 C T 0.611948 -4.4288e-06
9:5508647 T C 0.129960 2.8670e-05
9:5509678 A G 0.457619 -1.6116e-05
9:5510644 G A 0.592129 6.1107e-07
9:5512818 T C 0.266467 -1.8269e-05
9:5515990 C G 0.789364 5.0679e-06
9:5519361 G A 0.032097 1.8347e-05
9:5519944 T C 0.132326 8.1277e-06
9:5521655 T G 0.143274 -1.0631e-05
9:5526077 C T 0.859384 -2.6481e-05
9:5526124 T C 1.040841 -8.0796e-05
9:5527351 G A 0.056395 -3.4386e-05
9:5530716 A G 0.047654 -1.9034e-05
9:5532871 C T 0.339700 -3.2211e-05
9:5533831 C T 0.436609 -3.8845e-05
9:5537901 G A 0.132628 -1.6908e-05
9:5539537 A G 0.199964 1.5317e-04
9:5551261 T C 0.409052 -1.2214e-05
9:5553957 A G 0.038930 -1.3489e-05
9:5554109 C T 0.080245 -3.8915e-05
9:5554770 T C 0.188468 -2.2867e-05
9:5556786 G A 0.619832 5.2488e-07
9:5557708 C T 0.182427 -7.9444e-05
9:5560232 G C 0.055424 -9.0819e-05
9:5563319 T C 0.079472 -6.4679e-06
9:5563881 G C 0.131248 -7.6074e-05
9:5567073 C G 0.062867 9.0254e-07
9:5568737 T G 0.178474 -2.6309e-05
9:5571105 G A 0.128204 1.5183e-05
9:5578941 T C 0.093010 1.2669e-05
9:5579041 A C 1.129467 3.2314e-06
9:5581317 A G 0.074772 -6.6522e-05
9:5583282 C T 0.040939 -1.0116e-05
9:5588988 A G 0.047115 -2.6243e-04
9:5590953 T C 0.123796 1.6552e-05
9:5599291 C A 0.221380 -3.3572e-05
9:5599746 G A 0.028744 1.3191e-04
9:5602528 T C 0.226446 2.6606e-05
9:5607774 C A 0.232694 -5.0448e-05
9:5609159 A C 0.041640 -5.7262e-06
9:5609742 T C 0.061260 4.5996e-05
9:5610381 T C 0.518993 1.1135e-05
9:5618557 G A 0.655785 1.0415e-05
9:5621594 G C 0.069284 -4.5272e-05
9:5626112 C A 0.960162 -1.3981e-05
9:5628556 C T 0.022587 1.9679e-05
9:5632130 T G 0.588185 7.3119e-06
9:5636852 C T 0.145585 -7.9684e-06
9:5640617 G T 0.038329 5.6902e-05
9:5648940 G A 0.077768 -4.2439e-05
9:5658775 C A 0.034243 -2.4679e-05
9:5659167 C T 0.073383 -6.7988e-06
9:5666625 G T 0.024103 1.7159e-05
9:5670073 A G 0.655937 4.8115e-05
9:5676496 G C 0.058514 2.8071e-05
9:5684758 G A 0.655772 5.2113e-05
9:5686917 G T 0.083367 -2.5522e-05
9:5689585 G A 0.077512 -4.9309e-05
9:5693100 A G 0.065201 3.5787e-05
9:5694346 C A 0.085467 -4.9778e-05
9:5695872 G A 0.715315 5.4134e-05
9:5703394 C T 0.360334 -2.1130e-06
9:5705498 T C 0.069894 2.0350e-05
9:5710743 G A 0.057492 -3.7932e-05
9:5713832 G T 0.032662 -1.1668e-05
9:5722311 G A 0.052484 -2.3667e-05
9:5729354 G A 0.045405 -3.1994e-04
9:5729424 A G 0.028754 3.8333e-05
9:5733241 T C 0.845937 9.2137e-05
9:5734759 A C 0.063571 2.4179e-05
9:5735913 C T 1.854084 2.4629e-05
9:5742595 A G 0.205833 -2.2135e-05
9:5747390 A C 0.026271 6.9394e-05
9:5750243 A C 0.599520 1.6074e-05
9:5765648 A G 0.097084 2.5947e-06
9:5769767 C T 0.050767 -1.2352e-05
9:5772424 A G 0.108687 2.0885e-05
9:5774661 A G 0.646405 4.9907e-05
9:5801283 A T 0.021945 1.3648e-05
9:5803864 C T 0.602330 3.9514e-05
9:5806889 A G 0.051754 -1.0172e-05
9:5807977 C T 0.031114 4.5721e-05
9:5809786 T C 0.037443 -3.0994e-05
9:5812355 A C 0.758818 2.5524e-05
9:5816825 A G 0.172119 1.8958e-05
9:5832719 C G 0.052890 -1.7818e-05
9:5832840 T C 0.020104 3.7865e-05
9:5832928 C G 0.050407 2.1755e-05
9:5835604 C G 0.051140 -1.9360e-05
9:5837780 A G 0.037680 3.6324e-04
9:5840402 A G 1.566296 -1.0640e-06
9:5840749 G C 0.863250 6.5404e-05
9:5843795 A G 0.249248 8.2704e-05
9:5845546 C T 1.260313 -1.9585e-05
9:5857408 G A 1.891319 -3.6531e-06
9:5860957 C G 0.556718 1.9239e-05
9:5868289 T C 0.652198 1.0934e-04
9:5869297 G A 0.041364 -3.5291e-05
9:5872795 A G 1.790425 -1.8863e-04
9:5874801 C A 0.062977 -6.1979e-05
9:5881364 T C 1.521833 -3.5041e-05
9:5890355 G A 0.047274 3.1407e-05
9:5890825 T C 0.044292 -3.1446e-05
9:5891561 G A 0.076613 5.9337e-05
9:5892525 T C 0.067960 -4.0841e-05
9:5893081 C A 0.070082 -4.2552e-05
9:5896223 T C 0.104786 -1.0678e-05
9:5898829 A G 0.541992 -1.1026e-05
9:5914727 A C 0.397809 2.2771e-05
9:5920886 A G 0.035895 -3.6571e-05
9:5927828 A G 0.066720 -6.0264e-05
9:5928434 C A 1.712082 -2.2531e-05
9:5928815 T C 0.074925 2.2733e-05
9:5929928 A G 0.038108 8.7438e-05
9:5931216 T C 1.868440 2.3855e-05
9:5934776 A G 1.459822 1.9656e-05
9:5934967 T C 0.324449 -1.5641e-05
9:5936490 G C 0.091313 9.7730e-05
9:5950672 T C 0.035168 6.2690e-07
9:5952601 C T 0.048018 1.2842e-04
9:5987153 G C 0.068894 -6.0202e-05
9:5990197 A G 0.048518 -7.9991e-06
9:5991772 T C 1.947360 -2.1988e-04
9:5992351 C G 0.035648 2.9369e-04
9:5998248 C T 0.065045 -9.2890e-06
9:6011145 C T 0.073601 2.9645e-05
9:6017252 G A 0.289810 -1.6604e-06
9:6023927 C T 0.497308 8.6011e-06
9:6026180 G T 0.629494 -1.1507e-05
9:6026472 A G 0.030562 -1.7870e-05
9:6052352 A G 0.038842 -3.0608e-05
9:6064428 C T 0.065804 2.4889e-05
9:6070037 C G 0.234564 -7.8237e-06
9:6072597 C T 1.637401 4.0283e-06
9:6079398 A G 0.025937 4.6772e-05
9:6086073 T C 0.274707 -3.1770e-05
9:6086913 A G 0.089070 4.7764e-05
9:6090160 T G 1.651234 3.2559e-05
9:6100169 T C 0.501209 2.3860e-05
9:6102013 T C 0.042467 9.8080e-05
9:6110470 C A 0.225307 -1.0729e-05
9:6117562 A G 0.027576 -1.1423e-04
9:6119329 G A 0.334472 5.9847e-05
9:6121504 T G 1.412227 2.4862e-05
9:6128000 T C 0.071643 -1.1481e-05
9:6132625 A G 0.078132 7.6354e-05
9:6133663 A C 0.126357 -1.2947e-04
9:6135481 C T 0.041117 1.9580e-05
9:6135571 T C 0.039955 -1.7542e-05
9:6142157 C A 0.634408 5.6057e-05
9:6144065 A G 0.400295 6.6114e-05
9:6145022 T C 1.353498 6.5252e-06
9:6150622 C T 0.048978 4.0158e-05
9:6151129 C T 0.112326 3.0139e-05
9:6161203 A G 0.023963 7.0467e-06
9:6162881 C T 0.178159 8.7874e-04
9:6166769 A G 0.049679 -6.8727e-05
9:6167017 G C 0.835596 5.1960e-05
9:6168335 C T 0.142703 2.9859e-05
9:6170847 T C 0.027407 -3.7524e-05
9:6170914 C T 0.056207 -2.7901e-05
9:6171296 T C 0.050254 2.7764e-05
9:6187132 A C 0.077645 -2.6006e-05
9:6187324 G T 0.052513 1.8353e-05
9:6188740 C A 1.351534 -3.1919e-05
9:6190076 C A 0.329135 -1.1608e-04
9:6191508 A G 0.034113 -5.4636e-06
9:6192796 C T 1.486363 1.5155e-05
9:6193455 A C 1.472971 1.4330e-05
9:6197377 G A 0.330284 -1.0812e-04
9:6197547 A G 0.072633 1.8575e-05
9:6198384 G A 0.067015 -5.2081e-05
9:6198578 C A 0.134523 -2.0940e-05
9:6198894 T C 0.039037 -4.4345e-05
9:6221246 C T 0.666165 -7.1371e-05
9:6221495 T A 0.030052 4.1371e-05
9:6225659 A G 0.075645 -1.4673e-05
9:6227111 A G 0.072416 -4.8898e-05
9:6230947 G A 0.055509 1.7349e-05
9:6232242 T C 1.346682 -8.3382e-05
9:6245393 C G 0.184648 8.9030e-06
9:6256292 A G 0.591279 -5.3561e-06
9:6256529 C A 1.887665 -1.6229e-04
9:6267718 T C 0.055717 2.2293e-05
9:6271238 G A 1.839144 -6.5812e-05
9:6282511 A G 0.070667 -5.1764e-05
9:6302569 C T 0.108668 7.3038e-05
9:6311511 C T 0.145170 4.3854e-05
9:6311651 T C 0.296860 -3.4290e-05
9:6313669 C T 0.032542 -2.3917e-05
9:6328947 C T 1.895535 -1.9897e-04
9:6332216 A G 0.114004 -2.9941e-05
9:6364532 G A 0.752674 -2.6109e-05
9:6368133 C A 0.035418 -3.2253e-05
9:6397990 G A 1.890141 -2.0109e-04
9:6399107 C T 0.039218 -1.3510e-05
9:6406428 T G 1.889771 -1.6294e-04
9:6407843 C T 1.143991 -7.1926e-06
9:6408393 G A 0.148964 6.2345e-05
9:6411087 A G 0.138129 -6.4493e-05
9:6415230 G T 1.671653 -4.9166e-04
9:6415643 G A 0.092413 -1.0730e-04
9:6438439 T C 0.066983 -1.0288e-04
9:6449243 G A 0.037612 3.7422e-05
9:6449260 T C 0.100011 1.3523e-05
9:6456155 A G 1.503887 3.7988e-05
9:6468307 C T 0.114234 1.3522e-04
9:6471797 A G 0.080491 6.5974e-06
9:6479068 G A 0.305886 -2.8688e-05
9:6479215 T C 0.276691 1.0715e-04
9:6486591 G A 0.276736 1.1354e-04
9:6489209 G A 0.076850 1.0220e-04
9:6492761 T C 0.060663 3.5478e-05
9:6498287 T C 0.025615 -1.6595e-05
9:6498773 A C 0.034502 -1.4224e-05
9:6508149 C A 0.131528 1.4663e-05
9:6522752 A G 0.095130 3.0102e-05
9:6526333 C G 0.113455 8.5476e-05
9:6534845 C T 0.908655 7.4571e-05
9:6538947 C G 0.093231 3.8538e-05
9:6540341 C T 0.325711 9.8982e-05
9:6540540 C T 0.611318 1.1943e-06
9:6544766 C T 1.198075 2.0475e-04
9:6551009 C A 0.020429 -4.1316e-05
9:6553054 C T 0.623694 -1.4879e-05
9:6554558 A G 1.069806 1.4775e-05
9:6555183 C T 0.783356 1.1117e-05
9:6555417 G T 0.666882 -1.6213e-05
9:6556839 G C 0.730158 6.5622e-05
9:6556948 T C 0.863419 4.3798e-05
9:6560974 T C 0.145789 2.4363e-06
9:6561371 A G 0.025895 3.6584e-05
9:6563812 C G 0.722748 2.1548e-06
9:6566602 A C 1.238297 -2.1781e-05
9:6580205 G T 0.038267 6.2009e-05
9:6580479 T C 0.082776 1.0496e-05
9:6581294 A C 0.027706 -1.1831e-04
9:6584675 C T 1.062851 1.3932e-06
9:6588227 T C 0.077879 -2.9634e-05
9:6595511 T C 0.038251 5.9524e-05
9:6606388 A C 0.193119 8.1197e-05
9:6606746 C T 0.587105 8.9651e-07
9:6607142 G A 0.025661 -5.9203e-05
9:6610998 G C 0.794193 -8.3002e-06
9:6615149 G C 0.028008 9.8773e-05
9:6616947 G A 0.212762 3.3403e-05
9:6618004 A C 0.279183 -9.8674e-07
9:6625272 C T 0.248764 1.0367e-04
9:6628916 T C 0.253201 -7.9747e-05
9:6630997 A G 0.074509 9.6755e-07
9:6631099 G A 0.986131 7.9565e-06
9:6632543 A G 0.473542 -1.2449e-05
9:6632950 G C 0.027823 -2.3517e-05
9:6638114 T C 0.488794 2.5897e-06
9:6644210 G T 0.234743 9.8125e-04
9:6645251 T C 0.428326 -2.2381e-04
9:6646066 G T 0.060949 -5.6825e-05
9:6648583 A G 0.270352 -8.7770e-05
9:6652997 A G 0.654892 2.0016e-05
9:6653183 G A 0.304049 2.9548e-04
9:6654203 C T 0.934825 5.6390e-05
9:6662241 T C 0.277181 -5.2008e-05
9:6664700 A C 0.538626 2.9067e-05
9:6664708 T G 0.280537 -1.2523e-05
9:6667755 G A 0.025158 -2.7569e-05
9:6670263 G A 0.522371 2.1896e-05
9:6673270 A G 0.039780 3.0413e-05
9:6673465 T C 0.155176 -9.1505e-05
9:6678310 A G 0.046148 -3.3018e-05
9:6679844 G C 1.505643 -7.0741e-06
9:6680477 T G 1.251491 1.9484e-05
9:6680594 T C 0.250306 1.7314e-04
9:6686479 G A 0.027125 -9.2024e-06
9:6695502 G T 0.377134 -8.1618e-06
9:6717628 A G 0.343465 -2.2914e-05
9:6720546 T C 0.245862 1.4627e-05
9:6723879 G A 0.045736 4.1378e-05
9:6725408 C T 0.063763 -2.3204e-05
9:6732596 C T 1.009530 -3.5696e-05
9:6733592 G C 0.039689 1.4409e-05
9:6734739 C T 0.123160 -1.7227e-05
9:6743069 G A 0.185264 -1.8228e-05
9:6751664 G A 0.648813 1.4708e-05
9:6755909 C T 0.080910 -6.7210e-05
9:6761798 T C 0.039170 -1.8840e-05
9:6764284 A G 0.049761 1.0601e-04
9:6766358 T C 0.240504 -1.2168e-06
9:6768253 T C 0.034678 -5.5745e-05
9:6769202 G T 0.067372 -1.3989e-06
9:6770529 G A 0.107765 4.8693e-05
9:6771993 A G 0.317671 2.7480e-05
9:6781087 A G 1.540421 -7.2722e-07
9:6784726 C G 0.982674 1.1287e-06
9:6786119 T G 0.161966 5.6502e-06
9:6786418 T G 1.222097 2.6846e-06
9:6786677 C A 0.108535 6.5955e-06
9:6790989 A G 0.312644 1.8707e-05
9:6791732 T C 0.029312 -7.9776e-05
9:6796922 A G 0.598449 -6.7764e-07
9:6802912 T C 0.236388 1.7346e-05
9:6811722 G A 0.126026 -6.6394e-05
9:6811855 G T 0.183320 -1.1237e-04
9:6815817 A G 0.083675 -2.4063e-05
9:6816899 T C 0.757146 1.2887e-05
9:6830141 A G 0.088541 -2.2289e-05
9:6831095 G C 0.070592 -7.8851e-06
9:6831925 T C 0.066372 -6.7198e-05
9:6834622 T C 0.040215 -2.7099e-05
9:6837912 G T 0.907869 1.5455e-05
9:6845561 G A 0.399176 4.0530e-05
9:6847072 T C 0.643457 1.4300e-05
9:6847313 T C 0.135270 8.6978e-05
9:6849246 T C 0.243944 -1.4590e-08
9:6849317 A G 0.112196 -4.3825e-05
9:6851490 T A 0.075701 -4.1166e-07
9:6854643 G A 0.198711 5.2627e-06
9:6857996 G T 0.181902 1.6935e-05
9:6858156 C A 0.732664 -8.1041e-06
9:6858440 A G 1.507902 -3.9206e-06
9:6860332 C T 0.101521 1.4821e-05
9:6863428 C T 0.365712 7.2975e-05
9:6867764 A C 0.039666 2.9961e-05
9:6868645 A C 0.537305 5.3128e-06
9:6870351 A G 0.034730 -7.8577e-06
9:6872255 G A 1.037553 5.4570e-05
9:6875318 A G 0.041380 -6.5013e-06
9:6875782 G A 0.153225 -3.5492e-05
9:6878297 T A 0.029325 2.7523e-05
9:6886132 T G 0.124640 -3.3603e-05
9:6903022 C T 0.040952 -8.4204e-06
9:6912174 T C 0.257758 -4.3724e-05
9:6916272 G A 1.243584 1.8772e-05
9:6923521 T C 0.133436 -1.3059e-04
9:6923580 T C 0.116893 -2.6158e-05
9:6925275 G A 0.733991 1.2487e-05
9:6928539 G T 0.053957 -4.8898e-06
9:6930124 A G 0.035629 -4.2422e-05
9:6932314 G A 0.646158 1.4233e-05
9:6936621 T G 0.053824 6.4794e-05
9:6938672 C T 0.045389 7.8406e-05
9:6939866 C T 0.621860 4.0847e-07
9:6941719 G T 0.643707 2.1904e-05
9:6942089 T C 0.632948 -3.8634e-05
9:6947704 T C 0.143303 -8.9239e-05
9:6953014 T C 0.133660 6.6952e-06
9:6954999 A T 0.029514 8.7962e-05
9:6955039 G A 0.025505 2.5745e-05
9:6956975 C T 0.071024 -8.4930e-05
9:6957024 G A 0.045356 9.6477e-05
9:6959101 G T 0.056031 -9.0175e-06
9:6963799 T C 1.052915 -6.1595e-06
9:6963830 A G 0.084516 -6.2067e-06
9:6970052 C T 0.042162 2.0436e-05
9:6973166 G A 0.039955 -7.7614e-05
9:6973907 G C 1.428670 -5.8508e-05
9:6974101 G A 1.142774 -3.4859e-06
9:6978106 G C 0.373408 4.5114e-05
9:6979016 A G 1.496263 -1.3746e-05
9:6981041 A G 0.051358 -1.1641e-05
9:6984236 A G 0.455184 2.1667e-05
9:6986044 T G 1.155361 -2.7009e-06
9:6986190 A C 0.595897 -1.7549e-05
9:6986464 C G 0.288022 -4.9890e-05
9:6987663 T G 0.742794 8.8144e-06
9:6989619 C G 1.774563 -4.8506e-05
9:6992425 G A 0.647560 -3.2627e-07
9:6992771 A C 0.140638 -8.9453e-06
9:6996235 C T 0.357124 3.6845e-05
9:6998246 A C 0.480829 4.1332e-05
9:7000206 T C 0.099907 -4.2622e-05
9:7000769 T C 0.932355 5.4147e-05
9:7002225 C A 0.906814 -4.8331e-05
9:7010567 C T 0.107623 -6.8448e-06
9:7015793 C T 0.090803 -3.0178e-05
9:7019520 G A 0.057680 1.4281e-05
9:7026860 G A 0.059741 6.2470e-06
9:7027194 T C 0.455827 -6.2169e-05
9:7028832 C T 0.057138 7.7507e-06
9:7029314 G C 0.131444 3.3449e-05
9:7032776 A G 0.905854 -4.6218e-06
9:7033374 T C 0.501060 1.4842e-05
9:7036643 G A 0.048397 -2.3867e-04
9:7037009 G C 0.363687 2.4064e-05
9:7038208 C T 0.026683 4.1626e-05
9:7039866 G A 0.876850 -4.5345e-05
9:7044255 G A 1.380181 -2.4198e-05
9:7044534 C T 0.025878 4.4833e-05
9:7046901 G C 0.367945 3.0648e-05
9:7046917 G A 0.080355 3.5408e-05
9:7058034 A G 0.090063 -2.9371e-04
9:7058108 G A 1.354702 -1.3494e-05
9:7060997 T C 0.025301 5.1042e-07
9:7064185 A G 0.094406 -3.0306e-05
9:7064456 A G 1.296324 -2.0049e-05
9:7072065 T C 0.383456 1.8611e-05
9:7076363 T C 0.024139 2.9801e-05
9:7076586 A G 1.479758 -3.0114e-05
9:7081110 A G 0.060988 -4.2579e-05
9:7083019 T G 0.076454 9.2798e-06
9:7086245 G A 0.086840 -1.1477e-05
9:7086502 A G 0.448754 -1.6290e-06
9:7088522 A G 0.391249 4.3085e-05
9:7088527 C G 1.474584 -2.1046e-05
9:7091209 G A 0.115494 9.0177e-05
9:7092788 A G 0.059261 -6.2213e-05
9:7093871 G A 1.101472 -6.0460e-05
9:7105223 G T 0.654558 -1.0268e-04
9:7117404 T C 0.877255 2.4287e-05
9:7117683 T G 0.021490 2.6643e-06
9:7125138 C T 0.041107 -1.3801e-05
9:7130319 C T 0.383713 -3.3261e-05
9:7131165 T C 1.141060 -1.3419e-04
9:7135196 C T 0.208179 3.4411e-04
9:7135508 G T 0.153553 -6.1937e-05
9:7135797 C T 1.942281 1.1224e-04
9:7136345 C T 1.654581 -1.0402e-04
9:7138349 C T 0.348591 -9.0543e-05
9:7140028 C T 0.023051 2.7149e-05
9:7142159 C T 0.022402 4.2015e-05
9:7143254 C A 0.055090 -1.8402e-05
9:7143905 A T 0.455665 -2.4425e-05
9:7145412 T C 0.045197 7.8569e-06
9:7145483 T C 0.030789 -4.2384e-05
9:7145657 C T 0.044739 -3.9836e-05
9:7152400 G A 1.209432 -8.1061e-06
9:7154923 G T 0.400240 -1.7319e-04
9:7162712 A G 0.045314 1.8612e-05
9:7164637 C T 1.895386 3.1752e-05
9:7172215 T C 0.082124 2.4981e-05
9:7173215 G A 1.579153 1.7737e-05
9:7173500 G A 1.125711 -1.4994e-06
9:7174673 A G 1.039572 3.6161e-06
9:7185689 A G 0.412288 2.5824e-05
9:7186641 G T 1.173479 -2.3772e-06
9:7190548 C T 0.360003 -1.2508e-05
9:7191287 C A 0.042753 -1.3428e-05
9:7197023 C T 0.715961 -3.0482e-05
9:7200905 A G 0.326312 -2.2528e-05
9:7205130 C G 0.430864 -1.0301e-05
9:7205888 C T 0.041192 2.7032e-05
9:7212849 G A 0.985517 9.0741e-06
9:7214739 A G 1.019627 1.1933e-05
9:7222168 G C 0.028332 5.9541e-06
9:7226167 A G 0.467038 1.1115e-05
9:7226242 T C 0.020497 6.1156e-05
9:7226519 C T 0.405346 -1.5098e-05
9:7229073 C T 0.876499 -6.9451e-06
9:7229527 T C 0.047800 -2.5910e-06
9:7230885 A G 0.033821 -5.0414e-05
9:7230934 G A 0.073666 1.7159e-05
9:7231224 T G 0.100037 2.3172e-05
9:7234107 T C 0.038998 2.0370e-05
9:7237331 G C 0.222513 3.4675e-05
9:7237880 G A 0.143173 -7.4398e-05
9:7238051 G A 0.187789 2.6908e-05
9:7239415 A G 0.455093 1.0694e-05
9:7243430 G A 0.061666 -2.7642e-05
9:7243720 A G 1.948724 1.0314e-04
9:7246412 G A 0.020445 2.9869e-05
9:7257340 C T 0.459053 4.3833e-06
9:7259614 G A 0.359636 6.1701e-05
9:7260196 C G 0.137266 -1.8506e-05
9:7263038 A G 0.162391 -9.2789e-07
9:7266706 C T 0.234324 5.9949e-05
9:7272554 G A 0.158649 7.7056e-05
9:7272943 T C 1.514929 1.3404e-05
9:7273985 G T 0.122404 -1.3631e-04
9:7274925 C A 0.028605 3.7928e-05
9:7275934 C T 0.229062 -1.2957e-04
9:7277053 C T 0.057521 6.8260e-06
9:7285069 G A 0.062542 1.0961e-05
9:7285482 A G 0.795135 3.2630e-05
9:7286404 C T 0.035869 -3.0524e-05
9:7288704 A G 0.145449 1.5262e-05
9:7289301 G T 1.529850 1.2585e-05
9:7291611 A G 1.701800 -1.7666e-05
9:7294013 A G 0.146529 -8.4997e-06
9:7295937 G A 0.729103 1.6491e-04
9:7301876 C T 0.240384 -1.1467e-04
9:7304741 T C 0.059793 3.8152e-05
9:7313773 T C 0.037751 -6.4869e-05
9:7313822 G T 0.994294 2.2450e-05
9:7318711 C T 0.053247 -3.3303e-06
9:7321303 G A 0.346607 -2.1112e-04
9:7336443 G A 0.163349 3.6967e-05
9:7338939 A C 0.089563 4.1065e-05
9:7341476 G A 0.101745 -3.5332e-05
9:7342030 A G 0.052221 -8.1028e-06
9:7346315 C T 0.161242 -1.2337e-05
9:7347596 A G 1.648251 9.4818e-05
9:7359333 G A 1.170808 -1.2074e-05
9:7361202 G T 0.271708 2.4550e-05
9:7361263 A G 0.073081 -4.1505e-05
9:7361494 G C 0.054240 5.7340e-06
9:7363762 A C 0.089365 -5.4536e-05
9:7366557 C G 0.053448 5.2350e-05
9:7366558 A G 0.149889 2.7609e-05
9:7366866 T C 0.241299 1.6940e-05
9:7370817 C T 0.326205 -4.2689e-05
9:7374808 A C 0.624590 6.8731e-05
9:7375925 G A 0.833668 3.8047e-07
9:7376457 C T 1.164018 3.7085e-05
9:7378470 G A 0.055753 2.9363e-05
9:7379214 C T 1.179561 5.3471e-05
9:7379571 A G 1.221441 5.4601e-05
9:7382195 C G 0.066541 -7.2738e-06
9:7383668 A G 0.054389 -2.5963e-06
9:7384413 A G 0.048673 -3.0812e-05
9:7387603 T C 1.339950 -6.1059e-05
9:7389804 T G 0.068151 -1.1919e-04
9:7391401 C T 0.948123 9.0278e-06
9:7393844 T C 0.117233 5.4489e-05
9:7394932 C T 0.427936 -1.3520e-04
9:7395038 A G 0.544985 1.6872e-05
9:7399290 C T 0.455756 1.7629e-05
9:7399394 A C 0.446729 1.6874e-05
9:7401270 G A 0.835005 3.0089e-05
9:7405366 G A 1.196316 8.0718e-05
9:7406235 A G 0.295802 4.0031e-05
9:7411160 A G 0.837638 1.1127e-04
9:7425734 T C 0.234181 5.3166e-05
9:7426671 A G 0.041023 -2.2277e-05
9:7429384 C T 0.086934 9.6640e-05
9:7430098 G A 0.315607 6.6901e-06
9:7433954 A C 0.064026 1.1344e-05
9:7438387 T A 0.155549 2.6673e-05
9:7439636 C T 0.375186 -3.0756e-06
9:7449392 A C 0.069190 3.9715e-05
9:7449633 G C 1.776728 -5.9344e-06
9:7450922 A G 0.053763 2.9858e-05
9:7463411 A G 1.179636 4.7356e-05
9:7466024 C T 0.230543 -6.4515e-05
9:7475413 G A 1.337454 1.4289e-05
9:7479600 T G 0.374664 -2.8828e-04
9:7485343 G A 0.918093 -1.9117e-05
9:7493198 C T 1.703543 -1.9736e-05
9:7497427 A C 1.254740 3.5637e-06
9:7503994 C T 0.597793 -4.2975e-05
9:7505902 A G 0.298862 -1.8645e-05
9:7507190 T G 0.244006 -2.8473e-05
9:7508305 A G 0.214869 -4.2923e-05
9:7512610 G A 0.162749 -1.7485e-05
9:7512671 A C 0.915182 -5.3244e-05
9:7512820 C A 0.768068 2.0758e-06
9:7513262 G A 0.607910 -1.5688e-05
9:7513885 A G 0.261130 3.7164e-05
9:7514641 G A 0.715348 -4.1413e-05
9:7515370 T C 1.826060 -5.7562e-06
9:7515555 C T 0.070514 2.0572e-04
9:7517429 T G 1.598507 3.0177e-05
9:7519392 T C 0.029355 -6.6674e-05
9:7520408 T C 1.479644 4.9701e-05
9:7522659 C T 1.730616 5.9647e-05
9:7528318 T C 0.055149 -9.8797e-05
9:7530859 T G 0.853905 2.2044e-05
9:7533275 C G 0.501069 5.8621e-05
9:7533576 G A 0.038261 -1.8938e-04
9:7534111 C A 0.726604 6.7706e-05
9:7534295 A G 0.024651 2.6634e-05
9:7541397 C A 0.027959 3.6618e-05
9:7541536 A T 0.059264 -3.9548e-05
9:7542775 G T 0.021328 -5.0133e-06
9:7542967 G A 0.679660 9.8648e-05
9:7543523 A G 0.069748 -7.7185e-05
9:7543675 G A 0.236262 -8.9335e-05
9:7545486 T G 0.709836 -1.3439e-04
9:7546243 C A 0.092484 1.4301e-04
9:7546276 G A 0.035603 -2.5284e-05
9:7548655 A G 0.032117 -1.6035e-05
9:7555006 G C 0.111044 3.4500e-05
9:7557000 G A 0.024346 -1.9133e-05
9:7558839 G T 0.659482 1.3484e-05
9:7560767 T C 0.058553 -3.2392e-05
9:7561806 T C 0.683331 -3.4206e-05
9:7568139 A G 0.214697 -3.2360e-05
9:7569747 T C 0.268719 -3.8612e-05
9:7570088 G T 0.442185 2.9510e-05
9:7573716 G A 0.091556 -3.0924e-05
9:7579658 C A 0.034752 4.1866e-09
9:7582673 A G 1.258148 9.4496e-06
9:7584003 G A 1.172353 -9.0191e-05
9:7590958 A G 1.776926 7.1168e-05
9:7592809 C A 0.071546 -4.4837e-05
9:7598825 A G 0.061747 -5.5763e-05
9:7602329 T C 0.063084 -1.2829e-05
9:7603957 T C 0.036946 1.9013e-05
9:7608323 C T 0.112978 1.9304e-04
9:7610703 G T 0.152482 1.2174e-05
9:7613166 T G 0.069047 -6.7610e-05
9:7616969 T C 0.070637 7.6279e-05
9:7618765 A G 0.475710 1.3321e-04
9:7639660 A T 0.048605 -6.6286e-06
9:7646299 G A 0.105442 -1.0122e-05
9:7647135 G T 0.034687 -1.7531e-04
9:7653467 T C 0.046430 -6.4303e-06
9:7655035 G T 0.198014 -3.3968e-05
9:7657370 T G 0.358338 -9.4241e-05
9:7662730 G C 1.622149 -2.1870e-04
9:7663374 C T 0.059397 3.0825e-05
9:7666432 A C 0.605842 4.2049e-06
9:7670606 C T 0.891264 -3.8225e-05
9:7673453 A G 0.042532 -1.0953e-04
9:7677811 A G 0.231221 -1.5481e-04
9:7682601 A C 0.677645 -7.0577e-06
9:7687584 G A 0.309499 -3.2976e-05
9:7688543 T C 0.055931 4.5291e-06
9:7689927 G C 0.209906 1.8103e-06
9:7695593 C T 0.613171 -2.2601e-05
9:7701869 G A 0.090212 -6.1954e-05
9:7707977 C T 0.076470 1.3374e-05
9:7708011 T C 0.068719 1.4016e-04
9:7720642 C T 0.047872 -3.2224e-05
9:7725299 C T 0.044652 -6.1071e-05
9:7726374 C T 0.033782 -1.8661e-05
9:7729729 G A 0.061153 -3.1025e-05
9:7732354 G T 0.045233 -7.1683e-07
9:7734250 A G 1.893117 2.8091e-05
9:7735376 A C 0.098492 -9.3227e-06
9:7735724 T C 0.146977 2.5591e-06
9:7737970 C A 0.046418 -8.5865e-05
9:7739466 G A 0.502722 3.5155e-05
9:7746867 T G 0.661523 3.4984e-06
9:7748702 G A 1.978630 -9.8940e-05
9:7750283 G A 0.038904 -5.1130e-05
9:7754113 A G 0.452347 5.4677e-06
9:7756700 G T 0.160574 3.0322e-05
9:7759331 G A 1.590571 3.3621e-05
9:7759858 T C 0.068109 2.1416e-05
9:7760772 C T 0.030588 2.3242e-04
9:7762480 T C 0.027086 -2.0228e-05
9:7763031 C T 0.178348 2.4096e-05
9:7763957 C G 0.184833 6.9449e-05
9:7769009 G A 0.502465 8.5165e-06
9:7769437 T G 0.503965 -2.2422e-05
9:7771091 G A 1.266307 -2.3622e-05
9:7771207 T C 0.050209 -8.9937e-06
9:7773723 A C 1.266288 -9.0885e-06
9:7776419 A G 0.579785 -2.1711e-06
9:7777415 G T 0.681735 -2.5648e-05
9:7777820 T C 0.030731 -1.6023e-05
9:7778886 A G 0.673036 -2.5962e-05
9:7780039 T C 0.042552 -9.2068e-05
9:7781937 G T 0.026148 -9.9486e-05
9:7786509 A C 0.796310 -4.0198e-06
9:7790037 C A 0.814005 6.0875e-05
9:7790596 G A 0.817835 -2.5199e-05
9:7791515 A G 1.151125 -6.9447e-06
9:7792142 T G 0.695023 3.4502e-05
9:7792930 C T 0.642412 3.0100e-05
9:7793371 G A 0.107071 -2.1770e-05
9:7795964 A G 0.141116 -4.7374e-05
9:7798435 T C 1.966322 -2.8623e-05
9:7799653 T G 0.805203 -4.7633e-05
9:7802537 G T 1.462091 -4.2173e-05
9:7802916 C T 0.298473 5.7331e-05
9:7804509 G T 0.046314 -3.3795e-05
9:7806697 C T 1.092127 -7.5352e-06
9:7812537 C T 0.089479 2.2521e-05
9:7812920 C T 0.070968 6.1681e-06
9:7813034 G A 0.593453 -8.1011e-06
9:7814465 G A 1.460280 -3.8029e-06
9:7814957 C A 0.072987 -6.4530e-06
9:7818873 G A 0.046327 -5.1453e-05
9:7820315 G A 1.264844 -3.2757e-05
9:7824232 T C 0.176465 -3.9675e-05
9:7824699 C T 0.063811 1.9606e-05
9:7834442 C T 0.101764 -3.0055e-07
9:7842392 C A 0.970905 -5.2547e-06
9:7844860 G A 0.097353 -1.3406e-05
9:7857333 T G 1.679673 1.4760e-05
9:7862899 C T 1.672098 1.6048e-05
9:7870017 G A 0.099262 1.3968e-05
9:7871163 G A 0.482747 1.0498e-05
9:7874342 A G 0.057940 2.6115e-06
9:7874386 T C 0.112137 -5.8865e-05
9:7889240 A C 0.070563 -4.5092e-05
9:7893739 A G 1.724481 -8.8831e-06
9:7895825 A G 0.082948 3.7219e-05
9:7898998 G A 1.163073 5.2791e-05
9:7899826 T C 0.506496 1.2776e-05
9:7900777 T C 0.106857 -2.6472e-06
9:7901308 G A 0.352044 3.5590e-06
9:7905308 G A 0.126964 -3.6227e-05
9:7905545 C T 0.141703 2.7868e-06
9:7906830 A G 0.330281 4.2630e-05
9:7910942 A G 0.023246 2.8214e-06
9:7913952 G A 0.870673 -6.2651e-06
9:7917590 C G 0.049404 -1.5475e-04
9:7919153 C T 1.558376 2.4852e-05
9:7922137 A G 0.502501 -1.1954e-05
9:7925381 G T 0.784547 -1.2644e-07
9:7938026 T C 0.115708 9.3133e-06
9:7939827 G A 0.470043 -1.1187e-05
9:7940806 A C 0.054662 1.8237e-05
9:7953253 T C 0.091047 7.0849e-05
9:7961498 T C 0.044587 1.3088e-05
9:7963435 G A 0.065126 -7.1006e-05
9:7968384 A G 1.563119 4.3051e-05
9:7975441 A T 1.978734 1.4466e-04
9:7977878 A C 0.073769 1.6192e-05
9:7979627 A G 0.266606 2.6170e-05
9:7981089 T C 0.025119 -8.3730e-05
9:7986838 A G 1.346169 6.9227e-06
9:7994225 A G 0.446521 -1.0550e-06
9:7995015 C T 0.044541 3.5894e-05
9:7995103 T C 0.095334 1.0012e-05
9:7995142 C A 0.324744 8.7096e-05
9:8009586 A G 0.683452 -2.3547e-05
9:8009807 C T 0.164336 7.7601e-05
9:8016214 G A 0.239660 -7.4250e-06
9:8022935 A G 1.641740 1.0198e-05
9:8028669 A G 0.053185 4.4531e-05
9:8029993 T C 0.057148 2.2672e-05
9:8030475 G C 0.412740 5.2252e-06
9:8031935 A G 0.498304 1.3209e-05
9:8066387 G T 0.516305 -2.2379e-05
9:8070064 G A 1.643795 -2.3624e-06
9:8077943 A G 0.175387 3.4180e-05
9:8088243 C T 0.089349 -9.7188e-06
9:8089306 G A 0.195998 4.7424e-05
9:8089450 C T 0.042179 -1.5360e-05
9:8090230 G A 0.022224 2.9555e-05
9:8090922 G T 0.046086 -1.7131e-04
9:8092506 G A 0.097113 -3.7012e-05
9:8097339 C G 0.028089 -6.3034e-05
9:8097977 T C 1.345413 2.6175e-06
9:8107057 T C 0.204119 1.5362e-05
9:8115293 A G 1.786712 -7.3921e-06
9:8119503 C T 1.802178 -3.3233e-05
9:8119509 C T 0.387410 5.3111e-06
9:8125986 T A 0.079294 7.5253e-06
9:8133550 G C 0.063708 8.4286e-05
9:8135721 C T 1.276593 -1.2124e-05
9:8137679 C T 0.024174 -7.5687e-05
9:8144316 T C 0.075684 1.7269e-05
9:8146752 T C 0.491839 1.1305e-05
9:8153205 T C 0.021338 -8.2473e-05
9:8155677 T C 0.052416 2.3520e-05
9:8157022 C T 1.111748 -1.4837e-04
9:8158711 A G 0.527496 -4.7860e-05
9:8163517 T G 0.200484 -7.3483e-09
9:8170538 G C 0.254077 -2.7420e-05
9:8170760 A G 0.277668 -1.4362e-04
9:8171386 T C 0.979208 2.9332e-05
9:8172046 A C 0.169759 5.2345e-05
9:8180576 T G 0.947980 3.5688e-04
9:8187843 T C 1.877859 -2.7086e-06
9:8192515 G A 0.039150 2.1509e-04
9:8196511 A G 1.006001 -7.5917e-05
9:8206145 T C 1.690300 3.9030e-06
9:8208825 C G 0.333624 -7.0986e-05
9:8211513 T C 0.130284 -4.6937e-05
9:8216048 A G 0.039121 2.5245e-05
9:8217341 G A 0.113235 -2.1918e-04
9:8223541 A G 1.685542 2.5880e-06
9:8224033 T C 0.069501 1.5321e-04
9:8225531 G T 0.774978 1.1248e-04
9:8230268 G A 0.343414 -1.3409e-05
9:8232403 G A 0.033068 -8.1653e-06
9:8233804 C T 1.333952 5.3950e-05
9:8234887 A G 1.675759 4.1360e-05
9:8235633 G A 1.078593 1.1567e-04
9:8236105 C T 0.065451 -2.3522e-05
9:8236865 A G 1.362155 5.8078e-05
9:8236880 C A 0.085409 -2.5726e-05
9:8241971 G A 0.191146 3.6647e-05
9:8246916 G A 0.199013 2.5371e-04
9:8251596 C G 0.205979 4.5814e-05
9:8253224 G A 0.065928 2.5527e-04
9:8253638 A C 0.057528 4.6910e-05
9:8254337 A C 0.057362 1.0520e-06
9:8255691 G A 0.778270 -6.2384e-05
9:8256669 T G 1.600409 9.5407e-06
9:8256711 G A 0.741563 2.0284e-05
9:8257588 C T 0.060397 -4.9752e-05
9:8257725 A G 1.499109 1.1183e-05
9:8260285 C A 0.429643 -7.3633e-05
9:8260902 A G 0.442156 3.5094e-05
9:8261551 G A 0.521901 1.1902e-04
9:8261713 G A 0.348714 -4.0123e-06
9:8262469 G T 0.393817 8.7875e-05
9:8263077 T C 0.046301 6.8677e-06
9:8263435 A G 0.027459 1.1843e-04
9:8263707 T C 0.035096 -5.1574e-05
9:8263919 T C 0.035853 -5.5661e-05
9:8264200 T C 0.104981 6.7848e-07
9:8270818 T C 0.129889 1.0542e-05
9:8282958 G A 0.406368 2.9417e-05
9:8285589 T C 0.104562 -1.4735e-04
9:8286249 C T 0.028076 -3.5800e-06
9:8290035 G C 0.044889 4.2589e-05
9:8292640 A G 0.034648 -3.1197e-05
9:8303930 G A 0.056246 -1.1477e-05
9:8306453 T C 0.240260 -4.9894e-06
9:8313139 T G 0.169029 -7.9676e-05
9:8313681 T C 0.229410 8.7000e-06
9:8318231 G A 0.094013 4.6030e-05
9:8319168 C T 0.042110 3.6861e-06
9:8328981 T C 0.639657 -5.5942e-06
9:8340651 T C 0.071095 -1.0978e-04
9:8341445 C T 1.451286 -1.0931e-05
9:8345959 G A 0.076327 3.6682e-05
9:8351957 A G 0.241279 2.0143e-06
9:8352441 C T 0.187945 -5.1396e-05
9:8354696 T C 1.440108 -1.7901e-05
9:8357356 C T 1.778805 1.1962e-05
9:8361501 C T 0.079070 2.4248e-05
9:8366011 T C 0.184813 -4.5159e-05
9:8368980 T C 0.364849 4.4403e-05
9:8370089 G A 1.497499 -2.5886e-05
9:8371405 T G 0.312764 5.0914e-05
9:8371974 G C 1.856775 3.7071e-05
9:8376287 G A 0.511212 3.7942e-06
9:8376477 T C 0.655015 -1.5293e-05
9:8376899 C T 0.466674 -4.1327e-05
9:8377545 T C 0.473159 7.8306e-05
9:8383784 G A 0.221980 3.3846e-05
9:8385232 G A 0.091670 6.3114e-06
9:8385680 C T 0.035486 -3.7414e-05
9:8387892 A C 0.507347 -1.0915e-05
9:8393996 C T 0.189250 -5.8304e-05
9:8401709 C T 0.163852 1.5722e-05
9:8402162 A G 1.808286 1.6880e-05
9:8408692 C T 0.484902 6.0961e-05
9:8417661 T C 0.245681 -4.1849e-05
9:8418601 A G 0.179513 -1.2590e-04
9:8422386 A G 0.911511 6.7324e-05
9:8424510 A G 0.861069 1.4580e-04
9:8427156 T C 0.068121 -1.5713e-05
9:8428381 A G 0.067382 -5.2229e-05
9:8429758 T C 0.050075 6.5651e-06
9:8430033 T C 1.062046 4.0370e-05
9:8432783 A G 0.044444 -3.7158e-05
9:8435110 T C 0.658359 4.0368e-05
9:8435594 G T 0.031938 -6.7695e-05
9:8435887 C T 0.132177 -1.6859e-05
9:8436194 T G 1.134553 -1.1787e-05
9:8436476 C T 0.095779 1.0682e-04
9:8437141 C G 0.171077 5.6908e-05
9:8438993 C T 0.111485 -3.7102e-05
9:8441055 G A 0.813369 -1.7943e-04
9:8441863 C A 0.288619 -1.5870e-05
9:8444906 A G 0.023418 2.1216e-05
9:8450882 G A 0.769380 -2.2771e-05
9:8454265 T G 1.027618 3.2845e-05
9:8454566 C T 0.742696 -1.1540e-05
9:8456037 G C 0.102598 7.1973e-05
9:8458811 G A 0.517581 -3.5492e-05
9:8460277 C T 0.149619 1.1193e-05
9:8460860 C A 0.140376 3.6120e-05
9:8461268 G A 0.079456 3.1569e-05
9:8465189 T C 0.068242 2.8724e-06
9:8468593 T C 0.412804 -9.1456e-05
9:8473337 T G 0.112731 -8.4965e-05
9:8477093 C A 0.186452 3.2313e-05
9:8478578 G A 0.605073 -1.0855e-04
9:8485834 A G 0.183437 -6.1207e-05
9:8497250 C T 0.064516 6.2891e-05
9:8502071 A G 0.215320 -5.3959e-06
9:8513123 T G 0.211383 -2.3546e-05
9:8515924 A C 0.311920 -3.0522e-05
9:8518052 C G 0.090151 1.2409e-04
9:8518143 C T 0.303832 3.6778e-05
9:8519510 C T 0.090261 1.5436e-07
9:8522353 C T 0.094286 6.6832e-05
9:8524448 C T 0.864052 -2.3733e-05
9:8525870 A G 0.044110 -1.3214e-05
9:8526493 G A 0.202707 1.0668e-05
9:8530905 G A 0.077875 6.6219e-05
9:8533697 G A 0.337331 6.0269e-05
9:8542391 C T 0.624032 3.4817e-05
9:8547941 A C 0.042870 4.2705e-05
9:8548306 A C 0.323027 3.1555e-05
9:8550906 T C 0.088560 3.1386e-05
9:8551721 A G 0.160574 -1.2833e-05
9:8557158 T C 0.057580 2.1273e-05
9:8557264 A G 0.255123 1.8001e-05
9:8565148 A G 0.058118 -1.0185e-04
9:8567117 T G 0.775267 5.8662e-05
9:8571121 C T 0.065249 -1.9892e-05
9:8572845 A G 0.047018 -2.8482e-05
9:8585367 A G 0.033266 2.3067e-05
9:8590597 C T 0.032974 5.1829e-05
9:8592420 G T 0.034074 -3.2683e-06
9:8595416 T C 0.418608 1.6920e-05
9:8598568 G A 0.243084 -2.5475e-06
9:8602246 C A 0.026800 5.9259e-05
9:8602323 A G 0.248066 1.7963e-05
9:8620382 C T 1.080121 -1.0729e-04
9:8629920 C G 0.038956 5.8046e-06
9:8630084 G C 0.407809 4.5127e-05
9:8631468 G A 0.028459 1.6174e-05
9:8639187 C T 0.122306 6.4902e-05
9:8645448 C A 0.185573 4.4466e-05
9:8661349 C T 0.080534 -2.2061e-06
9:8662440 C T 0.265330 4.0499e-05
9:8664838 T G 1.249852 -5.4200e-05
9:8672042 G A 0.189094 6.3008e-06
9:8675954 A G 0.035677 -2.2226e-05
9:8678637 T C 0.027225 3.5214e-05
9:8682672 G A 0.266408 8.4670e-06
9:8688132 T C 0.398173 8.7849e-05
9:8695013 A G 0.053506 -7.3643e-05
9:8700396 G T 0.729778 -5.7517e-05
9:8702221 C A 1.370055 -1.5710e-05
9:8703152 C T 0.131898 -6.5859e-05
9:8710098 A G 0.220143 2.7489e-05
9:8714991 G A 0.987036 -1.2556e-04
9:8716797 T G 0.029702 -2.5128e-05
9:8718572 C T 0.257482 -6.1864e-05
9:8718832 T C 0.214719 -4.5361e-06
9:8724447 A C 0.037287 -1.1951e-04
9:8726153 C T 1.084545 -1.1029e-04
9:8732053 G A 0.058388 -2.4206e-05
9:8735082 A G 1.357808 2.3809e-06
9:8736622 C G 1.626028 -2.2945e-04
9:8739025 A G 0.023392 2.5722e-05
9:8739061 T C 1.093283 -2.9424e-05
9:8751486 C A 0.088116 8.7772e-05
9:8753396 A G 0.045509 4.7678e-05
9:8757976 G T 0.023298 6.4739e-06
9:8759490 C G 0.058368 9.4878e-05
9:8766370 C T 0.022801 9.2389e-06
9:8767412 T C 0.029984 -2.7773e-05
9:8773599 C T 1.413509 1.3537e-05
9:8775019 A G 0.023860 5.5546e-05
9:8778133 C T 0.261468 4.5537e-05
9:8779297 C G 0.332654 9.5145e-05
9:8783029 G C 0.865467 2.7498e-05
9:8785650 C A 0.161259 -4.7634e-05
9:8787128 A G 0.042386 -2.0620e-05
9:8792394 A G 0.025664 -3.6797e-05
9:8793053 A G 0.405106 8.9053e-05
9:8793156 G A 0.048079 -1.1288e-05
9:8794816 C G 0.190373 -5.5408e-05
9:8795072 A C 1.335991 2.5651e-05
9:8796449 T C 0.870826 -2.8426e-06
9:8797445 G T 0.073922 -2.2990e-05
9:8802178 T C 0.046054 -9.0385e-05
9:8803221 C G 0.227005 -2.5530e-05
9:8803388 A G 0.112667 -9.7745e-05
9:8804761 C T 1.423197 2.6257e-05
9:8808633 G C 0.035703 2.4686e-06
9:8809042 G A 1.486340 3.3471e-05
9:8810991 C T 0.137896 -1.4376e-05
9:8812415 T C 1.097051 7.6498e-05
9:8812871 C T 0.509421 -9.2140e-05
9:8812996 T C 1.734442 -1.2378e-05
9:8816665 C T 1.309278 8.1553e-06
9:8823081 C T 0.063860 4.7713e-05
9:8823379 T C 0.045174 -8.7129e-05
9:8830857 T C 0.828774 1.2147e-05
9:8832169 T C 1.028404 -6.3973e-07
9:8839965 A G 1.718535 8.6933e-05
9:8842591 C A 0.121193 1.7414e-05
9:8843207 C A 0.223181 -7.6614e-05
9:8844295 T C 0.036586 2.4021e-04
9:8848256 G A 0.494445 -6.7196e-06
9:8851248 A G 0.352807 2.1827e-04
9:8857245 T C 0.057326 8.2885e-05
9:8858488 A G 0.026362 -1.5870e-05
9:8859138 G A 1.181525 9.1730e-05
9:8864848 G A 0.113218 2.8223e-04
9:8867519 G A 1.594966 2.1968e-05
9:8870795 C G 0.074967 -1.5043e-04
9:8870869 T C 0.084140 1.6311e-05
9:8870985 C A 0.199669 3.9457e-04
9:8873659 C T 0.698106 -2.1873e-05
9:8873805 C T 0.032753 -4.2315e-05
9:8877233 A G 0.033094 4.6430e-05
9:8879118 T C 0.363034 3.2229e-05
9:8879472 G A 0.197254 -2.6574e-04
9:8884503 G C 0.456804 -9.7350e-06
9:8885088 G C 0.268722 9.1235e-05
9:8888244 G A 0.056262 -3.7303e-05
9:8889369 A C 0.213609 -2.2051e-04
9:8889419 A C 0.196397 8.9474e-05
9:8890385 A G 0.578857 3.5410e-05
9:8894013 A G 0.874091 -2.1655e-05
9:8894396 A G 0.106724 7.1492e-05
9:8895843 T C 0.225778 -9.5006e-05
9:8904256 C T 0.901180 4.9405e-05
9:8906136 C T 1.302300 4.3163e-05
9:8907666 T G 0.435346 8.1286e-06
9:8915142 C T 0.566160 3.4032e-05
9:8918851 T C 0.023791 -1.0970e-04
9:8921130 A G 0.322005 -3.5067e-05
9:8923715 C T 0.314877 1.3377e-05
9:8924538 T C 1.192363 6.1311e-05
9:8925738 T G 0.666486 -2.4659e-05
9:8926956 C T 0.841455 4.1804e-05
9:8931671 G T 0.677726 -9.4704e-06
9:8933266 G T 0.071611 6.9650e-05
9:8938579 G C 0.315831 -6.6183e-05
9:8941556 G A 0.953300 1.5411e-04
9:8942258 G T 0.035476 -1.4797e-04
9:8945265 T C 0.398020 8.4402e-05
9:8950040 T C 0.042065 1.2582e-04
9:8950519 C T 0.723666 -2.5475e-05
9:8951031 A G 0.032454 1.6038e-04
9:8953340 C T 1.731106 1.8665e-04
9:8955536 G A 0.033645 5.2571e-05
9:8956534 T C 1.899417 5.0248e-06
9:8958023 T C 1.932725 -7.6013e-05
9:8960195 G A 0.136705 8.9494e-05
9:8961552 C A 0.066210 1.2340e-05
9:8974353 C T 0.980065 1.6667e-04
9:8981295 A G 0.035898 4.4671e-05
9:8982308 A G 0.396725 5.7807e-05
9:8986723 G C 0.029176 -1.6960e-04
9:8995332 G A 0.048664 -6.9028e-05
9:8995470 A G 0.038027 5.2797e-06
9:8995607 G A 0.091874 -2.4397e-05
9:8995956 A G 0.143011 -5.5821e-05
9:8997520 C T 0.100177 -6.8473e-05
9:8999510 T C 0.318723 2.9699e-05
9:9000033 A C 0.689638 -4.3801e-05
9:9000709 C A 1.261345 -4.9538e-05
9:9000961 T C 0.024434 -3.4104e-06
9:9001207 C T 0.703514 -6.2419e-05
9:9001721 A G 0.286756 -6.3794e-05
9:9001759 A G 0.083276 2.8393e-06
9:9004339 C T 0.169863 1.1862e-05
9:9004839 T G 0.095565 1.5839e-06
9:9006519 G C 1.705925 -4.8308e-04
9:9011979 G A 0.680063 -2.4791e-04
9:9014415 C G 0.793333 -7.6079e-06
9:9016645 A G 0.138094 -1.3837e-05
9:9016814 T C 0.047576 6.1285e-05
9:9016897 A G 0.776416 -2.8540e-05
9:9017136 T C 1.979821 1.0373e-04
9:9020223 C T 0.455350 -6.2154e-05
9:9022772 A G 0.248790 5.8721e-05
9:9025259 A G 0.051695 1.7075e-04
9:9025443 C T 0.057489 -4.7442e-05
9:9027919 T C 0.202960 -5.8091e-05
9:9028540 A G 0.031403 8.5905e-05
9:9028942 C T 0.311683 2.6810e-05
9:9030175 G A 0.179149 7.9966e-05
9:9031048 T C 0.034687 1.4540e-08
9:9032560 C T 0.588419 -7.6801e-05
9:9033781 C A 0.730801 -1.8768e-05
9:9037294 A G 0.101407 5.5280e-06
9:9038481 T C 0.048615 -8.7235e-06
9:9038508 G T 0.071283 -4.0631e-05
9:9041652 C G 0.022061 -6.9333e-05
9:9042311 T C 1.369785 9.8451e-06
9:9042359 C T 0.073792 -1.4898e-06
9:9050106 A G 0.229637 2.8297e-05
9:9054313 C T 1.051964 -2.1015e-05
9:9056791 T C 0.237576 4.0237e-05
9:9058949 T A 0.032292 2.0651e-06
9:9061819 A G 0.656223 -4.0520e-05
9:9064330 C T 0.787815 -3.6538e-05
9:9065718 G A 0.134835 7.5647e-05
9:9065910 T C 0.045476 7.8728e-05
9:9068153 T C 0.048654 1.0802e-05
9:9069548 T G 0.812198 3.0729e-05
9:9069573 A G 0.107863 7.5345e-05
9:9071242 G A 0.083020 4.4478e-05
9:9071708 T C 0.118301 -4.7287e-05
9:9071742 C G 0.040445 2.0051e-05
9:9073326 A G 0.052740 7.3102e-05
9:9077607 T G 1.553096 1.3345e-04
9:9079698 A C 1.197092 2.0948e-04
9:9087549 T C 1.424726 1.7975e-04
9:9101611 A G 0.088067 -4.8386e-05
9:9104869 G A 0.186647 6.1398e-06
9:9105380 C A 0.033253 -3.6656e-06
9:9106354 A G 0.216196 7.5264e-05
9:9109538 T C 0.164358 1.4779e-05
9:9130794 A G 0.449494 3.7912e-05
9:9135358 T C 1.207637 3.3569e-04
9:9139214 C G 0.053474 4.7211e-05
9:9139360 A G 1.118645 1.4796e-06
9:9139951 T G 0.093017 -4.0239e-05
9:9141261 T G 0.277710 -4.0484e-05
9:9145908 T C 1.036031 3.1159e-05
9:9149387 G A 0.281738 -7.6962e-05
9:9149948 A G 1.360256 3.0989e-06
9:9151355 T C 0.145377 4.5430e-04
9:9155069 T C 0.046749 -1.7877e-05
9:9155502 G T 0.035119 6.5794e-05
9:9161898 C T 0.791181 8.5395e-06
9:9162858 T C 0.032597 -9.3211e-06
9:9164232 G A 0.087158 -4.0362e-05
9:9164473 G A 1.540460 1.0295e-05
9:9165730 G A 0.095815 -7.8639e-05
9:9165775 C G 0.063159 9.7351e-05
9:9165805 G T 0.340716 -1.0466e-04
9:9172356 G A 0.169097 1.8249e-05
9:9173692 G A 0.251429 6.0544e-06
9:9182216 A G 1.116957 -7.1014e-05
9:9183809 T C 0.096246 1.1241e-04
9:9187451 C T 0.755361 8.8784e-06
9:9189356 T C 0.439381 1.8608e-05
9:9190199 A G 0.139113 6.7388e-06
9:9191014 C T 0.595907 7.3369e-06
9:9191661 C T 0.559944 5.5911e-06
9:9194687 C T 0.164141 -1.7520e-05
9:9196692 C T 0.264266 -4.5974e-06
9:9197160 C T 0.323978 -1.4429e-05
9:9197324 A G 0.351349 -1.1666e-04
9:9202950 T C 0.041085 3.5237e-05
9:9215842 G T 0.517376 2.0333e-05
9:9218633 C G 0.052633 9.0680e-06
9:9222770 T C 0.034944 -3.3152e-05
9:9230415 G A 1.876402 6.1268e-05
9:9231566 G T 0.280556 2.6059e-05
9:9254658 T C 0.112066 2.0390e-04
9:9259904 A G 0.210075 -2.5817e-05
9:9260262 C G 0.098203 -2.3314e-05
9:9261737 A G 0.302511 -9.9755e-06
9:9276887 T C 0.097278 -2.5096e-05
9:9283994 T C 0.025564 2.3208e-05
9:9292356 T G 0.032324 -3.7577e-05
9:9294304 T C 0.354537 2.2654e-04
9:9297702 A G 0.033230 -2.1950e-06
9:9300845 T C 1.435343 -3.4319e-05
9:9305242 T G 0.037544 -2.1584e-05
9:9309847 A G 0.322381 -6.7782e-06
9:9315686 G T 0.082316 1.6147e-04
9:9317368 G A 0.207443 -1.2794e-04
9:9321951 C A 1.461312 -5.7454e-05
9:9322386 A G 0.078320 -8.3963e-06
9:9330061 C T 0.186150 -4.1078e-05
9:9340127 C T 0.287713 7.2585e-06
9:9345787 T C 0.026664 1.0040e-05
9:9348547 G T 0.033811 6.0638e-05
9:9348853 C T 0.593450 1.9674e-05
9:9349679 A C 0.100482 9.0263e-06
9:9351060 T C 0.026586 3.2382e-07
9:9351920 C T 0.131531 1.0026e-05
9:9356036 T C 0.175732 2.3127e-05
9:9357444 G A 0.287561 1.6683e-05
9:9357471 G T 0.283416 1.1043e-05
9:9377309 G T 0.038180 2.5968e-05
9:9377679 C A 1.134867 -2.2938e-04
9:9378815 T G 0.475837 4.4339e-06
9:9393484 T C 0.036187 2.0827e-05
9:9398459 C T 0.555283 -2.3974e-05
9:9398971 T G 0.069586 2.0502e-05
9:9404584 C T 1.759094 -4.7899e-05
9:9404773 C T 0.046976 -2.9545e-05
9:9412518 T C 0.434483 -5.8676e-05
9:9420777 A C 0.116785 -3.0765e-05
9:9421891 A G 1.640666 -3.4444e-06
9:9422859 C A 0.240348 -2.7895e-05
9:9423378 A G 0.104698 3.2574e-06
9:9432198 C G 0.307795 1.7568e-05
9:9433008 G A 0.124591 -6.8923e-05
9:9433131 G A 0.895042 -3.3719e-05
9:9436444 G C 0.884454 -4.4568e-05
9:9438622 T C 0.195349 -1.8751e-08
9:9441229 G A 0.627741 1.3919e-05
9:9445314 C A 1.063386 1.8260e-05
9:9448103 G A 0.027810 5.0256e-06
9:9457189 C T 0.244379 -7.1461e-05
9:9459009 C T 1.014142 9.5676e-07
9:9461175 A G 0.213648 6.9664e-05
9:9465841 G A 1.701196 -9.3115e-05
9:9477435 G T 1.465340 -7.2716e-06
9:9479554 G A 0.246047 2.3339e-05
9:9480284 C T 0.241890 -8.7597e-05
9:9481247 C G 0.391094 -5.9666e-05
9:9484435 A C 0.036924 2.6427e-05
9:9498171 T C 0.129908 -3.3887e-05
9:9504580 G T 0.123498 3.4253e-06
9:9506817 C T 1.300200 -2.1757e-05
9:9508784 A C 0.087093 -1.1290e-05
9:9515401 A C 0.858531 3.6639e-05
9:9517454 C A 0.031717 4.6516e-05
9:9531084 A C 0.380779 4.3147e-05
9:9533062 C T 0.425197 2.1711e-05
9:9540483 G A 0.532115 3.4863e-05
9:9541102 C T 0.040890 3.3175e-05
9:9547192 T C 0.052046 3.3157e-06
9:9553037 C T 0.138581 -1.8491e-05
9:9554800 C T 0.047781 -8.1230e-05
9:9556992 C T 0.253694 -1.4121e-05
9:9557973 A G 0.125650 2.7862e-05
9:9560151 T C 0.676613 1.7064e-06
9:9563486 G A 0.085071 1.0143e-04
9:9563951 G A 0.042458 3.0650e-06
9:9564031 C T 0.122936 7.0914e-06
9:9566956 A C 0.185894 9.0073e-06
9:9567032 C T 0.067950 2.3973e-05
9:9588336 G A 0.727844 2.5245e-05
9:9599193 C T 0.215992 -2.3112e-05
9:9601580 G A 0.251922 -8.0421e-05
9:9616333 A G 0.089067 -3.4171e-05
9:9617488 C A 0.086918 4.5796e-05
9:9629920 G A 0.180811 -7.0293e-05
9:9633698 G T 0.294627 -7.9143e-06
9:9635801 A G 0.040689 -4.8762e-05
9:9637042 T C 0.186085 -5.3060e-05
9:9640335 G T 1.074652 1.1076e-04
9:9641177 A G 0.047148 -4.1988e-05
9:9652234 C G 0.203703 3.8367e-05
9:9667476 C T 0.031737 6.6651e-05
9:9683033 G A 0.780302 -2.3301e-05
9:9687742 C T 0.211204 -1.6717e-05
9:9688265 G T 0.056580 -4.4213e-05
9:9695050 T C 0.099739 2.0647e-04
9:9704501 T C 0.140337 -4.6998e-05
9:9713343 C T 0.037404 -1.0711e-05
9:9722779 C T 0.172259 -4.6716e-05
9:9724976 A G 1.073169 1.5692e-05
9:9726774 G A 0.596787 -6.7614e-05
9:9732148 T C 0.020367 -1.3662e-05
9:9744169 A G 0.772700 -3.6471e-05
9:9744225 C A 0.107973 -9.2742e-05
9:9749627 A C 0.868823 -4.1782e-06
9:9754840 T C 0.088629 -1.6299e-05
9:9756334 T G 1.895983 6.6185e-05
9:9759390 A G 0.108694 -1.2716e-04
9:9759544 G T 0.026278 7.8548e-05
9:9771657 T C 0.024690 4.8061e-06
9:9771815 G T 0.587303 -3.5059e-05
9:9772611 G T 0.818832 2.0464e-05
9:9776856 G C 0.119307 6.9179e-05
9:9778552 C T 0.783615 2.8177e-05
9:9782277 A G 0.853208 5.9880e-05
9:9783275 A G 0.620335 4.2142e-05
9:9783919 T C 0.197371 -6.1011e-05
9:9786586 G C 1.241572 -3.5681e-05
9:9796577 C A 0.099667 -1.5872e-05
9:9799050 A G 0.110002 -2.8425e-05
9:9801733 G A 0.042980 4.4834e-05
9:9801755 A G 1.028167 -1.9724e-04
9:9802779 C T 0.050832 1.6140e-04
9:9812684 C T 0.062990 4.8253e-05
9:9815322 C G 0.061800 6.6767e-05
9:9816063 A G 0.240754 -5.3134e-05
9:9818094 C T 0.774644 -1.3447e-05
9:9824421 T C 0.047849 -5.6506e-05
9:9829785 C T 0.048300 -4.3845e-05
9:9836246 A C 0.098054 7.1633e-06
9:9845602 A G 0.387669 1.9703e-05
9:9852432 C T 1.680943 4.4327e-06
9:9855408 A C 0.071449 4.3587e-05
9:9858820 C T 0.119083 1.2978e-05
9:9859469 T C 0.087843 -6.3332e-06
9:9859571 C A 0.084195 7.4767e-06
9:9859750 G T 0.175530 -4.0521e-05
9:9860780 C T 0.024466 -1.0319e-05
9:9863227 G T 0.360821 -1.2496e-05
9:9867163 G T 0.060105 9.0029e-05
9:9874252 A G 0.036817 -2.4999e-05
9:9876907 G A 0.057427 -6.2240e-05
9:9878633 C A 0.080563 -1.5033e-05
9:9880755 G A 0.036830 -2.8586e-05
9:9881918 C T 0.039877 -4.4773e-05
9:9883425 T G 0.047570 -2.2465e-05
9:9884561 T C 0.030711 -2.2590e-05
9:9886326 A G 0.255486 -2.8879e-05
9:9886403 C A 0.299969 -6.8913e-05
9:9888702 T C 0.034447 3.6445e-06
9:9890962 T C 0.463896 -4.3728e-05
9:9893071 A G 0.442127 2.1731e-05
9:9894599 C G 0.029247 3.6798e-05
9:9894738 C T 0.403405 8.0611e-06
9:9894806 T C 0.028666 -9.0758e-05
9:9896256 A G 1.803583 -6.8847e-05
9:9896494 G T 1.440221 -7.5898e-05
9:9898870 G T 0.375848 3.6910e-05
9:9904274 A G 0.163047 1.0032e-05
9:9904481 C T 0.107525 -1.3819e-05
9:9905096 C T 0.044253 5.5762e-05
9:9906396 G A 1.636995 -3.3033e-05
9:9906906 G C 0.275551 1.1796e-05
9:9906970 T C 1.062497 8.5556e-05
9:9907092 C G 0.074915 -3.4980e-05
9:9908296 G A 0.335435 -2.7903e-05
9:9908821 T C 0.333212 4.2325e-04
9:9909119 A G 0.393924 -4.3166e-05
9:9909128 A G 0.085493 -3.4856e-05
9:9909232 C T 0.076895 -6.8209e-05
9:9909390 C G 0.022986 2.2012e-05
9:9909945 C T 0.027229 1.9511e-05
9:9910123 A G 0.641552 2.9425e-05
9:9910365 T G 0.075993 3.1430e-06
9:9910993 C T 1.243762 -1.1719e-05
9:9912827 C A 1.669384 6.7818e-05
9:9913444 T C 0.247352 1.8958e-04
9:9914448 T C 0.287337 -6.9650e-05
9:9915288 G A 0.050218 5.3246e-05
9:9918634 A G 1.955689 -2.9645e-06
9:9918787 C A 0.028105 -4.8776e-05
9:9919035 T C 0.990240 1.1845e-05
9:9919631 T C 0.154310 -1.1343e-04
9:9919790 G T 0.067148 2.8607e-05
9:9919941 A G 0.471131 9.1671e-05
9:9920242 G T 0.053120 -3.3196e-06
9:9927547 A G 0.114445 8.4506e-08
9:9929116 C T 0.055301 -2.4008e-05
9:9929998 G C 0.052604 4.6368e-05
9:9937960 G A 0.603986 3.5410e-05
9:9940404 G A 0.659368 5.1443e-05
9:9948996 T G 0.044087 4.4093e-05
9:9951874 G A 0.052474 5.7331e-05
9:9953104 C G 0.028189 -2.7699e-05
9:9953234 G T 0.064035 -1.2352e-04
9:9955463 T C 0.046817 3.5561e-05
9:9959548 A G 0.033694 -7.0658e-05
9:9961495 T G 0.484286 3.9535e-05
9:9964131 A G 0.078440 4.0368e-05
9:9967081 T G 0.022863 -1.0571e-06
9:9968339 A C 0.282630 -3.8247e-05
9:9969144 A C 0.050361 1.8980e-05
9:9969896 T C 0.419439 -4.1991e-04
9:9969965 G C 0.139710 5.9967e-05
9:9971262 G C 0.832529 -1.4325e-05
9:9975847 A G 1.607738 -2.9026e-06
9:9978798 A G 0.044691 3.7967e-05
9:9982967 C A 1.755695 -1.6495e-04
9:9990812 C T 0.634512 -1.1761e-05
9:9992268 G A 0.038751 -1.7765e-05
9:9993972 A G 0.246135 -1.3745e-04
9:9995469 T C 0.055499 1.8616e-05
9:9998464 T C 0.032380 9.5127e-06
9:10011536 C T 0.076597 -2.8468e-05
9:10013742 A G 0.104851 4.3236e-05
9:10024245 G A 1.116036 2.0795e-06
9:10027535 C T 0.033960 9.6658e-05
9:10030458 A G 0.550746 -2.8616e-05
9:10031779 A G 0.279560 -6.9394e-06
9:10040342 C A 0.029069 -5.1103e-05
9:10040378 A G 0.195836 -9.9053e-05
9:10043014 G T 0.065642 -5.8536e-06
9:10043190 C T 0.033717 2.8672e-05
9:10044824 G A 0.159873 -9.2964e-05
9:10044857 T C 0.644171 4.2033e-05
9:10057920 C T 0.101725 -3.2945e-07
9:10072647 A G 1.433253 -2.4349e-06
9:10075983 A G 0.047187 1.0946e-04
9:10077180 A C 0.517126 1.4850e-05
9:10087393 G T 0.544335 -3.3293e-05
9:10089848 G A 0.419942 4.1133e-05
9:10095897 T C 0.057482 -4.0579e-05
9:10098543 G A 1.074844 -9.1454e-06
9:10105246 T C 0.233983 -4.4461e-05
9:10109957 C T 0.031188 -8.8108e-05
9:10110644 A G 0.082974 4.2233e-05
9:10114076 G C 0.062072 5.4897e-05
9:10117294 C T 0.051338 1.4541e-05
9:10119712 T C 0.243357 3.7015e-05
9:10124920 T C 1.546711 1.2426e-05
9:10133062 C T 0.125286 -3.4699e-05
9:10136079 T C 0.235856 5.1105e-05
9:10144327 C A 0.133482 5.7278e-05
9:10146521 T G 0.136938 -2.8509e-05
9:10146941 A G 0.064022 -3.9679e-06
9:10148146 G T 0.138003 8.1761e-05
9:10148779 T C 1.343008 -1.2970e-06
9:10157085 C T 0.339554 4.5915e-05
9:10164807 G T 0.410604 -5.2006e-05
9:10172120 A G 0.029890 1.9861e-05
9:10175169 C T 0.300758 -2.9317e-05
9:10176939 C T 0.059793 1.9127e-05
9:10181476 G C 0.088220 -2.8482e-05
9:10190864 C G 0.031672 -1.4653e-05
9:10192290 C A 0.840874 -1.8569e-05
9:10197122 A G 1.817897 5.6842e-05
9:10203246 A G 0.229692 1.9855e-05
9:10212611 T G 0.285380 1.4414e-05
9:10213455 G T 0.177033 -3.5724e-05
9:10222219 T C 0.058219 1.9819e-05
9:10226620 A C 1.742485 -4.1700e-05
9:10231672 C T 0.036252 2.7075e-05
9:10236249 A G 0.992626 -5.9105e-05
9:10236629 G A 0.094065 8.5051e-05
9:10237302 T C 0.228368 1.8502e-05
9:10250280 G A 0.052932 -3.4441e-05
9:10250307 T C 1.404752 -3.9258e-05
9:10251460 T G 0.092413 -1.0619e-05
9:10258200 G A 0.378945 5.3685e-06
9:10260263 T C 1.643042 -2.0231e-05
9:10260743 C T 0.114225 -2.9574e-06
9:10266271 T C 0.282312 6.1688e-05
9:10266719 G A 0.090524 9.6359e-07
9:10269025 T C 0.029163 -4.8428e-05
9:10276812 A G 0.132255 1.4038e-05
9:10277319 A C 0.564709 1.5594e-05
9:10277548 G A 0.034632 -2.6343e-05
9:10277963 T C 0.040338 5.8304e-05
9:10278660 T C 0.319525 2.7229e-05
9:10278751 A G 0.212542 -1.1335e-05
9:10282919 T C 0.431601 1.5017e-04
9:10283245 C T 0.103449 -1.7771e-05
9:10290234 G A 0.065970 9.7332e-05
9:10292529 T A 0.051241 6.4602e-05
9:10320595 C T 0.026888 -5.9409e-05
9:10322961 C T 0.411795 5.7549e-05
9:10324297 A C 0.041302 1.0043e-04
9:10330727 C G 0.478911 7.7395e-05
9:10348518 T C 0.312579 2.3799e-06
9:10354770 C T 0.063023 1.1555e-04
9:10356340 C T 0.268184 -1.0577e-05
9:10356509 G A 0.439309 1.4707e-05
9:10358103 G A 0.048329 1.3923e-04
9:10360223 G C 0.358795 6.2385e-06
9:10361153 C A 0.273042 1.3845e-05
9:10361438 C G 0.646427 3.6825e-06
9:10363043 G C 1.385511 -4.2415e-05
9:10365636 C T 0.114393 -3.7354e-05
9:10369118 C T 0.220039 -7.4915e-06
9:10369673 T C 0.057252 -2.8832e-04
9:10371281 A G 1.498207 -5.9457e-05
9:10372027 A G 0.034480 5.5707e-05
9:10372532 G T 0.170298 -4.1114e-05
9:10372700 C A 0.075324 -1.1768e-04
9:10373873 C T 0.074406 -2.6019e-05
9:10382986 A G 0.043451 3.4738e-05
9:10394910 G A 1.719087 -1.4233e-04
9:10396754 T G 0.039832 -4.0521e-04
9:10403105 C T 0.149353 1.3687e-05
9:10416736 A G 1.619137 -1.2830e-04
9:10434956 A C 0.080433 -1.5793e-06
9:10438983 T G 0.048034 2.3982e-05
9:10445182 A G 0.156137 -1.9065e-05
9:10446618 C T 0.175650 8.6613e-06
9:10448624 T C 0.555455 -3.2635e-05
9:10451672 C T 0.246742 -1.0075e-05
9:10451841 T C 0.038566 4.7284e-05
9:10461507 A C 1.183843 5.1326e-05
9:10462560 C T 1.214057 -4.7123e-05
9:10463303 G T 1.485522 2.6361e-05
9:10463662 C T 0.038719 -4.9354e-05
9:10463726 T C 0.146779 4.3409e-06
9:10465773 C T 0.464169 2.0583e-05
9:10466253 T C 0.262033 2.8091e-05
9:10467074 T C 1.669959 9.8384e-06
9:10468748 T G 1.141310 1.1925e-05
9:10479902 T C 0.929979 -5.5219e-06
9:10480030 C T 1.328895 4.0295e-05
9:10480040 T C 0.168052 8.2957e-06
9:10481205 T C 0.288622 -4.7523e-05
9:10486731 C T 0.037628 4.0028e-05
9:10487130 T C 1.437407 -8.1928e-07
9:10487610 T C 0.053289 8.6359e-06
9:10490935 G C 0.423399 -1.9002e-05
9:10494095 A G 0.342073 -1.1398e-05
9:10497345 A G 1.618478 -1.0157e-04
9:10498582 G C 0.730862 -3.1450e-05
9:10502487 T C 0.069320 -2.2951e-05
9:10504220 C G 0.092140 7.1873e-05
9:10504659 G T 0.025804 -8.3451e-06
9:10504752 T C 0.203077 -1.6926e-05
9:10512307 C T 0.531235 9.9572e-06
9:10512584 T C 0.596855 -1.0641e-04
9:10518177 C T 0.694231 -5.4496e-05
9:10522007 T G 0.425405 2.7089e-05
9:10524338 G T 0.214142 -7.8961e-06
9:10531820 A G 0.164177 1.2099e-05
9:10539852 C T 0.051062 3.0893e-05
9:10543846 G A 0.166520 3.5613e-05
9:10555820 C T 0.078255 -5.6286e-05
9:10562824 C A 0.666502 -8.9362e-04
9:10569571 A G 0.390782 -2.0161e-05
9:10581604 C T 0.029157 3.1151e-06
9:10582847 T G 0.446343 -7.2279e-04
9:10592031 T C 0.185865 6.2799e-05
9:10594635 C T 0.688327 5.3676e-05
9:10596033 T C 0.103371 -3.7670e-06
9:10598221 A G 0.261634 -2.0722e-04
9:10603449 T C 0.694253 -3.5571e-05
9:10607960 T G 1.904328 -6.8621e-06
9:10610091 T C 0.126828 2.4384e-05
9:10611282 C T 0.968873 -5.5109e-05
9:10611942 G C 0.088005 -9.3886e-05
9:10611985 A G 0.205904 2.1575e-05
9:10615280 A C 1.670936 -3.4689e-05
9:10615489 G A 0.182810 1.8822e-05
9:10619518 C A 0.137331 4.6992e-06
9:10620335 C A 0.486996 2.7236e-05
9:10621216 T C 0.218566 1.6250e-05
9:10626347 T C 0.264571 2.0793e-06
9:10638135 A C 0.187205 6.6150e-05
9:10639741 C A 0.076950 4.9665e-05
9:10643006 A G 0.049449 2.0369e-05
9:10650558 T C 0.167383 -3.7949e-05
9:10652171 A C 0.117152 3.1773e-05
9:10652338 C T 0.029624 -4.1323e-05
9:10656795 T C 0.303497 -1.6454e-06
9:10656839 A G 0.033594 -1.2133e-05
9:10661677 A G 0.467567 1.1102e-05
9:10665284 G A 1.716399 -1.2479e-05
9:10671290 T C 0.685565 -1.6143e-05
9:10675420 T C 0.048183 1.4066e-05
9:10675442 A G 1.895042 1.9002e-05
9:10675474 A C 0.822474 -1.3948e-05
9:10675827 C T 0.082835 2.5292e-05
9:10676462 C T 0.071449 -7.7607e-05
9:10678556 T C 0.413541 3.1325e-05
9:10679109 A G 0.587968 -1.5024e-05
9:10680025 T G 1.929603 5.5317e-05
9:10681096 C T 0.067525 -3.0270e-05
9:10682391 C T 1.772528 5.6593e-05
9:10683423 G T 0.421383 -8.3491e-06
9:10684803 A C 1.828371 -4.1160e-05
9:10684841 A G 0.888356 2.9059e-05
9:10688320 G A 0.317951 -8.4142e-05
9:10692286 C T 0.132284 -9.4866e-05
9:10695314 A C 0.099125 1.2633e-04
9:10695482 A C 0.365206 -4.9808e-05
9:10699401 A C 1.389052 9.9179e-06
9:10718437 A C 0.077090 -4.4883e-06
9:10721420 C G 0.361252 -9.2965e-05
9:10725098 A G 0.554391 -5.4995e-06
9:10725243 G A 0.078878 5.1159e-05
9:10725719 A G 0.109638 4.6713e-05
9:10738492 A G 1.887025 -4.2261e-05
9:10740440 T A 0.121131 -4.1696e-05
9:10744474 G T 1.336575 -2.1857e-05
9:10753385 T G 0.363833 -3.9006e-05
9:10758044 C T 1.868833 -2.3653e-06
9:10759347 G A 0.570493 8.8450e-07
9:10761108 C T 0.879333 -1.5013e-04
9:10773234 C T 0.040682 -1.3905e-06
9:10773566 A G 0.117201 -1.0020e-04
9:10773858 G A 0.259978 -1.8031e-05
9:10774031 G A 0.042665 1.5046e-04
9:10786251 C T 0.442630 3.5609e-05
9:10790825 C A 0.036966 -8.9836e-06
9:10796556 A G 0.040345 -7.2996e-07
9:10799541 C T 0.027995 1.2407e-06
9:10804577 A C 0.099632 -2.8186e-05
9:10809784 C G 0.140327 -6.6809e-06
9:10811628 C T 0.080521 4.0086e-05
9:10811797 A G 0.145163 -1.9465e-06
9:10816879 T G 0.418816 1.2425e-05
9:10819554 T C 0.527545 -2.1128e-05
9:10823654 T G 0.069177 -3.1439e-05
9:10831667 A C 0.109301 -1.0683e-04
9:10837802 G A 0.065996 -5.7313e-05
9:10855148 A G 0.263639 -1.3843e-04
9:10855887 G A 0.157192 -2.0283e-05
9:10857372 C A 0.076493 2.1063e-05
9:10867601 A G 0.516935 -8.8079e-05
9:10869473 C G 0.095003 1.0587e-05
9:10870427 C T 0.254409 -1.8400e-05
9:10874158 G A 0.077070 2.7896e-05
9:10875959 G A 0.078125 1.4235e-05
9:10878846 T C 0.188783 1.9153e-05
9:10879518 G T 0.799416 3.2024e-05
9:10879676 T C 0.125679 -1.7763e-04
9:10880887 A C 0.447093 2.0222e-05
9:10888875 C G 0.877340 1.0434e-05
9:10904788 A G 0.065960 1.6711e-05
9:10906058 A C 0.055574 -2.0762e-05
9:10915323 G A 0.772151 6.2258e-05
9:10916021 A G 0.101352 -1.2770e-05
9:10917884 G A 0.265535 4.0773e-05
9:10918555 A G 0.023360 4.6785e-05
9:10920420 G A 0.084753 2.3033e-05
9:10921318 C T 1.167452 6.5584e-05
9:10924688 T C 0.126506 -3.1422e-05
9:10928314 C T 0.958445 9.0061e-05
9:10931959 T G 0.882234 -6.2823e-06
9:10937761 C T 0.888875 -3.5576e-05
9:10947717 G C 0.264766 6.0718e-06
9:10953884 C G 0.076288 9.0257e-05
9:10957080 T C 0.053506 6.4109e-05
9:10957126 G A 0.094318 6.8408e-05
9:10957311 C T 0.701573 9.8882e-07
9:10960011 G C 0.125802 -1.2276e-05
9:10964646 T C 0.022104 3.0578e-05
9:10975456 A C 0.698872 -4.1223e-05
9:10979914 G A 0.072173 3.0850e-05
9:10991759 C T 0.302751 -1.5477e-06
9:10992116 C T 0.773771 -1.3236e-05
9:10997696 C A 1.980097 -1.1994e-05
9:10998220 G A 0.073296 -3.5289e-05
9:10999517 A G 0.102413 5.5768e-05
9:11003143 T C 0.703760 -2.5444e-05
9:11006068 C T 0.930242 -3.9207e-05
9:11012612 T G 0.069826 5.3898e-06
9:11019168 G A 0.021688 6.7561e-05
9:11023192 C A 0.076765 -3.7528e-05
9:11039352 G A 0.055921 -2.6205e-06
9:11039639 C T 0.699291 5.4137e-05
9:11066449 A C 0.059488 1.3761e-05
9:11068072 T C 0.169909 -2.2666e-05
9:11071981 A G 0.392840 -4.3859e-05
9:11080045 T G 1.137279 1.1582e-05
9:11084149 G A 1.189305 1.4646e-05
9:11087352 A C 0.059667 1.4671e-06
9:11094489 A C 1.364702 1.2869e-05
9:11098027 A C 1.411643 2.4062e-05
9:11100027 T C 0.057154 -5.9274e-05
9:11100333 T G 0.053841 4.5679e-05
9:11104654 C G 1.761583 -1.0102e-04
9:11108113 G A 1.493604 6.0097e-05
9:11111007 A G 0.052805 -1.9678e-05
9:11113864 G A 0.021019 -1.2728e-05
9:11117514 T C 1.820195 -7.2391e-06
9:11124108 G A 1.275366 2.5248e-05
9:11126656 G A 0.077583 -3.0008e-05
9:11130009 G A 0.237596 1.4424e-04
9:11131865 A C 0.044499 -1.6311e-05
9:11134674 A C 0.965102 3.9716e-05
9:11141424 A G 1.538201 2.5583e-05
9:11144781 G A 0.950596 6.7347e-05
9:11157747 T C 0.030549 2.6582e-06
9:11164177 G A 0.209517 2.9373e-05
9:11170110 A G 0.081647 4.1816e-05
9:11186134 C G 0.058534 -1.6863e-05
9:11201804 C A 0.025067 -1.1077e-05
9:11218499 A C 0.367403 -1.0460e-04
9:11225906 T C 0.927922 2.4867e-03
9:11251894 T C 0.065214 -2.4697e-05
9:11252968 T G 0.241984 2.8100e-05
9:11255090 G A 0.040296 1.4607e-04
9:11255243 G A 0.095464 -2.8586e-05
9:11262339 C T 1.540544 6.0483e-07
9:11262531 C T 0.389760 1.9045e-06
9:11264754 C T 1.426995 2.4392e-04
9:11267757 A G 0.143563 2.0844e-05
9:11274294 G A 0.098694 -7.6256e-05
9:11274773 T C 0.028803 -5.5298e-05
9:11275596 G C 0.037381 5.2759e-05
9:11275771 T C 0.067359 5.0075e-05
9:11284810 C T 0.042140 2.1420e-06
9:11315721 A G 0.096136 -9.6533e-05
9:11324683 C A 0.375482 4.4484e-05
9:11328136 G C 0.099658 -6.2881e-05
9:11343385 G A 0.265210 -1.0672e-05
9:11348631 T C 0.138483 -3.8916e-05
9:11357320 A C 0.103948 6.4322e-05
9:11357946 C T 0.031782 2.5854e-05
9:11362671 T C 0.567779 -3.2642e-05
9:11366995 T C 0.036411 -2.7169e-05
9:11374988 T C 0.052640 3.0762e-05
9:11376465 C T 0.082277 -2.1233e-05
9:11381601 T C 0.028533 -6.3309e-05
9:11391869 A G 0.069888 3.2839e-05
9:11393939 A G 0.137769 -2.8457e-05
9:11397707 T C 0.025252 -1.4753e-05
9:11404794 T C 0.136610 -2.1005e-05
9:11405094 T C 0.080238 -1.3273e-04
9:11409578 A C 0.049228 -7.0124e-05
9:11414516 A G 0.370259 3.4894e-05
9:11419021 C T 0.031617 8.2022e-06
9:11427601 C T 0.948435 -4.7496e-05
9:11432783 A C 0.020296 -2.9140e-06
9:11444251 T C 1.331781 6.8468e-05
9:11448773 A G 0.449517 1.2816e-04
9:11449346 T C 0.446732 -1.0563e-04
9:11453713 C T 0.088645 2.7685e-06
9:11469128 G A 0.037365 -2.5446e-05
9:11491105 G T 0.044292 -8.0523e-06
9:11496538 G A 0.083477 -1.1889e-05
9:11501589 G T 0.240971 -2.7685e-05
9:11504455 A G 0.040238 2.3207e-05
9:11552089 T C 0.074350 -2.7951e-05
9:11556256 C T 1.896788 4.7506e-05
9:11559230 G A 0.046456 9.0705e-05
9:11563084 G A 0.456210 1.4239e-04
9:11565506 C T 0.329833 3.5754e-05
9:11573502 A G 0.058076 -2.6554e-05
9:11584217 T C 0.034191 -1.2302e-04
9:11598491 A G 0.774238 -4.6658e-05
9:11598861 G T 0.139795 6.2863e-05
9:11601119 A G 0.038835 -1.7378e-04
9:11613940 A C 0.090053 -4.8315e-05
9:11617265 C T 1.597017 -1.2310e-05
9:11624106 G T 0.194625 6.1819e-06
9:11626108 C T 1.824077 5.0081e-05
9:11644247 A G 0.314640 3.0968e-05
9:11645495 A G 0.857262 7.1235e-05
9:11645851 G C 0.103049 1.2363e-05
9:11645855 G A 0.026492 9.2109e-05
9:11649791 A G 0.066788 3.4464e-05
9:11652617 G T 0.058446 -2.6500e-05
9:11652943 G A 0.053626 -3.2895e-05
9:11675511 T G 0.040893 2.8730e-05
9:11691436 G A 0.044697 -2.6241e-05
9:11695224 A G 0.124893 -2.7461e-04
9:11699120 C T 0.054636 -1.4641e-05
9:11714077 C T 0.261267 2.3004e-05
9:11727911 T G 0.026336 9.4048e-05
9:11731076 T C 0.490066 8.8847e-05
9:11734459 T C 0.052620 -7.7137e-05
9:11739654 A G 0.437813 -1.3392e-04
9:11750023 G A 0.044989 -1.6644e-04
9:11752801 A C 0.036943 -1.0706e-04
9:11767579 T C 0.733456 3.4752e-05
9:11778564 T C 0.038254 -1.2249e-04
9:11786189 G A 0.041838 -4.6062e-05
9:11793955 T C 0.789769 8.3969e-05
9:11804714 A G 0.349580 1.7700e-05
9:11811032 T C 0.027884 1.4284e-04
9:11813213 A G 0.234418 2.5801e-05
9:11814454 G A 0.102881 -2.1691e-04
9:11819691 C T 1.505341 -2.2010e-05
9:11824265 G A 0.088807 1.1528e-05
9:11829232 A G 0.507580 5.9758e-05
9:11829511 G A 0.262536 1.0494e-05
9:11833354 G A 0.023107 -1.4500e-04
9:11857975 T G 0.029358 3.4037e-05
9:11867759 C T 0.308901 -1.2965e-04
9:11868796 G C 0.444860 -4.1507e-05
9:11869440 A G 0.055330 -3.4728e-05
9:11874039 T G 0.748961 -2.7719e-04
9:11888402 C G 0.091274 -1.3826e-05
9:11889096 T G 0.117292 8.5676e-06
9:11901939 T G 0.063305 -2.2046e-04
9:11913010 A G 0.072390 -3.0575e-05
9:11914770 G A 0.047794 3.6839e-05
9:11940076 C A 0.045934 -5.1043e-05
9:11951328 A G 0.743141 -3.9859e-05
9:11962518 T C 0.066473 -7.1497e-05
9:11963439 A G 0.810403 -8.2059e-05
9:11970830 C T 0.640669 -2.6446e-05
9:11982928 G A 0.096805 1.8788e-06
9:11983850 C A 0.154546 -1.4710e-05
9:11991580 T C 0.291816 6.7651e-06
9:11996228 C T 0.113517 1.2642e-05
9:12015741 A G 0.923812 -2.8503e-06
9:12030740 C A 0.504056 -4.5987e-05
9:12031921 G A 0.145897 2.3199e-05
9:12046118 G A 0.117717 -1.2337e-04
9:12056279 T C 0.111174 2.9723e-05
9:12056887 A G 0.105604 2.2994e-05
9:12061500 G T 0.092504 -6.8981e-05
9:12061706 G A 0.259962 2.5880e-05
9:12071175 T C 1.232471 -4.3270e-05
9:12075478 C A 0.837803 4.4390e-05
9:12090874 A G 0.118843 -6.4126e-05
9:12092035 A G 0.045207 -1.2750e-04
9:12094203 C T 0.491647 4.3592e-06
9:12100614 T G 0.057414 -2.3937e-06
9:12105331 A G 0.053178 1.1334e-04
9:12108648 T C 0.222892 -5.8410e-06
9:12124642 A C 1.650637 -1.8317e-05
9:12138638 A G 0.185037 5.4928e-06
9:12146582 C A 0.759483 6.9828e-06
9:12154384 G A 0.030088 -6.4439e-05
9:12154939 G A 0.196761 -2.6640e-05
9:12162866 T C 0.611899 -2.4588e-06
9:12165758 T G 1.878294 -2.0926e-05
9:12166990 A G 0.047969 2.5280e-05
9:12168722 T C 0.033983 5.8054e-05
9:12170021 G A 0.147042 5.9677e-06
9:12180594 G C 1.663360 1.3114e-05
9:12193649 T C 0.077560 -7.9441e-05
9:12196144 A G 0.039102 -4.6957e-05
9:12197084 G A 0.178036 3.8026e-05
9:12200696 C T 0.324195 8.1563e-06
9:12206889 T G 0.023827 -6.0153e-05
9:12212956 T C 1.431059 2.7131e-07
9:12213047 T G 0.200461 7.2976e-06
9:12213165 T C 0.122904 7.4413e-09
9:12217876 A C 0.025236 -2.1788e-05
9:12224908 C G 1.116036 3.4586e-05
9:12227068 G A 0.127750 3.7406e-04
9:12227114 T G 0.052679 1.7254e-06
9:12233221 A G 0.071705 -1.4794e-05
9:12233760 T G 1.756770 7.1820e-05
9:12237630 C T 0.108713 -4.3173e-05
9:12240411 G A 0.030221 -9.7334e-05
9:12241908 T C 0.383142 6.1637e-05
9:12256058 G T 0.627797 -9.7725e-07
9:12264203 G A 0.919376 -2.3691e-06
9:12265120 C T 0.085685 -5.3061e-05
9:12271161 C A 0.113835 -4.4973e-05
9:12271492 T C 0.056866 4.4023e-05
9:12272133 G C 0.034149 -1.0412e-04
9:12272803 A G 1.683591 4.7682e-06
9:12274713 C T 0.097402 -2.8261e-05
9:12274774 C T 0.696457 1.4767e-05
9:12275319 A G 1.284013 2.1253e-05
9:12275962 G C 0.103666 5.3930e-05
9:12276668 A C 0.676704 -3.7071e-05
9:12276703 C T 0.024431 -1.5304e-04
9:12276932 G A 0.033146 -1.5270e-05
9:12277178 C T 0.249715 2.6858e-05
9:12277356 A G 0.124205 -2.4959e-05
9:12278150 G A 0.144832 -2.1198e-05
9:12278250 T A 0.049767 -2.8102e-05
9:12279200 G A 0.083455 -9.4741e-05
9:12280057 A G 0.480573 -1.0613e-05
9:12281865 T C 0.022243 -5.2136e-05
9:12283214 C T 0.038926 -7.9843e-05
9:12286336 A G 0.066256 -2.8967e-05
9:12287610 G A 0.306506 5.2753e-05
9:12287727 T C 0.525844 -6.1250e-06
9:12297578 C T 0.064431 -6.5550e-05
9:12299144 G T 0.117272 4.2116e-05
9:12300040 T G 0.108181 3.3937e-05
9:12300797 G A 0.093176 3.9374e-05
9:12302048 A G 0.776978 -2.1343e-05
9:12307907 G T 1.826122 2.7211e-05
9:12316830 G A 0.021639 1.7647e-06
9:12317954 G T 0.052085 -6.2899e-05
9:12318353 G T 0.600357 1.3987e-05
9:12319407 G C 0.041692 9.8440e-05
9:12320761 A C 0.839848 2.6828e-05
9:12324308 A G 0.067635 6.2298e-05
9:12325197 A G 0.075065 3.7453e-05
9:12325454 G A 0.228076 7.4746e-06
9:12332790 T C 0.103640 2.5396e-05
9:12349266 T G 0.068320 -2.9911e-06
9:12349588 G C 0.804940 -3.1671e-05
9:12350993 A G 0.235356 4.8909e-05
9:12356314 G T 1.673802 3.6751e-05
9:12357454 G A 0.190941 -1.9346e-05
9:12360136 G A 0.089855 1.1467e-04
9:12364913 T C 0.115023 1.4621e-05
9:12365147 C T 1.024898 2.4151e-05
9:12365393 G T 0.051682 -2.3943e-05
9:12370519 C T 0.900936 2.4377e-05
9:12371727 C G 0.044632 1.8878e-06
9:12377991 G A 0.075915 -3.8623e-05
9:12378309 C A 0.041140 -9.2018e-05
9:12382539 C A 0.690991 -3.9953e-05
9:12386389 G A 0.051643 1.8946e-04
9:12392007 C G 0.137325 2.1318e-05
9:12392452 C A 0.033555 1.1521e-06
9:12394936 T C 0.819802 -1.4120e-05
9:12396731 G A 0.684584 -2.8228e-05
9:12405940 T C 0.285996 -1.0466e-06
9:12414620 G A 0.039777 -5.9307e-06
9:12415123 G A 0.072906 9.5358e-05
9:12429952 A G 0.133452 3.8331e-05
9:12439999 C T 1.149421 1.3366e-05
9:12450879 T C 0.137386 -4.4058e-05
9:12461053 T C 0.044655 -8.2346e-06
9:12461727 C A 0.077658 3.1098e-05
9:12464101 T C 0.041221 1.1527e-05
9:12464876 G A 1.564089 -1.5275e-06
9:12468757 A G 0.047748 -8.9182e-05
9:12472537 G T 0.374449 2.2577e-05
9:12478994 C G 1.611133 -9.3605e-07
9:12480164 G A 0.223934 5.3190e-05
9:12481047 T G 0.048040 -8.1264e-05
9:12482266 G A 1.000785 8.9751e-06
9:12483221 A G 1.631049 1.4664e-05
9:12510946 C T 0.339204 -1.0669e-04
9:12512973 T C 0.555413 3.4518e-05
9:12513121 G A 0.066275 6.3527e-06
9:12515319 G A 0.062961 5.1255e-06
9:12520329 G C 0.203836 1.2586e-04
9:12522453 C A 0.041056 -3.0911e-05
9:12525175 G A 0.039640 -7.9629e-05
9:12526197 G A 0.050101 -3.3305e-05
9:12530046 C T 0.129648 7.9321e-07
9:12530324 A G 0.842925 -2.0421e-07
9:12539495 G C 1.747257 2.9447e-05
9:12547685 T C 0.746033 -2.4991e-05
9:12563262 C T 0.038433 -5.9061e-06
9:12568887 T C 0.026466 8.6639e-05
9:12575458 A G 0.084195 1.6399e-04
9:12582565 T C 1.822532 -3.2262e-05
9:12585186 A G 0.318736 -6.9951e-07
9:12586372 T G 0.162083 -4.5535e-05
9:12593963 G A 0.023074 -8.5926e-05
9:12599803 T C 0.249900 -4.3091e-05
9:12605388 G A 0.104588 2.5630e-05
9:12605554 G A 0.022133 2.3398e-05
9:12613277 C T 0.056132 1.8131e-05
9:12617276 A G 0.047476 -4.9605e-05
9:12622642 T C 0.301829 -9.5642e-06
9:12622925 G A 1.849800 -2.5405e-06
9:12624469 C T 0.043405 -1.8244e-04
9:12656787 G A 0.048829 1.5932e-04
9:12657532 G A 0.086360 9.8392e-06
9:12663561 T C 0.153109 9.5266e-05
9:12666416 G C 0.227345 -1.4856e-05
9:12671693 A G 0.107765 -3.5445e-05
9:12672097 C T 1.386254 -2.2477e-05
9:12673031 G T 0.039650 5.5036e-05
9:12678258 T G 0.126195 2.4914e-05
9:12679143 T C 0.034603 -6.6573e-05
9:12679559 G C 0.104955 1.0931e-05
9:12694255 A C 0.125344 1.5038e-05
9:12698363 C T 0.141804 1.5218e-05
9:12701430 C A 0.143255 -2.9941e-05
9:12705095 G T 1.353628 4.1305e-05
9:12708747 G T 0.165722 2.0799e-07
9:12709305 A C 1.328931 7.4808e-06
9:12711872 A G 0.093205 3.8733e-05
9:12737281 T C 0.142485 2.0404e-05
9:12737581 C T 0.602872 1.6010e-05
9:12748972 T C 0.063380 -1.0228e-05
9:12749300 G A 1.253224 -3.8116e-05
9:12753820 A G 0.042013 5.3391e-05
9:12758194 A T 0.084445 -1.1904e-04
9:12759133 A G 0.112345 2.2938e-04
9:12759234 A G 0.046765 4.4235e-05
9:12760664 G A 0.093023 1.6800e-05
9:12761565 C T 0.147331 8.3935e-05
9:12762374 A G 1.258391 -4.1743e-05
9:12763001 G T 0.150681 6.2750e-07
9:12765297 C T 0.216482 1.3214e-05
9:12766337 G T 1.871601 -4.2744e-05
9:12766966 C T 0.065762 -3.2742e-05
9:12769160 C T 0.050819 -1.2746e-04
9:12776630 C T 0.075769 6.8644e-05
9:12778043 C T 1.778559 -8.1799e-06
9:12778079 A G 0.030023 -1.1101e-04
9:12780295 T C 1.812947 -7.5110e-06
9:12782334 A G 0.040958 1.1797e-05
9:12786482 C T 0.733628 -9.2368e-06
9:12789867 G T 0.086343 -2.8724e-05
9:12790687 T C 0.021013 6.4183e-05
9:12791031 T C 0.246664 1.7499e-05
9:12795698 C T 0.203343 2.5746e-05
9:12797355 G C 0.052364 -2.8933e-05
9:12801878 G A 0.034168 2.3243e-05
9:12803262 T C 0.299872 -8.5020e-06
9:12803588 T C 0.070835 3.6984e-05
9:12807800 T C 0.037385 -5.4606e-05
9:12808688 A G 0.217053 -3.3782e-05
9:12809882 C T 0.487567 -2.6336e-05
9:12810730 C T 0.203700 1.4300e-05
9:12812725 T C 0.283270 -2.4897e-05
9:12815681 A G 0.030734 -8.4748e-05
9:12818455 G T 0.504497 -2.8755e-05
9:12819591 T A 0.087275 2.9712e-04
9:12820991 A G 0.057696 -1.2952e-05
9:12822221 C T 0.064026 -1.8743e-05
9:12822487 C T 0.190152 -1.8367e-04
9:12822930 C T 0.199455 9.2378e-05
9:12825978 A G 1.232230 -1.5383e-05
9:12826420 A C 0.187400 -2.3861e-05
9:12829110 G A 1.143177 -1.0529e-04
9:12830070 A G 0.641133 -3.5608e-05
9:12831389 C A 0.187098 -2.7177e-05
9:12833755 C A 0.129346 1.5686e-05
9:12835553 G A 0.060212 -1.4554e-05
9:12841329 G A 0.056969 1.3385e-05
9:12842241 C T 0.096084 -1.7257e-05
9:12846491 T C 1.079368 -4.8955e-05
9:12850695 T C 0.209951 -3.7372e-05
9:12852772 A G 0.070985 -3.0280e-05
9:12852862 A C 0.124552 -3.5474e-05
9:12855645 G A 0.022045 7.6261e-05
9:12861280 C A 0.376962 -4.2145e-05
9:12873607 T G 0.151168 -2.0246e-05
9:12884003 T C 1.834837 -2.7607e-05
9:12886899 C A 0.511118 -6.8984e-07
9:12887371 C T 0.398932 -2.4676e-06
9:12890601 C T 1.457301 1.2229e-05
9:12897342 G A 1.418166 -7.5174e-05
9:12900789 C T 0.164550 5.1861e-05
9:12901747 G C 0.368295 4.1706e-05
9:12902012 T C 0.225872 2.4473e-05
9:12903747 T G 0.022847 2.1896e-04
9:12904551 C T 0.300518 -1.0551e-06
9:12906962 T G 0.788750 6.2240e-05
9:12909292 G T 0.415849 -7.5075e-06
9:12913298 T G 1.848576 7.9593e-05
9:12914658 C T 0.379003 4.9661e-05
9:12916710 C A 0.384975 5.0917e-06
9:12921348 A G 0.030926 -1.0631e-05
9:12922330 A G 1.403671 6.3043e-05
9:12924014 C A 0.035531 -1.7541e-06
9:12924111 A G 0.242162 -9.5767e-06
9:12924211 G A 0.596254 2.8486e-06
9:12924800 C G 0.099924 -1.3309e-04
9:12925921 A G 0.398604 5.9037e-05
9:12930315 C T 0.375349 3.2595e-05
9:12930974 C T 0.116698 -4.4369e-05
9:12931403 A G 0.390743 6.0799e-06
9:12934851 C T 0.780798 4.5232e-05
9:12935617 A G 0.574410 -3.7098e-08
9:12940570 T A 0.032870 -5.3874e-06
9:12940748 A C 0.125990 -1.5555e-05
9:12941365 C T 0.324974 -1.5399e-06
9:12942764 T C 1.427018 -2.2418e-05
9:12943601 T A 0.079524 -2.1121e-05
9:12945146 A G 0.062727 -1.2667e-05
9:12946419 C A 0.066424 1.0868e-04
9:12946957 A G 1.797530 -1.3259e-05
9:12947268 A G 0.066580 2.8922e-05
9:12947761 T C 0.418501 2.7900e-05
9:12955636 A G 1.154540 -4.1153e-06
9:12955842 T C 0.055642 8.9194e-05
9:12957958 C T 0.780629 -4.2136e-05
9:12964777 T G 0.048183 -5.7961e-06
9:12965201 T C 0.335335 -8.5807e-06
9:12968573 A G 1.814453 -9.0974e-05
9:12986799 C T 0.026670 -1.5999e-04
9:12987911 T G 1.833749 6.1698e-07
9:12988126 G A 0.557757 -1.3953e-05
9:12990156 A G 0.069563 2.7737e-05
9:12991511 A G 0.038780 4.4093e-05
9:13001645 C T 0.031143 -1.2552e-05
9:13002317 T C 0.031039 8.5320e-05
9:13004227 T C 0.091306 5.5583e-06
9:13007129 C T 1.880251 -3.3719e-05
9:13010191 C T 1.853759 5.3686e-06
9:13014232 G A 1.737944 2.6686e-05
9:13025284 T G 0.416553 1.9428e-05
9:13027530 G A 0.846275 -5.1936e-06
9:13032397 C T 0.142141 2.8310e-05
9:13033449 A C 0.038748 3.2615e-05
9:13034420 A G 0.512245 1.5362e-05
9:13034734 T C 0.943982 -9.2619e-07
9:13045827 G A 0.051591 2.9116e-05
9:13046042 C A 1.001714 -2.1234e-05
9:13047289 A G 0.052318 9.2411e-05
9:13047925 T G 0.690784 -1.2252e-05
9:13049379 T C 1.013827 -3.1961e-05
9:13052570 G A 0.379880 -2.0983e-05
9:13060614 A G 0.858501 -3.8694e-05
9:13063791 T C 0.472624 6.7990e-06
9:13064793 C T 1.010571 -1.8796e-05
9:13068475 T G 0.079303 -7.5944e-06
9:13072341 C T 0.108038 2.1061e-06
9:13073919 T C 0.353430 -1.2244e-05
9:13084183 C T 0.802457 2.7174e-05
9:13092788 G T 0.915688 -1.4849e-05
9:13094902 G A 0.193872 1.5240e-05
9:13096013 C T 1.979756 -4.5067e-05
9:13096758 C T 0.092621 4.9011e-05
9:13097571 T C 0.122222 -1.2172e-05
9:13097608 G A 0.897947 -6.0661e-06
9:13105638 C T 1.891397 -4.4695e-05
9:13105859 A G 0.085110 -3.1181e-06
9:13107601 G A 0.672082 -1.2366e-05
9:13110844 C T 0.130252 1.7754e-07
9:13112024 T C 0.087272 1.3246e-05
9:13112331 G A 0.095584 4.5573e-05
9:13115422 G T 0.592272 4.2846e-05
9:13116323 C T 0.092942 2.0467e-05
9:13120380 T C 1.092335 -4.0548e-06
9:13133479 A G 0.308038 3.0208e-05
9:13146599 A G 0.630559 5.3501e-05
9:13148739 C A 0.077171 1.2327e-04
9:13149947 C T 0.027427 -1.2565e-05
9:13152048 G A 0.026592 1.4769e-05
9:13171366 T C 0.052188 1.8299e-04
9:13181456 C T 0.076889 5.9287e-07
9:13189017 C T 0.031672 -5.1033e-05
9:13209807 C A 0.257427 -3.7787e-05
9:13214871 A C 0.071994 9.3688e-06
9:13221628 C A 0.172087 -1.9283e-05
9:13224491 A G 0.021964 -5.5857e-05
9:13227063 C T 1.718817 8.4128e-06
9:13229650 G A 0.030825 1.8233e-05
9:13230642 C T 0.119901 7.8538e-05
9:13233517 C G 0.027294 4.6092e-05
9:13235662 C T 0.024590 3.3192e-05
9:13247519 C T 0.021893 -3.2772e-06
9:13257251 T C 0.051822 1.1378e-04
9:13260323 T G 0.571100 1.2821e-05
9:13277260 G A 0.336393 -2.5843e-05
9:13279112 A G 0.021568 6.9787e-05
9:13279498 G A 0.021721 7.0413e-05
9:13280635 A G 0.021331 6.4315e-05
9:13281895 A G 0.031334 -5.2933e-06
9:13284056 G A 0.133621 -1.7767e-04
9:13285909 G A 0.170967 1.8126e-05
9:13290746 C T 0.047927 7.9116e-05
9:13299306 A G 0.021523 8.3086e-06
9:13300442 G A 0.158704 -3.9285e-05
9:13301146 C G 0.190328 -3.6379e-05
9:13309191 G T 0.051137 -3.6756e-05
9:13315466 G A 0.499180 -9.4643e-06
9:13316950 T C 0.025301 5.6080e-05
9:13318513 A G 0.028839 -1.6334e-05
9:13322007 G C 0.180574 3.6252e-05
9:13347937 C T 0.271186 3.1314e-06
9:13357550 G A 0.200487 -3.6009e-05
9:13362974 G A 0.416842 -4.1774e-05
9:13365816 A G 0.510274 7.6081e-05
9:13365907 T C 0.081689 -1.1215e-04
9:13367572 C G 0.033649 1.7370e-04
9:13373812 T C 0.113024 3.8739e-05
9:13374657 G A 0.034188 1.2458e-04
9:13377511 G A 0.149509 -1.8064e-05
9:13380289 A C 1.626076 1.1837e-06
9:13380507 C T 0.812026 -1.4399e-05
9:13381524 G T 0.039790 -2.2952e-05
9:13387483 A G 0.029043 2.0539e-04
9:13396958 C T 0.324036 1.0058e-05
9:13398918 T C 0.334179 -1.0509e-05
9:13399199 C T 0.230481 6.7151e-06
9:13406819 G A 0.042390 4.2579e-05
9:13416702 T C 0.066142 -1.1065e-04
9:13427691 A C 0.058813 -1.7199e-04
9:13435487 T C 0.103098 -3.2006e-05
9:13435926 C G 0.795709 -4.4684e-06
9:13437966 C T 0.092673 9.7629e-06
9:13442008 A G 0.171259 1.5999e-05
9:13445186 G A 0.142946 -3.1557e-05
9:13446081 C A 0.049991 6.1863e-05
9:13457116 T G 1.387183 -9.7005e-05
9:13464125 A G 0.079677 1.0355e-05
9:13468276 A G 0.735880 2.9537e-05
9:13470509 T C 0.681511 4.2748e-05
9:13476856 T C 0.045843 -3.0886e-05
9:13478523 A G 0.123955 -1.8241e-05
9:13490257 A G 0.141651 -3.4551e-05
9:13491083 G T 0.719418 -8.4018e-06
9:13493687 T C 0.054090 3.2292e-05
9:13497150 G C 0.042156 -4.1185e-05
9:13505851 T G 1.336455 1.0634e-05
9:13507443 T C 0.256752 -4.0960e-05
9:13509186 G A 0.398075 -1.6971e-05
9:13510637 T C 0.040679 -1.7163e-05
9:13512200 G C 0.190896 1.2409e-06
9:13512443 G C 0.101790 5.9570e-05
9:13515654 G A 0.154546 4.7562e-05
9:13516313 A G 0.629887 1.5147e-05
9:13522568 C T 0.415258 8.8003e-05
9:13524467 C T 0.285587 -5.9349e-06
9:13526054 A G 0.091761 1.5051e-05
9:13528776 A G 0.141158 -7.1100e-06
9:13530105 T C 0.796144 1.7315e-05
9:13545200 G A 0.594307 9.5460e-05
9:13545346 A G 0.026485 2.7135e-05
9:13548561 G A 0.074591 -1.0357e-05
9:13554589 C T 0.266395 6.8915e-05
9:13555912 T G 0.360541 5.9898e-05
9:13564404 A G 0.096090 -7.6625e-05
9:13564718 T C 0.099544 4.0307e-05
9:13566733 C T 0.264532 -2.5692e-05
9:13584784 C T 0.160457 3.3194e-05
9:13590778 G A 1.530304 -2.8694e-05
9:13592808 G A 1.503650 -3.3331e-05
9:13595329 T C 0.046674 -2.1433e-05
9:13599662 T C 1.650773 1.0990e-05
9:13602338 C T 0.022584 9.4693e-06
9:13603665 G T 0.039050 3.7323e-05
9:13603877 A G 0.058482 -7.0171e-05
9:13604097 T C 0.076992 1.8443e-05
9:13604687 T C 0.023249 2.1821e-05
9:13606930 C T 0.039368 1.5274e-05
9:13607506 C T 1.258683 -4.4057e-05
9:13612154 T G 1.689758 5.5309e-05
9:13614384 A G 1.238102 -2.2132e-06
9:13618371 A G 0.032032 2.1269e-05
9:13619283 T C 0.047816 1.9665e-05
9:13629639 A G 0.108856 -3.2615e-05
9:13632132 G A 0.261241 -3.1136e-05
9:13639092 T C 0.305312 -7.2338e-05
9:13639140 A C 0.233006 -7.5499e-05
9:13649063 G A 0.065382 -6.7096e-06
9:13660999 A C 0.086889 -2.3933e-05
9:13666120 A C 0.209198 1.5220e-04
9:13673157 T C 0.030974 1.6154e-05
9:13675244 C A 1.144163 -1.3787e-05
9:13685398 T C 0.048790 -1.1271e-05
9:13685649 G A 0.199688 -5.0750e-05
9:13689028 T C 0.045109 5.3073e-05
9:13692166 C T 0.024132 3.2791e-04
9:13698840 T C 0.042636 -5.6904e-05
9:13708161 A G 0.158931 7.5961e-05
9:13708607 C T 1.334014 -7.7967e-06
9:13725620 C T 0.085655 -8.0328e-06
9:13730665 A G 1.839884 3.3463e-05
9:13731215 A G 0.030228 -1.6121e-05
9:13732363 T C 0.220403 6.5645e-05
9:13735446 A G 0.024736 -3.1864e-05
9:13735490 T C 0.069926 1.5899e-05
9:13737464 T C 0.295850 -6.9025e-05
9:13739598 T C 0.129960 7.3674e-05
9:13739877 C A 0.367656 1.4678e-05
9:13745685 G A 0.039887 6.0514e-05
9:13747082 C T 0.149941 -1.4041e-04
9:13750811 C T 1.018205 1.0431e-04
9:13755456 A C 1.412652 3.4280e-05
9:13757924 G A 0.219543 7.2298e-06
9:13758018 A G 0.093319 -3.8736e-06
9:13760006 G A 0.089547 1.3498e-04
9:13760986 G A 0.145721 1.1811e-05
9:13762174 G T 0.645947 -7.3388e-06
9:13764434 C T 0.546627 2.7750e-05
9:13772937 T C 0.041873 3.5487e-05
9:13775351 C A 0.121975 1.1726e-05
9:13779642 A G 0.052299 -1.2381e-05
9:13779777 C T 0.202902 -1.4351e-06
9:13783765 C A 0.400081 1.1207e-05
9:13790577 C G 0.332268 5.0415e-05
9:13799451 G A 1.137331 6.2449e-06
9:13802044 G T 1.229890 -2.5087e-05
9:13805060 G A 0.163329 -1.2924e-05
9:13806104 A G 0.035531 3.1141e-05
9:13806201 A C 0.047057 9.1903e-05
9:13806513 T G 0.954089 -2.9239e-05
9:13808474 G A 0.059654 1.3871e-05
9:13809735 G A 1.195251 -6.2064e-06
9:13815453 T G 0.041757 4.9125e-06
9:13818080 A G 0.125676 -4.4210e-05
9:13818216 T C 0.134945 1.0831e-04
9:13820269 T C 1.942540 -6.8575e-05
9:13823578 T G 0.226398 -1.8553e-05
9:13825565 A C 0.687113 7.0752e-05
9:13837089 T A 0.083218 -8.9811e-05
9:13846603 T C 0.065525 -3.2401e-05
9:13847719 T G 0.253954 2.1802e-04
9:13847868 T C 0.757409 -3.0193e-05
9:13855908 C G 0.161119 -2.0601e-05
9:13857405 G A 0.329116 9.3681e-05
9:13859996 C T 0.592165 -2.9228e-05
9:13861065 C T 0.086168 5.8402e-06
9:13861582 T C 0.240955 -9.8660e-05
9:13861802 A G 0.692530 -1.2770e-04
9:13866096 G A 0.185008 2.0605e-05
9:13869686 C A 0.031214 3.8696e-05
9:13878670 A C 0.031208 5.4072e-05
9:13879604 A G 0.669404 7.5216e-06
9:13884784 G C 0.131729 7.2069e-06
9:13888676 C A 0.046771 -2.7378e-05
9:13894250 G A 0.200821 -2.2067e-04
9:13896129 G A 0.373972 3.3530e-05
9:13898153 G A 0.085509 -2.2539e-05
9:13921272 G T 0.826579 -1.1465e-04
9:13923909 C T 0.208205 -1.1176e-04
9:13928171 A G 0.067463 -1.8956e-05
9:13933559 G A 0.134572 -7.3988e-05
9:13934451 C G 0.054733 -6.1281e-05
9:13934924 G A 0.040458 3.7876e-05
9:13937311 T C 0.171879 1.2968e-05
9:13940536 G A 0.381554 7.3294e-07
9:13941635 T C 0.087846 1.1246e-04
9:13948119 G A 0.027667 -7.5551e-05
9:13954710 A G 0.077694 1.4019e-04
9:13961462 C T 0.905286 -1.9914e-05
9:13961706 T C 0.146396 -9.1486e-06
9:13961804 G A 0.065924 -1.2226e-05
9:13962062 A G 0.053204 -2.1788e-05
9:13969024 T G 0.718457 -3.3165e-05
9:13970372 G A 0.429858 -2.9653e-05
9:13971317 C T 0.053383 -3.4939e-05
9:13971664 A T 0.034064 -1.0933e-04
9:13974667 C T 0.177014 -7.4488e-07
9:13977427 C T 0.043156 -3.0049e-05
9:13982283 A G 1.465743 9.4368e-06
9:13982870 C T 0.525166 2.5426e-05
9:13983504 T C 0.159834 -4.1132e-06
9:13986757 T C 1.289076 8.7975e-06
9:13989821 C T 0.055512 -5.6375e-05
9:13991001 C T 0.697016 3.5468e-05
9:13995138 T C 0.042779 1.1031e-04
9:14003554 T C 0.069780 -2.1024e-05
9:14003848 C T 0.784080 -2.1692e-05
9:14010304 A G 0.087152 1.3326e-05
9:14010536 T G 0.026969 -5.4009e-05
9:14012301 A G 0.404502 -5.4554e-05
9:14020300 G C 1.100157 -8.6181e-06
9:14021276 C G 0.115734 -1.1472e-05
9:14024159 A G 0.773047 -1.4398e-05
9:14024588 A T 0.068193 -1.4262e-05
9:14026510 C A 0.122027 -1.0712e-05
9:14028244 T C 0.120349 -4.0840e-06
9:14030190 C A 0.266671 -3.9467e-05
9:14030275 C T 0.962002 -4.0248e-05
9:14030444 G A 0.436576 5.1924e-05
9:14030625 T C 0.671306 -8.5798e-05
9:14030829 C A 0.930466 -2.0203e-05
9:14031804 G T 0.062533 -2.4027e-05
9:14032023 A G 1.051526 -2.0298e-05
9:14034123 G A 0.220604 7.5449e-06
9:14035339 T G 0.052646 1.4780e-05
9:14035613 A G 0.181928 -2.0285e-05
9:14036224 C A 0.130375 -3.9439e-05
9:14036538 T G 0.091647 5.2287e-05
9:14043253 C A 0.225229 2.4416e-05
9:14043516 T C 1.060004 -1.4483e-05
9:14044608 G C 0.068258 2.5926e-05
9:14044839 A G 0.067320 -8.5347e-06
9:14054403 T C 0.082393 4.2187e-05
9:14057055 C T 0.897087 -1.4827e-05
9:14058548 C A 0.981681 3.6154e-05
9:14058665 A G 0.051955 1.0585e-04
9:14061765 C T 0.050838 -9.9449e-05
9:14064502 T G 0.389179 -3.0636e-05
9:14064741 G T 0.411802 1.1935e-05
9:14064891 T C 0.202571 -2.9949e-05
9:14072757 A G 0.104825 7.4535e-05
9:14072941 A G 0.153771 4.1478e-05
9:14073110 A G 0.040858 -1.3435e-04
9:14078878 A G 0.140022 1.9010e-04
9:14079067 C T 0.708285 3.4648e-05
9:14085827 A G 0.087561 -3.0704e-05
9:14113931 G A 0.172869 -6.2879e-06
9:14125908 A G 0.088405 -4.0930e-05
9:14136167 G A 0.355037 1.1244e-04
9:14136495 T C 0.331226 2.6432e-06
9:14138325 G A 0.029007 -3.9930e-06
9:14144624 A G 0.073124 -1.4315e-06
9:14144821 A C 0.288807 2.1304e-04
9:14155541 A G 0.070024 2.9767e-05
9:14164598 C T 0.206417 6.6269e-05
9:14166469 C T 0.268037 -1.5754e-05
9:14172165 C A 0.045639 -5.1678e-05
9:14182043 G A 0.050413 -8.7588e-06
9:14184047 G A 0.189101 4.2686e-05
9:14192730 G T 1.140077 -2.5028e-05
9:14199422 A G 1.692893 1.8186e-05
9:14199803 C G 0.038180 -7.6705e-05
9:14199909 C T 1.721190 8.1229e-06
9:14202404 T C 0.030951 2.3475e-04
9:14202489 C G 0.104111 -1.0965e-04
9:14204068 T C 0.232269 -5.7441e-05
9:14206835 A G 0.586942 3.4757e-05
9:14213098 A G 0.160402 3.1159e-05
9:14218106 T C 0.195790 -5.9875e-05
9:14219691 C T 1.973440 -3.7652e-05
9:14220429 G A 0.035239 -1.0239e-04
9:14221591 G A 1.163885 -1.6223e-05
9:14224955 A C 0.314325 3.0027e-05
9:14225281 G A 0.312469 -5.2214e-05
9:14230110 A G 0.026394 1.8051e-04
9:14231361 A G 0.269904 1.4749e-05
9:14234315 C T 0.370438 -1.0658e-06
9:14236134 C T 0.748717 -8.4310e-05
9:14237267 C T 0.044710 6.1718e-05
9:14237649 A C 0.877642 -7.0306e-05
9:14238598 G A 0.069683 4.0532e-05
9:14242214 C T 0.086305 -2.9729e-05
9:14248877 T C 0.767896 -1.4379e-03
9:14248934 A G 1.618734 -2.2683e-05
9:14249418 T C 0.026907 4.0736e-05
9:14249617 G C 1.683426 -2.1810e-05
9:14250285 A G 1.675412 -7.4014e-05
9:14250450 T C 0.106889 -1.1457e-04
9:14251243 G C 1.206310 -4.4249e-05
9:14251951 T G 0.111040 -1.5118e-05
9:14257910 C A 0.144644 3.0193e-05
9:14262699 T G 1.718434 -1.7403e-05
9:14267238 A G 0.050043 -4.6028e-05
9:14267285 A C 0.193755 -8.9462e-06
9:14268975 T C 0.078810 1.6239e-05
9:14269556 G A 1.165452 -3.2627e-05
9:14270440 C T 0.052188 2.0942e-05
9:14274071 C T 1.830919 -8.3385e-05
9:14274950 C T 1.887213 -2.4607e-05
9:14285975 G C 0.114397 6.2844e-06
9:14286072 T C 0.092446 -3.7491e-05
9:14286997 C T 1.901303 -4.1864e-05
9:14292567 A G 0.617767 -3.6754e-05
9:14293522 A G 0.114809 8.9136e-05
9:14294068 T C 1.926685 -1.1227e-04
9:14294350 C T 1.249835 -9.6870e-06
9:14294980 G T 0.538934 -1.0365e-05
9:14295331 A G 0.028556 5.7131e-05
9:14295934 C T 0.034347 -4.1480e-05
9:14298674 A C 1.959100 3.9147e-05
9:14299594 C T 0.024184 -7.4622e-05
9:14299853 G T 1.965757 -3.1409e-06
9:14300901 C T 0.062241 3.3743e-05
9:14303061 G T 1.955202 6.8261e-06
9:14304973 T A 1.732975 -6.2089e-05
9:14305299 G A 0.028634 -2.5294e-05
9:14305428 C G 0.403168 -1.5070e-04
9:14309504 C A 0.121489 -1.3504e-05
9:14312539 T C 0.032811 9.2914e-05
9:14312724 T C 1.415239 8.1155e-05
9:14313712 G T 1.798572 -2.8490e-05
9:14314796 C T 0.052156 8.9616e-05
9:14316570 G A 0.741580 6.1185e-05
9:14317914 A G 0.053688 -4.2943e-05
9:14332385 C A 0.064539 2.4550e-05
9:14334095 A G 0.132157 -2.4107e-05
9:14334384 A G 1.261192 -3.1962e-05
9:14341026 G A 0.054168 -3.6444e-05
9:14342321 A G 0.053240 -3.9703e-05
9:14342353 T C 0.717214 -5.6346e-05
9:14342890 G A 0.604947 -8.0706e-05
9:14343493 T A 0.085461 7.2982e-06
9:14343670 C T 1.498746 -4.8537e-05
9:14344511 C T 0.051322 8.9705e-06
9:14345220 C T 0.255846 -7.0480e-06
9:14346104 T C 0.027888 -1.3531e-05
9:14346343 T C 0.037349 -4.3180e-05
9:14346394 C G 0.729061 1.5524e-05
9:14348384 G C 0.620283 -1.0401e-04
9:14348774 T C 0.049897 3.6406e-05
9:14349356 C T 0.099119 4.0182e-05
9:14349900 T G 0.074600 -4.9748e-05
9:14351035 T C 0.050011 2.1167e-06
9:14352001 T C 0.055876 1.3595e-05
9:14352654 C T 0.065954 4.8212e-06
9:14354731 C T 1.898638 1.9328e-05
9:14354766 C T 0.636683 4.8128e-05
9:14356795 C A 0.355893 1.1947e-05
9:14359149 C G 0.154764 3.5925e-05
9:14359273 A G 0.096856 3.1322e-05
9:14362390 C T 0.141963 -1.6219e-05
9:14364590 C T 1.164995 1.2163e-05
9:14366123 G A 0.246473 5.4498e-05
9:14370172 C T 0.367332 -4.2726e-06
9:14370396 T C 0.021419 -1.9520e-05
9:14371830 C T 0.057843 -3.9259e-05
9:14373353 T G 0.087791 -1.9624e-05
9:14373551 C T 0.151771 7.7009e-05
9:14376009 G A 1.666716 -1.8941e-04
9:14376038 C T 0.649060 -3.6502e-05
9:14378712 C A 1.347945 -3.4965e-05
9:14380528 C T 0.667210 -3.9134e-05
9:14380609 C G 0.100758 -6.3979e-05
9:14380658 T C 0.143242 -8.2726e-05
9:14382189 G A 0.036047 -4.0897e-05
9:14382209 C T 0.798218 5.4053e-06
9:14384074 A G 0.094633 -9.9036e-05
9:14384602 A G 0.057086 1.1519e-05
9:14384976 G A 0.510963 1.3053e-05
9:14385105 A G 0.032808 -1.2103e-04
9:14388013 G A 1.556043 3.4837e-05
9:14389868 C T 0.817047 -1.5465e-05
9:14392298 C T 0.105412 1.6646e-05
9:14393160 G A 0.087898 1.4785e-04
9:14395234 A G 0.084828 -3.3070e-05
9:14396011 G A 0.083799 2.3825e-04
9:14396833 C T 1.017375 3.1724e-04
9:14398201 C T 0.244249 -3.4173e-05
9:14398875 A G 0.549214 -5.3405e-05
9:14399908 T C 0.074948 1.5400e-05
9:14404277 T C 0.124884 -1.0262e-04
9:14407184 A G 1.291478 -5.1197e-06
9:14411359 C T 0.512176 1.5531e-04
9:14412287 C T 1.568260 2.0943e-05
9:14412730 T C 0.033019 -1.8359e-05
9:14415775 G C 0.027384 2.6392e-05
9:14415819 G A 0.042364 2.6866e-05
9:14416158 A C 0.334919 1.1795e-04
9:14419092 T C 0.200957 2.9241e-05
9:14419492 C T 0.083059 -3.2238e-05
9:14421412 C T 0.047112 1.0872e-05
9:14426069 T G 0.161957 1.7673e-04
9:14426209 T C 1.492832 7.3266e-06
9:14427727 A G 0.040896 -4.5993e-05
9:14434284 G A 0.760493 -1.4826e-06
9:14435118 C T 0.483208 -2.9695e-05
9:14443392 C T 0.168945 1.1888e-04
9:14444316 T G 0.792947 -6.2151e-05
9:14446001 T C 1.038173 -1.2222e-04
9:14450444 T C 0.095331 5.0552e-06
9:14452366 G T 0.097853 -8.3405e-05
9:14455076 G A 0.970837 -2.8523e-04
9:14455325 G A 1.785612 1.0614e-05
9:14461879 G A 0.083818 6.1069e-05
9:14464254 G C 1.425385 -2.3936e-05
9:14466057 C T 1.580402 -5.8818e-05
9:14466912 G A 1.980022 6.5289e-06
9:14470833 G A 0.219150 9.9695e-05
9:14472327 C G 0.166608 -1.1032e-05
9:14473276 C A 0.990785 7.7538e-06
9:14477655 C T 0.061822 1.1090e-05
9:14479208 G A 0.072263 -2.6215e-05
9:14480141 C T 0.122972 -1.0321e-05
9:14481504 C T 0.215658 9.6790e-05
9:14483461 T C 0.055463 -4.6158e-05
9:14493251 C T 0.408543 -6.0761e-06
9:14494177 G A 0.164384 -3.9397e-04
9:14498336 T C 1.353066 1.6973e-05
9:14498849 T C 0.235499 -9.1597e-05
9:14501066 A G 0.122501 -6.8010e-06
9:14514366 T C 1.429932 -1.2398e-04
9:14514644 A G 1.095493 2.7585e-05
9:14519194 C A 1.273896 -6.7750e-05
9:14520611 A G 1.514844 -3.9576e-06
9:14536543 A G 0.584365 3.2160e-05
9:14537063 A G 0.159672 8.0031e-06
9:14538577 A G 0.167215 2.4231e-05
9:14539758 G A 0.224239 2.3518e-04
9:14539850 T G 1.493607 2.9171e-06
9:14540908 C T 1.763644 5.6265e-05
9:14550711 C T 0.065499 -2.4381e-04
9:14552979 A G 0.207111 -1.4215e-05
9:14554211 T C 0.138104 -1.8324e-04
9:14555961 G T 0.217280 -2.6872e-05
9:14556784 G T 0.036262 5.4690e-05
9:14561674 T C 0.043175 -2.6958e-06
9:14562698 C A 0.160795 1.8051e-05
9:14563908 A G 0.063130 6.3332e-05
9:14564931 C T 0.109249 -6.9133e-05
9:14564944 A G 0.040478 -5.8509e-06
9:14565861 C T 0.126708 -3.4879e-05
9:14567386 A G 0.051964 -1.0758e-05
9:14574931 C T 0.240251 -3.6007e-05
9:14578130 C T 0.025301 -3.7607e-05
9:14579068 T C 0.138649 -7.3591e-05
9:14585866 G A 0.151580 7.0875e-05
9:14592890 C T 0.131498 -8.3138e-05
9:14613003 C T 0.100300 -3.7382e-05
9:14615651 C T 0.028069 1.6982e-05
9:14616829 T G 0.297603 4.0031e-05
9:14621093 C A 0.133371 4.3133e-05
9:14622952 A G 1.397728 4.1642e-05
9:14635546 G A 0.907457 2.1218e-06
9:14648076 C T 0.034567 -5.2533e-05
9:14653104 C T 0.104166 -2.7177e-04
9:14654900 T C 0.330051 1.1496e-05
9:14657139 C A 1.867937 9.0402e-06
9:14662260 G A 0.317327 1.8985e-05
9:14663133 T C 0.050809 7.5431e-05
9:14663920 C A 0.665210 -8.3526e-05
9:14675925 C T 0.811409 1.5713e-04
9:14686571 A G 0.030857 1.2899e-04
9:14691941 T C 0.547594 7.1117e-05
9:14692846 A G 0.057492 7.6817e-05
9:14694211 G A 0.715932 2.6039e-05
9:14694536 C A 0.361268 -1.6920e-04
9:14694799 T C 0.064405 5.3637e-05
9:14694856 A G 0.035177 -1.5201e-04
9:14695553 C T 0.090865 -3.9761e-05
9:14699865 T C 0.342261 -1.5966e-05
9:14702371 A G 0.030221 3.4299e-05
9:14704185 T C 0.402895 5.9873e-06
9:14716183 G C 0.025070 -2.4209e-05
9:14718365 G A 0.254590 5.5217e-05
9:14722616 A G 0.159240 -8.7242e-05
9:14723317 C T 0.045415 1.7491e-05
9:14723637 G T 0.225940 -6.1267e-05
9:14725290 C T 0.159490 -7.6239e-05
9:14727637 G T 0.515156 -7.3145e-06
9:14729626 T C 0.281209 2.5818e-05
9:14729827 G C 1.735549 3.8526e-05
9:14731257 G C 0.024983 -7.6254e-05
9:14733005 T C 0.430890 -1.3121e-04
9:14737506 G T 1.455671 1.0278e-04
9:14737616 G A 1.435703 8.3267e-05
9:14741409 C T 0.400860 -1.0199e-05
9:14750911 C G 0.441533 -1.1003e-05
9:14755278 G T 1.039387 1.3586e-05
9:14761226 C T 1.639017 7.2856e-05
9:14762424 A G 0.133634 7.2885e-05
9:14763634 C T 0.078953 2.6802e-05
9:14767367 T C 0.036440 -7.3863e-05
9:14773991 A G 0.244506 2.1534e-05
9:14776140 T C 0.331313 -3.6862e-05
9:14776178 T C 0.040251 5.9885e-05
9:14780122 C A 0.135809 2.4921e-06
9:14783200 T C 0.057313 -7.3904e-05
9:14784389 A G 0.030604 -7.1886e-06
9:14786193 C A 0.061893 2.2166e-05
9:14788407 C T 0.691894 7.6232e-05
9:14795356 T G 0.242938 -3.4298e-05
9:14795420 A G 0.053094 3.7868e-05
9:14797143 G T 0.470287 -2.2990e-04
9:14800779 C A 0.470118 5.2927e-06
9:14801710 A C 0.715860 2.2563e-04
9:14801738 C G 0.125598 -3.3601e-05
9:14801892 G A 0.033074 -1.1286e-05
9:14803857 T G 0.178150 -5.8515e-05
9:14809548 T C 0.290459 3.4694e-06
9:14809826 T C 1.785930 -2.1733e-06
9:14812365 G A 0.045557 -5.0677e-05
9:14814367 T C 0.076519 -1.1368e-04
9:14816829 C G 0.257427 -3.1303e-05
9:14817068 T C 0.040082 -2.5021e-05
9:14818384 T C 0.188293 1.6629e-06
9:14819370 T G 0.477522 -1.0003e-04
9:14820694 T C 0.020760 -2.4790e-04
9:14821159 A G 0.024109 1.2390e-04
9:14821493 C G 1.600130 -9.2917e-05
9:14821833 G A 0.404885 -2.7980e-05
9:14829889 A G 0.034902 -1.7554e-04
9:14829924 A G 0.771402 -4.2688e-04
9:14829930 G A 0.025343 2.1294e-04
9:14833401 A G 0.121375 1.6295e-06
9:14835824 A G 0.112050 -4.8767e-06
9:14839278 C G 0.105497 2.8729e-05
9:14839651 C T 0.098512 -9.7182e-05
9:14841633 G A 0.131531 5.4112e-05
9:14842267 C T 0.072965 -4.9768e-05
9:14842557 C T 0.130239 4.5685e-05
9:14846036 G C 1.243289 2.8072e-05
9:14846122 G C 1.558493 4.2393e-05
9:14847175 C T 0.179360 -2.4055e-06
9:14851089 T C 0.025998 -3.0148e-05
9:14853750 T C 0.069998 4.2150e-05
9:14856284 T C 0.734497 -1.1116e-04
9:14857105 G A 0.074928 4.2838e-05
9:14859296 A G 0.036275 1.2851e-05
9:14864584 C A 0.802418 -2.7956e-05
9:14865264 T C 0.081079 -1.9326e-04
9:14867958 G A 0.111836 3.6323e-06
9:14877199 C T 0.409799 -2.9732e-05
9:14877677 A C 0.310047 -7.0444e-05
9:14877786 T C 0.146692 -8.8973e-05
9:14879735 A C 0.060335 3.6219e-05
9:14883705 T C 0.164005 -9.0791e-05
9:14886623 A G 0.097181 -6.4560e-06
9:14891038 A G 0.085798 7.0254e-05
9:14891810 A G 0.368344 -1.0299e-05
9:14892856 T C 0.214716 -1.8669e-06
9:14892957 T C 0.518369 -2.7125e-05
9:14896900 C G 0.026388 3.3369e-05
9:14897030 T C 0.021347 3.3792e-05
9:14898161 G T 0.176335 -5.0518e-05
9:14899367 G A 0.065275 -8.1942e-05
9:14899764 T C 0.854740 2.3223e-04
9:14899974 T C 0.089193 4.0456e-05
9:14900356 T C 0.665967 5.0365e-05
9:14901322 C T 0.911096 4.4064e-05
9:14903697 T C 1.202821 1.2584e-05
9:14906086 C T 1.604232 8.9587e-05
9:14912191 T G 0.049530 1.2509e-05
9:14919539 A G 1.472640 1.9654e-04
9:14922877 C T 1.217884 5.1712e-05
9:14926649 A G 0.039556 -3.0026e-06
9:14926774 C T 0.036894 1.1634e-04
9:14941672 T C 1.551586 1.4741e-04
9:14943233 C T 0.258057 2.8308e-05
9:14956686 A G 0.300011 4.2432e-05
9:14957582 G A 0.055892 -1.0839e-06
9:14957682 G A 0.030390 2.5351e-05
9:14960217 G A 1.293867 6.8028e-05
9:14966241 C T 0.043727 -3.5887e-05
9:14976996 T C 0.112248 -1.7231e-05
9:14977171 T C 0.028761 5.4243e-05
9:14981684 T G 0.022539 1.7516e-05
9:14982145 C T 0.079141 2.2583e-05
9:14991330 C A 0.088700 -2.1910e-05
9:15004553 A G 0.027543 3.5121e-05
9:15010532 C T 0.037037 5.0186e-05
9:15018281 C T 1.013239 4.3765e-05
9:15021942 G C 0.037320 -1.2371e-04
9:15023707 A G 1.015284 3.7597e-05
9:15032948 C G 0.052338 -1.7484e-05
9:15035960 C T 0.305399 -7.9297e-05
9:15058299 T C 1.607660 1.7972e-05
9:15059242 C T 0.432720 -3.9053e-05
9:15061723 A G 0.043678 -2.2295e-04
9:15064147 G T 1.391996 1.5660e-05
9:15067562 G A 0.176978 -2.1579e-05
9:15072946 T G 0.451478 -8.6134e-06
9:15074464 T G 0.193833 -3.4090e-06
9:15075265 T C 0.109859 1.7639e-05
9:15076859 C T 1.243714 8.1170e-06
9:15077591 T C 0.033188 -9.5751e-06
9:15078627 C T 1.061257 -2.5890e-06
9:15080062 A G 0.032302 1.1017e-04
9:15081598 G A 0.136753 -7.3084e-05
9:15082688 C T 0.107957 -6.1059e-05
9:15083039 C T 0.373865 2.8300e-05
9:15084167 T G 0.023535 -2.1739e-05
9:15085778 G A 1.931547 -5.0168e-05
9:15085796 A G 0.579282 1.9632e-06
9:15085993 C T 0.310992 -3.2248e-06
9:15086011 A G 0.166715 -7.4457e-07
9:15086590 C A 0.199305 2.9203e-06
9:15086653 T C 0.472121 -5.4019e-06
9:15091826 C T 0.127594 -2.1206e-05
9:15094374 G T 1.124926 1.5730e-05
9:15097153 A T 0.169367 2.5529e-06
9:15098969 C T 1.233905 8.1516e-06
9:15103940 C T 0.068141 -9.8187e-05
9:15114269 A G 0.113248 1.6323e-05
9:15115885 T C 0.086597 5.3845e-07
9:15117602 C T 0.723507 -1.1232e-05
9:15120189 C T 0.198374 -5.6134e-05
9:15128116 G C 0.041081 -2.0398e-05
9:15128278 G T 0.061017 -1.1912e-04
9:15130648 G C 0.049511 3.5320e-05
9:15134378 G A 0.489995 3.7420e-05
9:15137224 T C 0.169633 -1.1245e-04
9:15141249 A G 0.604489 1.7477e-05
9:15141810 G T 0.223561 -2.4793e-05
9:15141901 C T 0.096668 -3.6328e-05
9:15144198 C G 0.199847 -3.1926e-04
9:15153943 G A 0.437667 -1.9031e-05
9:15154689 C G 0.071744 2.1764e-05
9:15157746 A C 1.276285 -7.8191e-06
9:15157977 C T 0.166747 7.5546e-06
9:15160592 A C 0.035401 -5.5982e-05
9:15162631 C G 0.150882 6.7310e-05
9:15162922 T C 0.020026 1.5692e-05
9:15165877 G A 1.493595 2.1011e-05
9:15170396 G A 1.964699 -1.1972e-04
9:15176942 A G 0.047735 -2.5165e-05
9:15188106 C T 1.209919 2.1862e-05
9:15189086 C T 0.599825 3.6097e-07
9:15191440 G C 0.061458 3.4608e-05
9:15192720 G A 1.535384 2.5812e-05
9:15200264 T C 0.343550 -3.0182e-05
9:15201034 C T 1.249160 2.5168e-05
9:15202052 T C 0.115029 5.1981e-05
9:15203203 G A 0.668222 1.9398e-05
9:15208605 C G 0.021795 3.0568e-05
9:15212216 G T 0.437440 9.6414e-05
9:15214237 G T 0.023665 9.2994e-06
9:15216003 C T 0.060420 -1.9808e-05
9:15216036 T C 0.139051 -3.7859e-06
9:15217647 C T 0.260848 9.7191e-06
9:15221226 A G 0.024103 -2.1862e-06
9:15225188 T G 0.949840 4.1549e-05
9:15229622 T C 0.153985 -2.0744e-04
9:15250477 T C 0.114715 1.3417e-04
9:15258639 C T 0.158120 1.9102e-04
9:15259432 G A 0.252244 -8.0254e-05
9:15260650 C T 0.312842 -4.1764e-04
9:15266052 T G 0.090115 -4.3009e-05
9:15271039 G T 0.105117 7.8536e-06
9:15271335 C T 0.234853 1.6210e-04
9:15276813 A G 0.023269 3.8031e-05
9:15279848 T C 0.093760 -4.0183e-04
9:15283097 T C 0.108074 -5.7623e-05
9:15284120 C A 1.477577 -5.2613e-05
9:15286588 T C 0.652299 -2.6471e-06
9:15286744 C T 0.848313 -3.0166e-05
9:15289578 T C 1.771931 2.4803e-06
9:15295073 A G 0.593879 -7.2655e-06
9:15296034 A C 1.727931 5.6314e-06
9:15297028 A G 0.118061 1.4464e-04
9:15300160 A G 0.026661 1.7700e-05
9:15301428 A C 0.653357 -2.3931e-05
9:15305378 C G 1.640186 -1.8506e-05
9:15308154 A G 1.145773 1.4987e-05
9:15309572 C G 0.057249 -1.0257e-05
9:15309649 T C 0.277158 -1.8243e-05
9:15310704 T C 0.672384 2.8648e-05
9:15315761 T C 0.101852 -2.2988e-05
9:15316335 A G 0.325403 7.2141e-06
9:15319264 A G 0.026446 7.0592e-05
9:15319460 C A 0.254237 4.3477e-05
9:15328677 T C 0.265097 4.2082e-05
9:15333788 T G 0.686512 2.6760e-05
9:15336067 G A 0.967815 3.2927e-05
9:15336291 C T 0.031617 2.4653e-05
9:15336637 C G 0.078745 -2.5544e-05
9:15337952 C A 1.661267 4.8698e-06
9:15339722 A G 0.989672 -3.2275e-04
9:15340597 T C 0.090904 1.4821e-05
9:15340686 C T 0.324419 1.7863e-05
9:15347518 T C 1.234905 -5.8111e-05
9:15351287 C T 0.022496 6.6746e-05
9:15352410 G A 0.205667 7.4408e-05
9:15356805 G A 0.448832 -1.5060e-06
9:15357041 C T 0.499307 -2.9763e-05
9:15369631 G A 0.083594 5.2785e-05
9:15370832 A G 0.648901 -6.7490e-06
9:15371111 T C 1.968958 -3.1389e-05
9:15371803 T C 0.399182 1.2827e-05
9:15373972 C A 1.969360 -7.5229e-05
9:15378449 C T 1.675418 -5.4997e-05
9:15386433 C T 0.524702 9.7539e-05
9:15386678 C A 0.096331 3.4341e-05
9:15387949 A G 0.479936 2.4498e-05
9:15393381 G A 1.763696 4.1544e-04
9:15397816 G A 0.042250 -3.7741e-05
9:15402054 C T 1.874136 7.8345e-05
9:15408150 G A 0.119006 -8.1744e-05
9:15420730 A G 0.486399 3.6111e-05
9:15424888 C T 0.678411 3.3239e-05
9:15431589 T C 1.839517 4.4091e-05
9:15445219 A G 1.841156 4.3987e-05
9:15445392 T G 0.061465 6.1499e-05
9:15449303 A G 0.073993 -1.2167e-05
9:15451176 G A 0.075116 -1.1175e-04
9:15451866 G A 1.665522 2.0794e-04
9:15453339 C T 0.033467 1.3464e-04
9:15459821 C A 0.095795 -1.1465e-04
9:15462521 T C 0.079975 1.2084e-05
9:15466692 A T 0.041873 -7.4276e-05
9:15468268 T C 0.038537 -1.6775e-05
9:15493287 T G 0.040780 -5.8455e-05
9:15502555 G T 0.033392 5.7631e-05
9:15508627 A C 0.050322 3.2039e-05
9:15509366 C G 0.805076 -4.3014e-05
9:15513113 A C 0.052922 -1.3260e-05
9:15523304 C T 0.110761 -1.2015e-04
9:15529905 A C 0.615190 -5.1510e-05
9:15535074 A G 0.051494 -5.1931e-05
9:15543551 G A 0.086593 -6.8314e-05
9:15549731 C A 0.082825 -7.8422e-05
9:15564100 T C 0.025823 -1.4534e-04
9:15578863 A G 0.022217 4.0222e-05
9:15591699 G A 0.120411 2.0898e-05
9:15601363 G A 0.203070 4.7431e-05
9:15611443 G A 0.900028 -8.6768e-05
9:15623908 G T 0.079511 -1.0623e-04
9:15635016 C T 0.209049 -1.3416e-05
9:15636430 G A 0.050757 1.2117e-06
9:15638387 G A 0.888599 -1.3771e-04
9:15654475 T C 1.023399 9.2203e-05
9:15656806 A G 1.913358 3.6487e-05
9:15666865 G A 0.248498 8.9794e-05
9:15679314 T C 0.053854 -3.2330e-05
9:15685340 G A 0.129142 8.0046e-05
9:15707430 G A 0.033441 1.1726e-04
9:15712636 A G 0.890079 -7.2745e-05
9:15726057 C T 0.547802 9.6839e-06
9:15727518 G A 0.075675 -1.5111e-04
9:15755519 T C 0.022519 -4.2265e-05
9:15755674 C T 1.908434 9.6206e-06
9:15776290 T C 0.407141 -6.1456e-05
9:15779853 C T 0.040173 -2.8253e-05
9:15781267 G T 1.018257 6.7339e-05
9:15783816 A G 0.909469 -7.8613e-05
9:15784560 G A 0.099167 1.1199e-07
9:15784631 G A 0.998380 7.7379e-05
9:15788315 G T 0.047612 -4.9072e-05
9:15830622 T C 0.920495 6.6037e-05
9:15864682 C T 0.021659 7.3062e-05
9:15869845 G A 0.535955 -1.5941e-05
9:15879220 G C 0.024622 4.6938e-05
9:15880385 C T 1.728477 -2.6495e-05
9:15894781 C A 1.737006 -1.5807e-05
9:15898339 C T 0.032805 4.9810e-05
9:15900771 A C 0.844152 -6.0683e-05
9:15902478 G C 0.600471 9.4836e-06
9:15909082 C T 1.733043 -1.4407e-05
9:15928988 C G 0.123634 1.2224e-06
9:15933662 G A 0.039319 -2.0772e-06
9:15956164 A G 0.763294 -7.1072e-05
9:15957219 G A 0.072095 -1.0124e-04
9:15958862 A G 0.060949 -1.2623e-04
9:15970733 T G 0.178211 -1.3688e-04
9:15986716 C T 0.881796 6.5976e-05
9:15997250 G A 0.090797 3.9970e-05
9:15999922 A G 0.069735 -1.4300e-05
9:16000235 T C 0.140087 2.8484e-05
9:16003364 G A 0.022230 -1.0662e-04
9:16006161 G A 0.043344 -7.5540e-05
9:16011070 A G 0.054869 -1.5058e-05
9:16011083 A G 0.081134 -9.8348e-06
9:16016603 A G 0.073967 -1.1407e-04
9:16016789 C A 0.045460 -5.4155e-05
9:16018094 A G 0.062445 -1.5654e-04
9:16022186 T C 0.346280 -3.7991e-06
9:16030359 C T 0.323994 2.8552e-05
9:16044097 G A 0.890696 -1.1794e-04
9:16044442 C T 0.039569 -8.3234e-05
9:16045136 C A 0.035934 7.9241e-06
9:16047748 G T 0.054360 1.2436e-05
9:16048164 A G 0.293085 -1.0120e-04
9:16050347 A G 1.499658 -5.2989e-05
9:16053530 T G 0.077012 -8.0052e-06
9:16054406 G T 0.163855 9.6440e-06
9:16055128 C T 0.047041 -4.0603e-06
9:16060417 C T 0.636671 -6.4188e-05
9:16064774 C T 0.115042 5.0156e-06
9:16066169 C T 0.291449 -3.3300e-05
9:16066297 T G 0.284338 -2.7540e-05
9:16071410 T C 0.035453 -6.8764e-05
9:16073896 A G 0.023834 5.4970e-05
9:16075645 G A 0.258959 -5.7753e-05
9:16081444 A G 0.777770 -1.6289e-05
9:16081570 G A 0.028637 1.4835e-05
9:16084750 A G 0.109482 -2.5332e-04
9:16091590 T C 0.059099 -7.4838e-06
9:16091817 G A 0.054782 -7.7618e-06
9:16092594 G A 0.404525 -8.4745e-05
9:16098105 C T 0.737526 -2.0476e-05
9:16099817 C A 0.081173 7.4331e-05
9:16101067 C G 0.039472 -3.0954e-05
9:16103030 C T 0.436103 -7.7708e-05
9:16105056 C T 0.028985 -5.8535e-05
9:16105373 A C 0.097204 1.8547e-04
9:16105961 G T 0.864276 -6.0084e-05
9:16106801 G T 0.671364 -1.2252e-05
9:16108051 A G 0.691563 -1.3717e-05
9:16110623 G T 0.110190 -5.1205e-05
9:16113134 A G 0.024723 8.9881e-05
9:16113334 T C 0.082296 4.3034e-05
9:16115834 A G 0.024616 1.2283e-05
9:16118758 G T 0.031490 -4.3037e-05
9:16124909 A G 0.023178 -2.9936e-05
9:16125796 T C 0.055376 5.5934e-05
9:16127905 G T 0.035830 -1.1181e-05
9:16128360 G C 0.185790 1.4997e-05
9:16130537 G A 0.615752 -2.0038e-05
9:16130630 C T 0.043571 -6.1112e-06
9:16130937 T C 0.193648 3.0473e-05
9:16131805 G A 0.571476 9.5144e-05
9:16134677 A G 0.085425 -9.5562e-05
9:16135142 G A 0.433899 1.8823e-04
9:16136208 G T 0.020705 9.4283e-05
9:16137435 A C 0.153917 -1.2044e-04
9:16138688 T C 0.037956 1.1024e-04
9:16140847 A G 0.032201 -1.0397e-04
9:16143064 A G 0.043169 -4.4231e-05
9:16143759 T G 0.121326 1.1698e-04
9:16144279 G A 0.075629 6.4476e-05
9:16146503 C T 0.323585 5.1162e-05
9:16150000 C T 0.044149 -4.5908e-05
9:16151249 T C 0.046976 2.0078e-05
9:16152791 T C 0.523011 7.4683e-05
9:16155473 C T 0.070030 -1.2463e-05
9:16159064 A G 0.232763 8.3688e-05
9:16161620 G A 0.466304 -4.2950e-06
9:16161652 A G 0.033480 7.4989e-06
9:16161739 T C 0.047141 2.8885e-06
9:16162964 C T 0.270456 -8.2072e-05
9:16165852 T G 0.091297 3.3081e-06
9:16168475 A G 0.070056 6.5658e-05
9:16174296 A G 0.176014 -1.9455e-04
9:16179114 G A 0.079135 -6.1511e-05
9:16179982 G A 0.268868 3.5380e-05
9:16183083 G A 0.318694 -6.7135e-05
9:16185090 T G 0.251877 -7.9424e-05
9:16186212 A G 0.519220 -1.1830e-05
9:16195751 G C 0.073224 -5.9713e-05
9:16197490 C A 0.099804 8.0542e-06
9:16198488 G A 0.246265 6.3607e-05
9:16201094 A G 0.150541 -2.2798e-04
9:16202037 A G 0.221925 2.2614e-05
9:16207676 C T 0.179169 -1.3427e-04
9:16208524 C G 0.081085 5.0173e-06
9:16210867 G A 0.673007 -1.9784e-05
9:16212721 G A 0.106198 -6.0944e-05
9:16215744 T C 0.105445 6.6613e-05
9:16217410 A G 0.089956 -1.4268e-04
9:16217690 G A 0.154845 -4.0058e-05
9:16218929 T C 0.029601 -1.1129e-04
9:16219058 G T 0.049293 -1.4916e-07
9:16222897 G T 0.685574 1.7450e-05
9:16230839 C T 0.275473 -1.7626e-05
9:16231968 T C 0.096746 1.1443e-04
9:16234519 A C 0.092952 2.3318e-05
9:16235907 G T 0.158243 -1.5658e-05
9:16236466 A G 0.074445 -8.9077e-05
9:16237614 C A 0.394320 3.9603e-05
9:16242449 T C 0.055278 -1.0251e-05
9:16242560 T C 0.111930 3.6258e-04
9:16243229 C G 1.275201 7.3045e-05
9:16243361 C A 0.194333 -2.5209e-05
9:16243514 C T 1.767900 -1.3137e-05
9:16243597 C T 0.139275 -6.7041e-05
9:16245170 T C 1.098161 6.7403e-05
9:16247124 C T 0.235499 -6.7415e-05
9:16251290 C T 0.039491 -4.9182e-05
9:16251695 T C 1.181980 -3.5528e-05
9:16254779 A G 1.710197 -1.3331e-05
9:16255306 G A 0.071004 -4.2965e-05
9:16257016 T C 0.493536 5.9031e-05
9:16260012 T C 0.154839 7.9137e-05
9:16262043 C T 1.231883 -1.1706e-05
9:16263689 A G 0.199335 8.4793e-05
9:16263887 T C 0.280650 -4.2537e-04
9:16269045 C T 0.043535 2.4957e-05
9:16269616 A G 0.117951 8.7916e-08
9:16271083 A G 0.309054 -1.4314e-04
9:16274821 A G 0.492413 8.8252e-05
9:16278256 C T 0.076454 2.6619e-05
9:16284231 T C 1.193840 2.8904e-05
9:16285259 G A 0.176030 -2.0999e-05
9:16287769 C T 0.152028 1.3255e-04
9:16289322 G A 0.476830 -9.3448e-05
9:16293566 A G 0.698586 4.5876e-04
9:16296460 G C 0.034239 -6.8303e-06
9:16307145 C A 0.414272 -5.6145e-05
9:16308266 T G 1.481770 6.9191e-05
9:16312457 T C 0.033211 -9.5606e-05
9:16324063 C A 1.538762 4.2854e-06
9:16326380 G A 0.160603 -1.0914e-05
9:16327919 A G 0.268820 -2.3547e-05
9:16329886 T G 0.089612 -3.4100e-05
9:16333849 T C 0.043194 6.2439e-07
9:16334761 A C 1.087593 3.4614e-05
9:16335566 G T 1.643870 -2.0175e-06
9:16339230 G C 0.192269 5.3174e-05
9:16341080 A G 1.602243 3.0422e-05
9:16343636 A C 0.118243 2.1030e-04
9:16349034 T C 0.024515 -1.0501e-05
9:16354862 A G 0.986637 -1.0070e-04
9:16356319 T C 0.143599 2.9758e-04
9:16357262 G A 0.033594 3.0372e-05
9:16360101 T C 0.987845 1.0372e-04
9:16360889 C T 0.133800 -7.4665e-05
9:16364351 A C 0.729239 -3.8844e-05
9:16364528 C T 1.956958 -7.4634e-05
9:16364612 T C 0.753716 -7.9208e-05
9:16364727 T C 0.093390 -2.4990e-05
9:16368232 A G 0.300794 2.6278e-06
9:16368732 T G 0.629413 -1.1459e-05
9:16371689 T C 0.376533 3.8555e-06
9:16377636 G A 0.588293 -1.6866e-05
9:16377640 G A 0.082712 1.7858e-05
9:16384212 T C 1.192671 1.9868e-05
9:16386151 A G 0.399331 2.2187e-06
9:16388447 A C 1.264659 3.1906e-05
9:16388799 T C 1.905260 -1.4517e-05
9:16390629 T C 0.853558 3.4936e-05
9:16392810 G A 0.477622 4.9014e-06
9:16398634 A C 0.385488 7.4949e-05
9:16398933 C T 0.195936 5.3492e-06
9:16405251 T C 0.130174 2.3781e-05
9:16413491 G A 0.030728 -1.9706e-06
9:16413779 A G 0.791886 6.0892e-05
9:16419367 C T 0.032860 8.5148e-06
9:16419519 A G 0.076347 -2.0665e-05
9:16423481 T C 0.152644 -3.0320e-05
9:16430010 T C 0.045726 4.9099e-05
9:16436647 C T 0.129389 3.3612e-05
9:16436952 C G 0.029114 2.1249e-05
9:16449776 A C 0.062286 -4.1885e-05
9:16451601 T C 0.037443 -1.1142e-04
9:16454224 G A 0.789477 1.2238e-04
9:16459175 T G 0.547594 1.0391e-04
9:16472947 T C 0.157555 2.1747e-05
9:16474605 G C 0.127720 4.7364e-05
9:16480054 C T 0.069008 -9.7638e-05
9:16481630 T C 0.118142 2.0040e-05
9:16482083 C T 0.291939 2.1715e-05
9:16484731 G T 0.412684 1.3459e-04
9:16490671 T C 0.043944 7.4964e-05
9:16491931 T C 0.052175 1.9258e-05
9:16493197 C T 0.042045 3.9413e-06
9:16493832 A G 0.054818 -6.8486e-05
9:16497683 T C 0.052935 -8.1410e-05
9:16500289 C A 0.347318 4.8006e-06
9:16507737 A C 0.086311 -3.0121e-06
9:16508227 C T 0.874211 3.3789e-05
9:16519203 C T 0.749918 8.9293e-06
9:16520074 T C 0.024557 -2.9456e-06
9:16525632 T C 0.087924 -3.0019e-06
9:16534282 T C 0.044249 1.1024e-06
9:16552375 G C 0.037992 -6.1071e-05
9:16558173 T C 1.921807 3.0192e-06
9:16570549 C T 0.021945 8.1357e-06
9:16572826 C A 0.179370 -1.0233e-05
9:16577080 C T 0.032406 -5.1751e-05
9:16591600 C T 0.020010 1.9798e-05
9:16596140 C T 1.025632 1.1202e-06
9:16602290 A G 0.307470 7.7070e-06
9:16605471 G A 0.100940 -8.7095e-06
9:16613687 T C 1.857651 4.4784e-06
9:16614272 C T 1.911901 -7.4191e-06
9:16618556 C T 0.072838 1.2685e-05
9:16628828 C T 0.169954 2.0635e-05
9:16629923 C T 0.905153 2.4699e-05
9:16634133 C T 0.030078 1.5811e-05
9:16634300 T C 0.045155 3.2891e-05
9:16635383 C T 0.089557 2.0399e-05
9:16640779 A G 0.021575 5.0877e-06
9:16655933 A G 0.049397 2.9960e-05
9:16656587 A G 0.768974 4.6818e-05
9:16658484 T C 0.086934 -1.4316e-05
9:16658807 T C 1.407397 -7.0652e-05
9:16658915 G A 0.612980 1.3575e-04
9:16659259 T C 0.996358 2.0392e-05
9:16659863 T C 0.766332 7.2442e-06
9:16661210 G A 0.144014 3.9522e-05
9:16661933 A G 0.651640 3.6325e-05
9:16664628 C T 0.057752 3.0840e-06
9:16665850 A C 1.160811 -5.0744e-05
9:16668824 T G 0.062643 -3.9665e-05
9:16669394 C A 0.062062 -1.9784e-05
9:16669912 C A 1.550210 -6.1826e-05
9:16671045 T G 1.617345 -1.4052e-04
9:16675103 T C 0.047258 -1.0766e-05
9:16677221 G A 0.191392 -5.2093e-05
9:16677623 G A 0.038751 2.8357e-05
9:16678149 A G 0.059774 2.3737e-05
9:16678789 C A 0.113043 6.0643e-05
9:16682689 C T 0.139308 -4.9604e-05
9:16683543 T C 1.869875 -8.0460e-05
9:16690025 G A 0.067307 7.5023e-05
9:16692794 T C 1.978529 -4.9233e-05
9:16696626 C T 1.602152 -4.9668e-05
9:16702394 G A 0.095367 8.2742e-05
9:16706557 A G 1.594771 -7.2163e-05
9:16708269 C T 0.086470 6.5563e-05
9:16710003 G T 0.040033 -4.7139e-05
9:16711777 G A 0.224278 7.8527e-05
9:16719445 T C 0.330333 1.4268e-04
9:16725894 G A 0.022308 9.1648e-06
9:16727619 G A 0.100833 2.4135e-04
9:16730041 T C 0.074519 -2.5470e-05
9:16734676 C T 0.137198 -1.1643e-05
9:16737875 C T 0.038267 5.6505e-05
9:16739954 C A 0.039043 2.7795e-05
9:16740028 A G 0.040455 6.7075e-05
9:16740110 T G 1.291417 -3.0464e-04
9:16741082 G A 0.109999 3.0764e-04
9:16744304 C T 1.833120 -3.8295e-05
9:16750759 C A 0.046706 -1.8632e-05
9:16754552 C T 1.830922 -4.5785e-05
9:16755509 G A 1.785306 -2.4789e-05
9:16771494 G T 0.025356 1.4497e-05
9:16772349 C T 0.043191 1.2513e-05
9:16776792 G T 1.391061 -1.7527e-04
9:16779009 G A 1.831390 -4.4406e-05
9:16786784 C A 0.097571 -3.1669e-05
9:16787400 G A 0.022048 2.5629e-05
9:16787477 C G 0.266947 1.4665e-04
9:16788148 G T 0.367361 -1.3060e-05
9:16788253 C T 0.160243 -1.9440e-05
9:16789652 T C 1.807628 2.2634e-05
9:16791743 C T 0.193080 3.6283e-05
9:16795159 G A 0.162810 5.0021e-05
9:16801850 C A 0.141615 2.9090e-05
9:16802955 T C 0.042023 -9.2596e-05
9:16804167 G T 1.529038 -4.2784e-05
9:16806521 C T 0.158669 -6.7202e-06
9:16806728 C A 0.023292 -1.8854e-05
9:16809958 C T 0.130343 6.8248e-05
9:16814564 G A 0.068297 1.2272e-06
9:16816655 A G 1.099288 -2.9154e-05
9:16820568 C T 0.027527 -1.4228e-06
9:16824430 G A 0.464552 6.0465e-05
9:16826766 T C 0.125335 1.8161e-05
9:16831748 G A 0.340856 4.8039e-05
9:16836011 A G 1.027219 -3.1119e-05
9:16836893 C G 0.204567 -1.1813e-06
9:16839599 T C 0.079982 7.5352e-05
9:16840464 G T 0.471601 -6.4528e-06
9:16842310 C T 0.200896 1.1256e-04
9:16843773 T C 0.059819 1.5984e-05
9:16847054 C T 0.154449 4.9447e-05
9:16848462 G T 0.086915 1.1572e-04
9:16848716 G A 0.134945 3.8770e-05
9:16856367 C T 0.163437 4.7228e-05
9:16857676 G A 0.029588 -6.4593e-05
9:16864521 T C 1.229708 -5.6621e-05
9:16868073 C T 0.080099 -5.4645e-07
9:16875274 G A 0.152940 3.3820e-05
9:16880921 G C 0.146805 3.6152e-07
9:16885854 T G 0.162041 4.1840e-05
9:16889787 G A 0.148532 -3.6130e-06
9:16891002 G A 0.058527 6.1612e-06
9:16900029 C T 1.928055 1.3409e-06
9:16900930 T C 0.147584 -2.3488e-05
9:16902060 C T 0.099005 1.1055e-05
9:16904635 G C 0.386449 4.1420e-05
9:16904735 A G 0.105010 7.2102e-05
9:16904903 T C 0.048514 -4.1330e-05
9:16910025 C T 0.150126 3.6912e-07
9:16914412 C T 0.067817 3.2154e-05
9:16915021 C T 0.617329 2.8047e-05
9:16915716 T G 0.154251 3.4944e-05
9:16919692 T C 0.218186 2.8973e-07
9:16921847 C T 1.274341 -1.2732e-07
9:16929842 A G 1.162599 -1.5767e-05
9:16932299 G A 0.212519 5.8394e-05
9:16936307 A C 0.043947 -1.6532e-05
9:16937666 C A 0.038134 -6.3210e-05
9:16941006 T G 1.685214 2.2576e-05
9:16941297 G A 0.669446 2.3107e-05
9:16941398 C T 0.444652 -3.7797e-05
9:16941569 C A 1.585268 1.1913e-05
9:16942901 T C 0.770022 4.5080e-05
9:16943046 C T 0.103033 2.5845e-05
9:16947312 T C 0.455571 2.7818e-05
9:16948534 G T 0.904322 -1.6828e-05
9:16957172 A G 1.676142 1.5820e-05
9:16961600 A G 0.504452 4.3489e-06
9:16961911 G A 0.436333 -2.9571e-06
9:16971270 G A 0.965417 3.6464e-05
9:16972978 G A 0.069469 -1.1683e-05
9:16973031 C T 0.088849 -3.9357e-05
9:16973643 T C 0.223188 -5.9820e-05
9:16974014 C T 0.099794 2.1450e-04
9:16982735 A G 0.217728 -8.8638e-06
9:16986264 G A 0.148652 6.4984e-05
9:16986321 G A 0.023249 3.3499e-05
9:16987005 C G 1.559078 3.0602e-05
9:16991332 A G 1.282267 -8.6727e-06
9:17002273 G A 0.162927 4.5269e-05
9:17007112 C T 0.227667 2.0620e-05
9:17012980 G T 1.290965 -1.0484e-05
9:17017561 A G 0.049650 1.5156e-05
9:17022978 T C 0.068579 1.2087e-05
9:17024644 T C 0.076025 -5.6508e-05
9:17027250 T C 0.058693 -1.1662e-05
9:17033840 A G 0.920456 -4.1953e-05
9:17034642 G C 0.024415 4.1936e-05
9:17036983 G A 0.070157 1.0795e-05
9:17039431 C T 0.023717 4.7616e-06
9:17041557 G A 0.144507 -1.3445e-04
9:17050077 G A 0.324530 3.9297e-06
9:17060599 G C 0.317052 2.5278e-05
9:17062264 C T 0.067239 -5.2050e-05
9:17067364 G A 0.165962 2.3442e-06
9:17068803 G A 0.908012 -7.8328e-06
9:17078272 G C 0.379883 4.9901e-05
9:17091951 A G 0.069693 -1.7224e-05
9:17100003 G A 0.062124 8.5205e-06
9:17107016 A G 0.087158 5.3325e-05
9:17107467 C T 0.129807 3.3845e-05
9:17114199 G A 0.333793 1.1390e-05
9:17127664 C T 0.323170 1.3128e-05
9:17130360 C T 0.675113 -2.2441e-05
9:17141793 G C 0.082380 -2.2053e-05
9:17143805 C T 0.040543 1.3231e-04
9:17162581 C T 0.030429 -5.4987e-05
9:17166074 G A 0.124776 4.6913e-05
9:17168226 C T 0.310268 -6.4753e-05
9:17176599 G A 0.045953 3.7796e-05
9:17182929 A G 0.045596 -2.5429e-05
9:17208077 G C 0.068024 2.2245e-05
9:17210004 C T 0.094357 -1.0640e-04
9:17220680 T G 0.023564 -1.3224e-05
9:17221579 T C 0.035677 5.3713e-06
9:17222825 G C 0.081358 1.6216e-05
9:17234883 C T 0.256612 -4.4545e-06
9:17261603 C T 0.035586 2.7996e-05
9:17270025 G C 0.489148 1.9810e-05
9:17273731 G A 0.510492 2.7119e-05
9:17278146 T C 0.034830 8.4596e-05
9:17279530 T C 0.055957 -5.0830e-07
9:17306864 C A 0.136120 -1.5552e-04
9:17340864 T C 0.172122 8.8768e-07
9:17350246 C T 1.826362 1.5875e-05
9:17351580 C T 0.082783 -1.6318e-05
9:17361894 C G 0.031545 -5.7502e-05
9:17367616 G T 1.255015 -3.0091e-06
9:17367673 A G 1.743660 1.6412e-05
9:17384354 A G 0.067502 2.3672e-05
9:17390878 A G 0.063948 1.7500e-05
9:17392885 C A 0.418634 -2.4389e-05
9:17394536 T C 1.749665 1.1101e-05
9:17402272 A G 1.153394 -2.8532e-05
9:17404542 C G 0.064042 6.8339e-05
9:17408156 G A 0.512569 3.9421e-05
9:17416532 A G 0.042652 3.0372e-05
9:17436950 A G 0.347568 -4.7140e-05
9:17438205 G T 0.053824 3.5418e-05
9:17444446 A G 0.052360 -3.3518e-05
9:17451460 T G 0.185245 -3.9339e-05
9:17458872 T C 1.629014 1.5732e-06
9:17466468 G A 1.762155 1.6738e-05
9:17467314 A G 0.055674 -3.5173e-06
9:17471911 G C 1.818079 2.1484e-05
9:17483559 C A 0.129944 -8.7490e-06
9:17484061 A G 0.063003 -4.9647e-05
9:17487808 T C 0.024587 -4.3709e-05
9:17488893 A G 0.044035 -3.3166e-05
9:17489796 C T 0.102378 -2.1149e-06
9:17490312 A C 0.031059 -5.9539e-05
9:17493392 A G 0.036677 3.1992e-06
9:17497841 T C 0.771551 -1.6898e-05
9:17501669 G A 0.073107 -1.5034e-04
9:17502032 G A 1.956127 3.0370e-05
9:17502228 G A 1.971123 2.2557e-06
9:17508813 T C 1.513816 -2.7465e-04
9:17511083 G A 0.088132 -5.0383e-06
9:17511285 C T 0.104276 -1.9010e-05
9:17519917 T C 1.586309 -2.0148e-04
9:17522878 A C 0.041049 4.3905e-06
9:17524038 T G 0.525955 1.2927e-04
9:17529016 G A 0.051114 -9.9813e-05
9:17531552 G A 0.084623 -2.2713e-06
9:17533610 T G 0.583310 1.2858e-04
9:17534540 T C 0.248160 8.5990e-05
9:17549433 C A 0.663831 8.3442e-05
9:17555140 G C 0.106922 -3.0116e-05
9:17561336 T C 0.038030 4.1030e-05
9:17564267 T C 1.926247 8.1918e-06
9:17574710 T C 0.653474 5.5082e-05
9:17577880 G C 0.034269 -5.6974e-05
9:17580292 T G 0.093387 6.0190e-06
9:17583846 G A 0.732394 -6.8570e-06
9:17591406 T G 1.515221 -3.2603e-05
9:17591978 G A 0.048027 1.2388e-05
9:17593211 G T 0.025888 -1.0705e-07
9:17595482 G T 0.042802 1.4574e-05
9:17598287 T C 1.427397 -2.0433e-05
9:17599212 A G 0.873666 -5.6951e-05
9:17599616 C T 0.029997 1.6274e-05
9:17604934 C T 1.689300 1.6850e-05
9:17605305 G A 0.058277 -5.1001e-05
9:17608784 C T 0.403658 -3.8027e-06
9:17610211 C T 0.737107 -4.2211e-05
9:17613587 G A 0.092634 3.6885e-06
9:17614778 G A 0.603483 -5.5022e-05
9:17615153 A G 0.286061 -1.3546e-06
9:17617409 C T 0.545390 -4.2678e-05
9:17618356 A G 0.045454 3.3940e-05
9:17620329 T C 0.719343 1.1220e-04
9:17623387 G A 0.029316 4.0330e-05
9:17624902 G A 0.324406 5.1998e-05
9:17626762 C T 0.278774 1.6412e-05
9:17627444 A G 0.154589 -1.0870e-04
9:17629169 C T 0.068294 -6.6071e-05
9:17629471 C T 0.066071 -1.2342e-05
9:17630500 T C 1.871949 -1.9140e-06
9:17630727 G A 1.915951 -3.6514e-06
9:17633825 A G 0.361408 1.4498e-06
9:17635522 C G 0.200503 1.3674e-05
9:17635712 G A 1.322232 -1.7801e-05
9:17641128 G A 0.086532 -3.7621e-06
9:17647363 G A 0.064756 -1.0561e-05
9:17661980 G T 0.060381 2.5193e-05
9:17666785 A G 0.026764 1.8392e-05
9:17667075 C T 0.037015 -6.2698e-05
9:17674057 A G 0.748879 2.2912e-05
9:17697037 A C 0.149434 4.6314e-05
9:17697178 A G 0.047047 -4.4705e-05
9:17699317 A G 0.153940 7.5045e-05
9:17699909 C T 0.904033 1.7759e-06
9:17701196 T C 0.142706 4.4059e-05
9:17704788 A G 0.164287 -5.1901e-05
9:17716786 G C 0.022360 2.3105e-04
9:17718946 G A 0.458628 -3.1025e-05
9:17726888 T C 0.456450 -9.1441e-06
9:17728183 G T 0.070209 -1.4111e-04
9:17731921 G T 0.467934 -1.4963e-05
9:17737505 A G 0.023606 -1.3852e-04
9:17743079 T C 0.159159 3.9592e-05
9:17756105 T C 0.169883 -1.1066e-04
9:17757525 G C 0.129197 -7.3980e-06
9:17757575 A G 0.053191 1.4548e-06
9:17758945 A C 0.546374 3.5776e-05
9:17766201 A G 0.077716 9.5662e-05
9:17768623 G A 0.068031 6.2050e-05
9:17771244 G T 0.237894 6.1921e-05
9:17781593 T G 0.035473 -8.9255e-05
9:17782325 C G 0.972775 4.0282e-09
9:17785204 C T 0.035992 -6.9383e-05
9:17787769 T C 0.035278 -5.9490e-05
9:17791988 G A 0.046002 1.8051e-06
9:17796668 G T 1.178445 -1.3058e-05
9:17797521 T G 0.038280 -1.0128e-04
9:17800011 T C 1.872604 -3.3353e-05
9:17810273 G A 0.362236 7.5235e-05
9:17812054 C G 0.023522 3.5180e-05
9:17812661 G A 0.087460 -1.0307e-04
9:17828144 T C 0.027777 4.9434e-05
9:17829306 A G 0.047605 3.8958e-05
9:17833014 T G 0.044629 1.5021e-05
9:17838271 T C 0.172002 2.2419e-04
9:17839124 C T 0.032058 1.3332e-04
9:17849503 T G 0.111186 -2.3841e-06
9:17850296 C T 0.704594 -6.3220e-05
9:17857109 A G 0.164891 -4.8707e-06
9:17864133 A C 0.025992 3.7530e-05
9:17869637 G T 0.349217 -7.5549e-05
9:17870180 A G 0.038384 1.4006e-04
9:17878336 T C 0.607556 -3.9764e-05
9:17880914 G A 0.850316 -1.9618e-05
9:17894272 C A 0.296506 -5.0052e-05
9:17896998 T C 0.103776 5.7131e-06
9:17899606 T C 0.294497 -4.6727e-05
9:17901871 A G 1.727652 -1.0166e-06
9:17908444 T C 0.078336 8.0826e-05
9:17915215 C G 1.643009 2.9799e-05
9:17915896 T G 0.029955 7.6940e-06
9:17920596 T C 0.192236 7.8924e-06
9:17923017 C T 0.261351 -9.2821e-05
9:17929377 A C 0.121518 -6.7539e-05
9:17930182 A G 0.093637 2.6606e-05
9:17932217 A C 1.976608 -2.0408e-06
9:17933188 T C 0.029858 3.0670e-05
9:17935538 T C 0.058800 -3.2822e-04
9:17938168 C T 0.128107 -1.0438e-04
9:17938351 C T 1.242188 5.8519e-07
9:17939863 A G 0.401032 -2.7117e-06
9:17943475 T C 0.155043 -3.0125e-05
9:17946150 C A 0.052127 1.7775e-05
9:17948869 G A 0.451721 -4.1496e-06
9:17964401 G A 0.029605 6.9035e-05
9:17969574 T C 1.254675 -9.6177e-06
9:17971404 C T 0.031354 6.2717e-05
9:17981142 A C 0.449410 -5.0969e-06
9:17985592 T C 0.602055 2.4905e-05
9:17985909 T C 0.681254 5.9846e-05
9:17986179 A G 0.159198 4.1216e-06
9:17986287 G C 0.106558 -7.3431e-05
9:17986367 G A 1.786124 8.7508e-05
9:17987408 T C 1.028368 -6.1704e-05
9:17990785 T C 0.134916 -1.7622e-05
9:17993589 A C 0.081725 1.1229e-05
9:17996889 G A 0.125331 3.5548e-05
9:17997430 G A 0.081676 5.1783e-06
9:17997775 A G 0.031695 -1.5202e-05
9:18005232 C T 0.174748 2.7765e-05
9:18011417 A C 0.576494 -1.1225e-07
9:18012373 A G 0.079303 1.9175e-05
9:18019900 T C 0.023029 6.8803e-05
9:18023186 C A 0.037462 2.9775e-05
9:18032972 T C 0.773265 -2.0231e-05
9:18040586 C G 0.149305 3.4050e-05
9:18046478 C T 0.020143 2.1906e-05
9:18047076 A G 0.061027 9.3313e-05
9:18047728 A C 0.104033 1.7545e-05
9:18060860 A C 0.051082 5.5422e-06
9:18070964 A G 1.090362 4.3012e-06
9:18071353 T C 1.208832 1.9960e-05
9:18076279 T C 0.166841 -1.7474e-05
9:18083355 G C 0.305769 3.4779e-05
9:18087087 G T 0.071637 -6.5224e-06
9:18095958 C A 0.022315 4.3076e-06
9:18100798 A G 0.042289 -2.3115e-05
9:18101081 A G 0.151921 6.2063e-06
9:18111955 G A 0.033538 -3.6113e-05
9:18112889 A G 0.316221 1.2702e-04
9:18113219 T G 0.590130 1.1184e-06
9:18118508 G A 0.023509 4.1858e-05
9:18119238 G A 0.951564 -6.1097e-05
9:18123414 T C 0.049108 -4.2495e-05
9:18127674 C G 0.204791 1.7560e-05
9:18130563 A G 0.352752 3.8329e-05
9:18131156 T G 0.042818 -6.7743e-05
9:18131366 T C 0.039514 2.8722e-05
9:18135019 A T 0.114812 -3.7689e-05
9:18136875 T C 0.953914 -5.5239e-07
9:18151098 G A 0.925409 3.2026e-05
9:18164092 T C 0.098479 -7.4471e-06
9:18173833 A G 0.658553 8.6498e-05
9:18183905 A G 0.104364 4.7456e-05
9:18201624 G A 0.197420 2.5810e-05
9:18211283 T C 0.404992 -1.0586e-04
9:18250237 C T 0.399302 1.5682e-05
9:18250401 A G 0.053873 -3.6601e-05
9:18253766 T C 0.043204 3.4042e-05
9:18255609 G A 0.269005 -6.6926e-05
9:18256588 G A 0.699288 6.8029e-06
9:18258316 A G 0.588143 -1.0151e-04
9:18259760 A G 0.832824 -8.0360e-06
9:18262127 A G 0.870482 -9.3691e-06
9:18265864 G A 0.925727 -8.9540e-06
9:18272807 T C 0.044068 5.1320e-05
9:18272857 C T 0.154887 -1.2457e-04
9:18289897 G T 0.107363 3.7775e-06
9:18290684 G A 0.064558 -2.1085e-05
9:18291313 G A 0.923657 5.6478e-05
9:18294429 C T 0.281722 -5.9345e-05
9:18300883 G A 0.287921 -4.9133e-05
9:18317093 C A 0.133907 1.1550e-05
9:18325157 G A 0.097853 1.0031e-06
9:18328167 A G 0.038988 1.4488e-05
9:18331122 C A 0.540924 1.0862e-04
9:18336251 A G 0.036249 7.6875e-05
9:18337698 A G 0.250377 -1.8771e-04
9:18339747 T C 0.161905 1.4257e-04
9:18343563 C T 0.216716 -1.3237e-04
9:18348539 G A 0.036888 -5.6860e-06
9:18368310 T C 0.126753 -8.6485e-07
9:18368546 T G 0.154371 7.4067e-05
9:18371966 G A 0.230896 -3.5805e-05
9:18375107 G A 0.058647 5.3788e-05
9:18380820 A G 0.250196 -1.1357e-04
9:18382190 G A 0.050523 6.9693e-05
9:18390837 C T 0.316357 3.9055e-05
9:18394317 T C 0.297661 -1.6594e-05
9:18397372 A G 0.081705 7.7444e-05
9:18397407 G A 1.031169 -4.8634e-05
9:18405452 G A 0.315137 -1.3481e-04
9:18408771 C A 0.325286 -5.6130e-06
9:18408970 G A 0.435151 -1.2911e-05
9:18411779 T C 1.034233 5.4898e-05
9:18416216 G A 0.099927 1.2693e-06
9:18419585 C T 0.172353 2.5513e-05
9:18426823 C T 0.449335 4.9198e-05
9:18431787 A G 1.270884 -2.3264e-05
9:18434822 G A 0.049443 7.5521e-05
9:18446117 A G 0.058544 5.5154e-05
9:18451565 G A 0.244068 -1.0934e-04
9:18460989 T C 1.118765 -5.1523e-05
9:18475203 T C 0.611162 -1.0250e-05
9:18497933 A G 0.053733 9.8116e-05
9:18501014 G A 0.031085 -9.1467e-05
9:18501139 G C 0.043418 -5.9106e-05
9:18502762 T C 0.032983 7.2144e-05
9:18505639 C T 0.133962 7.3647e-06
9:18506190 A G 0.373515 -4.8992e-05
9:18508447 G A 0.019968 -1.7163e-05
9:18512570 C T 1.249040 -1.9674e-05
9:18515239 A G 0.193100 3.9571e-05
9:18536274 A G 0.028569 3.7806e-05
9:18537444 G A 0.622993 5.1505e-06
9:18538877 T G 1.155114 -1.6455e-05
9:18541136 T C 1.899469 -1.8117e-05
9:18542869 C T 0.286405 7.1042e-06
9:18543094 T A 0.059852 1.0582e-04
9:18565516 G A 0.511634 -2.6351e-06
9:18583519 T G 0.023730 2.5117e-05
9:18585212 C G 0.165907 7.7099e-05
9:18597219 G A 0.532654 -1.4012e-04
9:18605544 T C 0.893202 3.8665e-06
9:18609330 C T 0.183356 -3.5422e-05
9:18610063 A G 0.043775 -3.9896e-05
9:18613937 T G 0.046551 -1.5083e-04
9:18615606 G A 0.021055 7.0815e-05
9:18617420 T C 0.294198 2.2143e-05
9:18626238 C T 0.330619 2.4003e-05
9:18628362 A G 0.057992 -6.8366e-05
9:18631605 C A 0.039079 -2.5322e-05
9:18633028 A G 0.310297 -6.5894e-06
9:18638517 A C 0.229222 -1.2684e-05
9:18639300 A G 0.081335 8.0165e-05
9:18642144 G A 0.037508 -2.6148e-04
9:18642675 T C 0.483893 -1.0350e-05
9:18650692 C A 0.074652 -6.7381e-06
9:18650698 G A 0.112556 -2.3955e-05
9:18652833 G A 0.448268 -9.9510e-06
9:18656065 T C 0.516117 1.6245e-05
9:18657967 T C 0.363352 -6.5727e-05
9:18661683 T G 0.275136 -2.9521e-05
9:18661848 G T 0.450007 5.4878e-05
9:18664041 C T 0.611328 -2.3426e-04
9:18665782 G A 0.309521 8.5412e-07
9:18666780 T C 0.238943 5.7401e-06
9:18667008 C G 0.083065 -1.4422e-05
9:18669659 A G 0.099327 1.5353e-05
9:18670676 C T 0.286126 -1.4012e-04
9:18671467 T C 0.788043 7.0596e-05
9:18674055 A G 1.411058 -4.3035e-05
9:18681452 G A 0.290881 4.0531e-07
9:18682352 C A 0.307081 4.1580e-05
9:18682919 A G 0.719272 -9.1581e-05
9:18684837 G T 0.160415 1.0349e-04
9:18689099 G A 1.016385 2.5387e-05
9:18690905 A G 0.061776 -8.3292e-05
9:18696633 A G 0.321028 -1.0347e-05
9:18697989 G A 0.041968 -2.8003e-05
9:18698883 C T 0.074565 6.0418e-06
9:18699872 C A 0.464224 7.2778e-05
9:18701175 G A 0.032873 3.4541e-05
9:18709161 A G 0.031107 -2.4982e-05
9:18717903 A G 1.735857 -6.3596e-05
9:18718186 G A 1.098655 -1.8948e-05
9:18720952 T C 0.038553 -4.8536e-05
9:18721230 A G 0.026489 3.5891e-05
9:18721847 G A 0.059102 2.5709e-05
9:18722484 A G 0.024931 -7.3454e-05
9:18728689 A C 1.683705 -7.9536e-05
9:18729933 A G 0.037852 1.3099e-04
9:18732114 T G 1.309888 3.7282e-06
9:18735331 G A 0.054334 -1.0896e-05
9:18742434 T C 0.516049 -3.3155e-05
9:18743239 C T 1.632214 -1.0036e-05
9:18743676 A G 1.050468 3.2473e-06
9:18751638 A G 1.009413 1.1691e-06
9:18752630 T C 0.023950 1.7343e-05
9:18755459 G T 1.435655 -2.6938e-05
9:18757379 A G 0.253649 -6.6426e-06
9:18758054 A G 0.090673 4.9807e-05
9:18758836 C G 0.848420 -4.0696e-05
9:18760665 G A 0.377062 5.7364e-05
9:18761099 C A 0.407998 -1.3100e-05
9:18767830 G A 0.166192 8.7596e-05
9:18768738 A C 0.233548 4.5711e-05
9:18771613 G A 0.144981 -1.3184e-04
9:18775810 A C 0.992136 -3.2789e-06
9:18776550 T G 0.300534 -6.0471e-05
9:18777196 C A 0.351203 -8.4821e-06
9:18777268 T C 0.101540 -4.2435e-05
9:18777304 T C 0.063218 -5.7821e-05
9:18777368 C T 1.433389 -3.6117e-05
9:18780271 T G 0.072543 -7.8658e-05
9:18780845 A G 0.319385 -1.6643e-05
9:18783332 T C 0.163855 -9.3068e-06
9:18787381 C A 1.193917 -2.9287e-05
9:18789128 C T 0.419987 -3.5129e-06
9:18795304 T C 0.430163 -3.4086e-05
9:18797419 A G 0.898372 -1.1001e-05
9:18804418 T G 1.581175 -7.4720e-05
9:18816959 T C 0.024713 -7.3267e-06
9:18817372 T C 1.415148 -2.1809e-04
9:18817951 G T 0.508411 -3.7668e-05
9:18818477 C T 0.067171 -2.0483e-05
9:18819525 A G 1.794563 -9.3546e-05
9:18826610 A G 0.103358 2.9737e-05
9:18829952 G A 0.474636 2.5950e-05
9:18832027 C T 0.208608 -4.7380e-05
9:18832441 A G 0.027453 -8.6308e-05
9:18833101 T C 0.127847 3.4847e-05
9:18849525 G T 0.026388 -1.6193e-04
9:18852226 A G 0.076113 2.9680e-05
9:18856840 A G 1.488667 -4.6606e-05
9:18858945 T C 0.853701 6.0786e-06
9:18863560 A C 0.100381 1.8038e-05
9:18871191 G C 0.120057 1.2475e-04
9:18882338 C T 0.092949 4.7310e-05
9:18882562 T C 1.230439 -8.0597e-06
9:18887178 C T 0.175306 -7.7594e-05
9:18890883 T C 1.954962 2.3528e-05
9:18892827 A G 0.178799 -8.1005e-05
9:18893166 T C 0.662296 4.2059e-05
9:18893621 A G 0.028692 -5.9742e-05
9:18903943 G A 0.072095 7.1165e-05
9:18904986 C T 0.088411 -3.3534e-06
9:18905289 G A 0.238488 -5.5751e-05
9:18907551 C T 0.295315 -1.1907e-04
9:18907625 C A 0.092124 3.4212e-05
9:18907844 G A 1.127230 -5.3700e-05
9:18909742 T C 0.056174 -1.2834e-04
9:18910581 C T 0.380759 -4.3317e-05
9:18911029 C T 0.101822 6.5755e-06
9:18911628 T G 1.548922 -1.0894e-05
9:18913052 C T 0.143436 3.9127e-05
9:18914103 G A 0.488469 4.9747e-05
9:18916932 C A 0.377517 -2.6479e-05
9:18917483 T C 1.135328 -1.3027e-05
9:18918024 G A 0.035950 -1.0113e-05
9:18919270 A G 0.062234 7.2255e-05
9:18921386 G T 0.530369 9.4985e-06
9:18923130 C T 0.111196 -2.4964e-05
9:18925962 T C 0.112735 -3.0116e-05
9:18926608 C A 0.279255 7.8317e-05
9:18926997 G A 0.207553 8.2032e-05
9:18927177 C A 0.292319 1.2270e-04
9:18927768 A C 1.547480 -6.3031e-05
9:18928210 A G 0.071773 5.8646e-05
9:18928536 C G 0.071653 4.8575e-05
9:18930222 A G 1.710219 -1.7506e-05
9:18932805 G A 0.357179 1.8200e-04
9:18933274 C T 0.299625 2.8858e-05
9:18935819 T G 0.685006 1.3518e-04
9:18936179 G C 1.219432 -4.7934e-05
9:18936798 G C 0.054597 6.3775e-05
9:18937624 G A 1.276291 -3.6827e-05
9:18938782 G A 0.449491 5.7558e-06
9:18942204 C A 0.101258 7.1398e-05
9:18944215 A G 0.186008 5.8792e-05
9:18950787 A G 1.548470 -5.9564e-05
9:18950895 C T 1.377341 -1.4104e-04
9:18953625 G A 1.424772 -6.1311e-05
9:18953905 T C 1.826596 1.8499e-05
9:18957669 C T 0.090991 -4.5390e-05
9:18972704 A G 1.666161 -1.5524e-05
9:18972801 T G 1.866866 9.4930e-06
9:18973390 T G 0.082098 1.0879e-06
9:18974009 C T 0.100537 6.2774e-05
9:18978051 A G 0.034515 3.7633e-05
9:18987037 A G 0.091329 -9.6000e-06
9:18989578 C A 0.253870 5.8776e-05
9:18993373 T G 1.253798 -3.3777e-05
9:19012750 T C 0.105909 1.3630e-05
9:19017723 C T 1.232409 -2.6100e-05
9:19025234 T C 0.105627 7.0648e-05
9:19030303 A C 0.847940 2.5870e-04
9:19033058 A C 0.832448 -7.2426e-05
9:19048176 A G 0.027070 -4.4220e-05
9:19051733 T C 0.895055 -1.3543e-04
9:19058483 A C 0.272043 2.4623e-04
9:19058636 T C 0.030627 -1.4509e-04
9:19058743 C G 0.177634 3.7683e-05
9:19059155 C T 0.097476 4.6062e-05
9:19065152 C G 0.272202 2.2530e-04
9:19069911 T C 0.488544 1.3137e-04
9:19072745 C T 0.040673 6.9564e-05
9:19080577 A G 0.022188 1.1250e-04
9:19087154 C T 0.209708 1.1191e-04
9:19102828 C T 0.214382 2.3588e-05
9:19115088 C T 0.102517 2.6732e-07
9:19115802 A G 0.317483 8.0821e-05
9:19119034 A C 1.479271 4.5047e-05
9:19119674 G A 0.105812 2.7274e-05
9:19127877 T G 0.737467 -2.5601e-05
9:19130209 T G 1.002863 -1.9061e-05
9:19131123 A G 0.103007 -1.2997e-05
9:19137825 G A 0.918382 -4.9565e-05
9:19139836 C T 0.317714 -4.1488e-05
9:19143965 T C 0.155274 -2.8663e-05
9:19146343 T C 0.344816 -5.7579e-05
9:19146627 T C 0.046369 5.2160e-05
9:19151254 C T 0.187325 -2.0127e-05
9:19152187 G A 1.841075 2.4422e-05
9:19154016 A G 0.092676 1.0841e-05
9:19156784 G T 0.591376 1.5700e-04
9:19156917 T C 0.083685 7.2157e-05
9:19158229 C G 0.493465 -2.7997e-05
9:19161100 A G 0.730534 -4.5144e-05
9:19161145 C G 1.784628 1.0706e-05
9:19161239 A G 0.473578 2.5059e-06
9:19166110 G C 0.111196 1.1387e-04
9:19167849 G T 0.596452 -4.8130e-05
9:19176406 C T 0.488807 5.2523e-06
9:19189830 C G 0.113374 -2.5163e-05
9:19192694 C T 1.288921 1.1582e-04
9:19193644 C G 0.114088 9.2007e-08
9:19196038 C T 0.635917 5.1076e-05
9:19208907 G C 0.171580 1.3897e-05
9:19217780 C T 0.151960 2.1974e-05
9:19224325 C T 1.589234 -2.4437e-05
9:19234830 G T 1.780094 1.3725e-05
9:19234908 G A 0.590542 5.9807e-05
9:19246892 G A 0.166523 1.1123e-04
9:19254083 G A 0.031318 4.0389e-05
9:19254449 T C 0.439105 3.5310e-05
9:19267852 T G 0.050978 -1.4202e-06
9:19278526 T C 0.509151 -2.7506e-06
9:19278718 G C 0.032987 3.4978e-05
9:19289959 A G 0.139106 1.0467e-05
9:19290794 C A 0.070014 -9.9028e-06
9:19296275 A G 0.070517 -1.1239e-05
9:19298554 G A 0.059517 2.2714e-05
9:19303662 G A 1.163680 -6.5866e-05
9:19305912 T C 1.695672 -1.0727e-04
9:19343291 C T 0.473331 1.4009e-05
9:19346710 G A 0.169694 1.7578e-04
9:19346729 T C 0.037398 -9.8036e-06
9:19355557 C A 0.020864 1.2537e-05
9:19360566 A G 0.184625 4.7472e-05
9:19373813 T C 0.046047 1.2860e-04
9:19376255 C A 0.157886 4.6519e-05
9:19376408 G A 0.383765 -2.7447e-05
9:19379367 A G 0.157104 4.3925e-05
9:19393194 G A 1.831062 1.0691e-05
9:19395650 C T 0.629342 3.0275e-05
9:19397342 A G 0.037300 -1.3667e-05
9:19400351 C T 1.615596 1.3503e-05
9:19403973 A G 0.386533 -2.7339e-05
9:19405649 A C 0.043552 -2.1651e-05
9:19408191 C T 1.414307 7.7510e-06
9:19416235 G A 0.102173 -8.4034e-05
9:19434980 T C 0.036638 -9.9509e-06
9:19438279 G T 0.767718 -1.8702e-05
9:19438402 C T 0.319625 -7.2541e-07
9:19440753 G A 0.056658 2.0482e-05
9:19442379 G T 0.028741 -3.5247e-06
9:19443516 C A 0.503108 1.0330e-05
9:19446663 C A 0.880449 4.4686e-05
9:19448473 G A 1.136150 1.1245e-04
9:19450111 A G 0.110664 -3.2629e-05
9:19451553 T G 0.025398 -3.9568e-05
9:19451807 A C 0.084802 2.6441e-05
9:19451809 G A 0.025219 2.4599e-05
9:19452990 C T 1.310320 5.0974e-05
9:19457947 G A 0.727396 -1.6704e-05
9:19457990 C T 0.767108 -1.0025e-05
9:19458166 C G 0.113024 -6.0650e-05
9:19458939 T C 0.600669 2.9306e-04
9:19459904 T C 0.071105 2.3874e-04
9:19462052 G A 0.088778 -3.0678e-05
9:19464445 G A 0.753735 1.9260e-06
9:19466906 G A 0.085672 2.4474e-04
9:19468614 T G 0.533163 -1.2842e-05
9:19470350 A C 0.071098 2.6707e-04
9:19471205 A G 0.488810 -1.8950e-04
9:19472460 C A 0.505581 -1.5440e-03
9:19472784 A G 0.425719 -2.5595e-04
9:19475410 G T 0.167104 2.2831e-05
9:19476590 A G 0.707408 7.8416e-05
9:19478606 A G 1.382363 -7.8633e-06
9:19478854 A G 1.943560 -3.0031e-05
9:19479202 A G 0.044519 -6.2701e-05
9:19481505 T C 0.091868 7.4342e-05
9:19481950 G C 0.037050 6.9835e-05
9:19482493 C T 0.029419 3.5530e-05
9:19482530 C T 0.042286 -4.0647e-05
9:19492973 G A 0.534007 -2.9793e-04
9:19496550 C T 0.649543 4.8648e-05
9:19497162 A C 0.026336 6.1077e-05
9:19511629 A G 0.574206 2.3076e-05
9:19512411 T C 0.430517 -1.5154e-04
9:19513628 T G 0.033483 1.6813e-04
9:19513701 G A 0.675973 4.0935e-05
9:19520199 C T 0.024174 -1.3415e-04
9:19526712 C T 0.495772 -4.0903e-05
9:19527580 C T 0.021565 -4.7735e-05
9:19529293 G A 0.780779 1.6247e-05
9:19530184 T A 0.034025 1.1891e-05
9:19531262 T C 1.533738 1.0570e-05
9:19531556 C T 0.023412 -3.6705e-05
9:19532826 T G 1.624113 -1.3891e-05
9:19533752 G A 0.839089 3.0446e-05
9:19550467 C T 1.595660 -3.4773e-06
9:19556473 C T 0.215745 -3.4270e-05
9:19571774 T C 0.024765 -5.4459e-05
9:19573600 T C 1.592794 -5.7705e-06
9:19573980 G C 0.799072 -2.9612e-05
9:19574889 G T 1.809880 -5.3980e-05
9:19581602 T C 0.247648 -3.9062e-05
9:19582820 G A 0.216242 -1.5469e-05
9:19586233 T C 0.046914 3.1955e-05
9:19591691 T G 1.880245 -2.7415e-05
9:19592221 A G 0.059410 3.4329e-05
9:19594957 G A 0.248456 3.0040e-05
9:19598020 G A 1.810594 -5.0695e-05
9:19599129 T G 0.048459 1.3989e-05
9:19610405 C T 0.033123 1.4800e-05
9:19619509 T C 1.462143 5.4664e-05
9:19623884 G A 0.106516 3.0589e-05
9:19632800 G A 0.026966 1.0624e-04
9:19638387 G A 0.106724 1.8484e-05
9:19653899 G A 1.460764 4.4788e-05
9:19658759 A G 0.081121 2.3586e-05
9:19660406 G A 0.956672 1.0820e-05
9:19661044 A G 0.023652 -4.0145e-05
9:19664081 T G 0.685165 3.1404e-06
9:19670630 G A 0.455973 3.2247e-05
9:19681740 A G 1.952119 -6.2705e-05
9:19683745 T C 0.965274 -6.0135e-06
9:19690739 A G 0.443107 4.7561e-05
9:19700975 C T 0.130781 4.6735e-05
9:19701411 G A 0.608669 -4.1585e-06
9:19701963 G A 0.030913 1.4399e-05
9:19703119 T C 0.082293 8.0192e-05
9:19710240 C T 0.053289 -3.4597e-05
9:19712378 C T 0.123835 -1.5203e-04
9:19713500 T G 0.736201 6.1266e-06
9:19714431 C T 0.052222 1.7123e-04
9:19722063 G A 0.048592 -4.1975e-06
9:19722598 T G 0.047154 -1.1746e-05
9:19724592 G T 0.091309 2.2066e-04
9:19725104 C T 0.039202 -1.7568e-05
9:19733849 T C 1.065950 5.5804e-06
9:19734033 T C 0.020951 -6.3835e-06
9:19737865 C T 1.281085 2.5874e-05
9:19739629 G C 1.304039 3.0834e-05
9:19740030 C T 0.021724 -2.8249e-06
9:19740463 C T 0.072630 2.2125e-05
9:19740788 T C 0.185491 -7.4358e-05
9:19743554 G T 0.174261 -6.2606e-06
9:19744948 C T 0.027066 9.1533e-06
9:19746160 G A 0.533099 -7.3060e-06
9:19746830 T C 0.026102 2.2637e-05
9:19751057 T C 0.041494 6.0571e-05
9:19751149 C T 0.650601 1.5859e-04
9:19751379 G A 0.489651 5.3016e-06
9:19751710 C T 0.582564 1.1324e-04
9:19752389 C T 1.181869 1.7056e-04
9:19758611 A G 0.143797 -1.0077e-05
9:19759004 A G 0.498096 -4.5535e-06
9:19760153 T C 1.548990 -3.3586e-05
9:19775635 G A 0.035849 4.1259e-05
9:19787182 A G 0.901410 -5.5661e-05
9:19790000 T G 0.432130 1.7312e-06
9:19794528 G A 0.080433 -4.2210e-05
9:19802214 C T 1.848498 1.6894e-05
9:19825237 C A 1.888609 -1.4430e-05
9:19826404 C T 0.172771 4.1311e-06
9:19827259 C T 1.900807 -1.7119e-05
9:19828895 T C 0.036969 4.1090e-05
9:19830187 G C 0.042993 -9.1020e-05
9:19830541 T C 0.027096 4.7915e-05
9:19840148 C T 1.902251 -7.2739e-06
9:19842235 A C 1.753099 -1.9254e-05
9:19848467 T C 1.187316 -9.8369e-05
9:19849073 G C 1.509129 -3.0641e-05
9:19854343 T C 0.084562 -6.5842e-06
9:19861624 G T 0.044058 -7.5644e-05
9:19873010 G A 0.098758 5.0565e-05
9:19873126 G C 1.355829 -7.3079e-06
9:19878336 A C 0.131963 2.0685e-05
9:19880301 A C 0.033460 -3.2815e-05
9:19880315 G A 0.310349 2.9568e-05
9:19881100 C T 0.098161 8.6665e-05
9:19881812 T C 0.361918 -5.6777e-05
9:19882251 T C 1.120684 -2.1179e-05
9:19882454 C T 1.917493 -1.4018e-04
9:19882463 C T 0.173294 5.9580e-06
9:19882865 C T 1.871764 -9.8761e-05
9:19883421 T C 0.627261 2.7730e-05
9:19884364 C T 0.742586 1.4806e-05
9:19896870 C G 0.053883 -1.1668e-05
9:19897119 C T 1.798838 -7.7407e-06
9:19899209 A G 0.069738 -2.2298e-05
9:19902822 C T 1.130382 -1.7579e-04
9:19903133 T C 0.928743 4.7353e-06
9:19903935 C T 0.033743 -3.4005e-05
9:19905711 C G 0.078956 1.1803e-05
9:19909755 G A 0.933839 3.8454e-05
9:19910154 C G 0.103400 3.7725e-06
9:19913350 G C 0.090706 -1.4887e-05
9:19913425 C T 0.040864 -3.1265e-06
9:19913898 G C 0.026050 3.1060e-05
9:19921973 T C 0.061640 1.2672e-05
9:19925390 C T 0.031166 -3.4331e-05
9:19926411 C T 0.338078 -6.3259e-05
9:19933465 T C 0.066294 -4.6857e-05
9:19941355 A C 0.335916 -6.5138e-05
9:19942824 T C 1.053068 -1.1394e-05
9:19952419 A C 1.748990 -1.1267e-05
9:19954348 T C 0.603905 3.6906e-05
9:19964590 T G 0.079320 -2.1279e-04
9:19969768 C T 1.225927 -8.5867e-06
9:19972636 A G 0.358454 2.5899e-05
9:19974888 A G 0.055061 2.0333e-05
9:19978750 G A 0.549740 3.0196e-05
9:19982183 C T 1.677022 6.2540e-05
9:19987456 G A 0.044136 -1.4109e-06
9:19988975 C T 0.112881 5.1260e-06
9:19995950 C T 0.082971 6.7620e-05
9:20004666 A G 0.912511 2.5326e-05
9:20016698 T C 1.454655 4.9782e-05
9:20016778 T C 0.443366 -1.9601e-05
9:20018445 C T 1.007108 3.8255e-05
9:20022425 C T 0.129110 -2.9353e-05
9:20025247 C A 0.285347 -4.8497e-05
9:20026004 C G 0.430942 2.4594e-05
9:20028769 G C 0.230556 3.9176e-05
9:20033977 C T 0.258346 -2.2919e-05
9:20037709 T C 0.138120 -4.9330e-05
9:20041650 G A 0.026573 -4.3384e-05
9:20057240 G A 0.065873 1.2083e-05
9:20058939 G T 0.244892 7.9950e-06
9:20061835 T G 0.318363 9.0826e-06
9:20072685 T G 0.278953 -3.0218e-05
9:20072967 A G 0.448401 3.2520e-05
9:20074464 C T 0.106733 4.2104e-04
9:20075291 C A 1.062153 -7.4993e-05
9:20083684 A G 0.126526 1.7317e-05
9:20086325 T G 0.108583 1.6576e-05
9:20089435 C A 0.089661 -3.2451e-05
9:20093557 A G 0.196572 -3.0507e-05
9:20094086 C G 0.029147 -4.0525e-05
9:20095103 G A 0.604638 -5.2712e-05
9:20095198 A G 0.028293 8.5345e-05
9:20095592 T G 0.130947 -1.5680e-05
9:20098626 C T 0.184213 -1.4792e-05
9:20098711 G A 0.193862 7.6575e-06
9:20101035 T C 0.046560 -4.9737e-05
9:20101087 G A 0.168484 9.6650e-06
9:20101645 A G 0.167491 4.1305e-05
9:20111141 T G 0.034756 -2.9880e-04
9:20111554 C T 0.285039 5.4891e-05
9:20121133 A C 0.030507 2.8496e-05
9:20122244 T C 0.351726 2.7635e-05
9:20131952 C T 1.235372 5.1497e-06
9:20141558 A C 0.065983 5.7149e-05
9:20147352 T G 1.837096 -3.2397e-05
9:20148749 A C 0.057852 1.1772e-04
9:20148889 A G 0.030533 1.1733e-04
9:20156963 A C 0.153664 -8.7528e-05
9:20159208 G A 0.558088 5.1278e-06
9:20167602 T C 0.345595 5.7963e-06
9:20173766 C T 0.038050 -1.2183e-05
9:20175604 T C 0.334030 -1.2903e-04
9:20176246 G A 0.804917 -1.6281e-04
9:20176358 C T 0.753148 -1.4950e-05
9:20176715 A G 0.306915 -3.5265e-06
9:20178236 T G 0.169344 -6.1422e-06
9:20178811 G A 1.805284 -1.9111e-06
9:20180613 T C 0.391941 5.1555e-05
9:20184175 T C 0.251091 -1.4718e-05
9:20185782 G C 0.767702 -7.2219e-05
9:20186054 C T 0.127337 3.0791e-05
9:20187574 C T 0.170938 -1.4338e-04
9:20187933 G A 0.064344 9.5510e-05
9:20188441 C G 0.325393 -3.0893e-05
9:20188704 T C 0.710122 1.7408e-05
9:20190480 T G 0.124715 -1.4550e-04
9:20190563 C T 0.766763 -2.1487e-05
9:20191019 A G 0.033934 7.9850e-06
9:20196174 G A 0.270079 -2.9900e-04
9:20199412 A G 0.077908 -1.0251e-06
9:20201556 A C 0.130976 -1.8223e-05
9:20202826 A G 0.049345 6.1833e-05
9:20207963 A C 0.174891 -4.4483e-06
9:20209914 A C 0.047521 -3.9864e-06
9:20214972 C T 1.797082 -8.4371e-06
9:20216946 A G 0.186832 1.7451e-05
9:20220838 T C 1.189451 1.0104e-05
9:20227807 C T 0.201538 1.6956e-04
9:20237047 A G 0.265327 -3.7495e-05
9:20239600 T C 0.145961 4.6481e-05
9:20242610 A G 0.043233 1.6710e-05
9:20248945 A G 0.280761 4.5626e-05
9:20251513 T C 0.161700 -2.0908e-06
9:20253425 C T 0.638177 2.7739e-05
9:20255091 T C 0.113442 6.1065e-05
9:20256859 A C 0.020273 -3.5446e-05
9:20261441 C G 0.028076 1.3352e-04
9:20270907 A C 0.508736 4.3290e-05
9:20271492 T G 0.048459 1.8914e-05
9:20272222 G A 0.193710 -1.9272e-05
9:20273793 C T 0.196897 2.9158e-05
9:20283406 G A 0.300914 7.8703e-05
9:20285814 C A 0.883056 5.7959e-05
9:20287051 T G 0.043532 1.1222e-04
9:20287106 A G 0.045103 -3.5861e-05
9:20287948 C T 0.937075 1.0116e-05
9:20288119 C G 0.142875 -1.3247e-05
9:20289153 G A 0.185767 2.0879e-04
9:20289426 T C 1.430792 3.1514e-06
9:20291115 A G 0.063977 -7.3500e-05
9:20291602 G A 0.320288 7.2781e-05
9:20298585 T C 0.210912 4.9204e-05
9:20300670 A G 0.476444 -4.4830e-05
9:20302083 C T 0.099625 -1.2414e-05
9:20304292 A G 0.040062 8.0683e-05
9:20315337 T G 0.728821 7.3974e-06
9:20317383 C G 0.046632 -5.0316e-05
9:20318113 G A 0.057722 1.6338e-04
9:20318893 C A 0.201422 3.0763e-05
9:20319469 G A 0.037102 -4.4099e-04
9:20319885 G A 0.145400 7.4652e-05
9:20322809 C A 0.077911 4.5530e-05
9:20323424 C T 1.484341 -8.6967e-06
9:20323492 T C 0.181726 2.4234e-05
9:20327754 G A 0.137230 -3.1706e-05
9:20330264 C T 0.031662 -7.4929e-06
9:20340776 G C 0.123692 3.9851e-05
9:20341169 A G 0.041796 2.1074e-05
9:20342055 C T 0.338026 3.7449e-05
9:20346912 C T 0.201597 -1.8750e-04
9:20348200 G A 0.043983 6.3969e-05
9:20348280 C T 0.423821 2.4293e-05
9:20349442 A C 0.064879 5.1745e-04
9:20351419 G C 0.110395 -8.5104e-05
9:20357663 T C 0.021493 -1.2280e-04
9:20372980 C T 0.023856 -7.7379e-05
9:20377019 C T 0.024064 -3.5733e-05
9:20391649 T C 0.030095 -4.9620e-06
9:20405630 A C 0.354391 1.8509e-05
9:20412028 C T 0.043646 -2.3569e-04
9:20417953 A C 0.028371 -8.8943e-05
9:20418172 C G 0.089294 -1.3212e-04
9:20419019 A G 0.026232 -1.3952e-05
9:20426396 T C 0.123715 -2.0569e-04
9:20429581 T C 0.060929 2.1728e-05
9:20432758 A G 0.101848 2.8575e-04
9:20446666 G T 0.037501 -7.6864e-05
9:20448012 T C 0.021107 -4.8490e-05
9:20449711 C A 0.048397 1.6624e-04
9:20453684 C G 0.325221 2.1860e-05
9:20455527 C T 0.034853 5.4618e-05
9:20464018 G A 0.530869 6.6466e-06
9:20464362 A C 1.206664 2.6131e-05
9:20465705 A G 0.132342 -8.5360e-05
9:20469851 C T 0.864526 -3.0659e-05
9:20471312 G A 1.115296 -4.8301e-05
9:20472276 C T 0.066596 3.2969e-05
9:20475176 C T 0.496168 -1.3214e-05
9:20476392 G C 0.072698 1.1819e-04
9:20478728 C T 0.029932 5.1278e-05
9:20482239 C G 1.358811 6.2781e-06
9:20484086 C T 0.087106 -4.3565e-05
9:20484481 G A 0.379587 -2.4105e-05
9:20488417 G A 0.396245 -3.2193e-05
9:20489769 A G 0.057135 -5.8644e-05
9:20490128 G A 0.050569 -5.0610e-06
9:20490178 T C 0.449176 -7.4522e-05
9:20496622 C G 0.036901 -6.4482e-05
9:20498364 A T 0.031653 1.7454e-05
9:20508424 T C 0.057787 4.6219e-06
9:20512797 A G 0.058401 -4.8014e-06
9:20521903 G A 0.826771 -2.1381e-05
9:20524499 T C 0.063987 4.9550e-05
9:20529277 G A 1.324429 -1.4546e-04
9:20529873 C T 0.028063 3.5812e-05
9:20538090 G T 1.923322 3.0091e-05
9:20538919 T C 0.057171 4.0722e-05
9:20541868 G A 1.845385 -1.9155e-05
9:20555572 A C 0.037469 -1.3287e-05
9:20557525 T C 0.034788 -2.1628e-05
9:20557882 G A 0.053506 6.0395e-05
9:20558258 T C 1.750282 8.6546e-06
9:20560673 C G 0.218063 -5.1712e-05
9:20563365 T C 0.088976 -5.3574e-05
9:20569126 C T 1.245483 -1.0840e-04
9:20571749 G A 0.024207 -5.2700e-07
9:20575345 T C 0.688181 1.4912e-04
9:20578041 C T 0.308171 -4.2494e-05
9:20578256 T C 0.988254 -1.4008e-04
9:20585402 T G 0.037264 1.0526e-04
9:20585867 A C 1.664785 -1.5062e-05
9:20594315 T C 0.046609 2.0357e-05
9:20599628 C T 0.131875 -2.6917e-05
9:20602393 C T 0.103494 5.4609e-05
9:20605854 G A 0.145533 1.4115e-05
9:20609859 T C 0.060053 5.0422e-05
9:20616618 A G 0.969415 4.0053e-05
9:20621644 T C 0.093150 3.1559e-05
9:20625228 A G 0.740772 -8.4286e-06
9:20625875 G A 0.831675 6.9461e-05
9:20629553 A C 0.996151 -2.4202e-05
9:20633326 G A 0.074282 -6.7385e-05
9:20634143 A G 0.049618 -4.7496e-05
9:20637176 G A 0.028410 -1.6908e-05
9:20638248 T C 0.781480 -5.4655e-05
9:20641181 A C 0.857615 2.2923e-06
9:20641615 A G 0.063928 5.6090e-05
9:20642892 A G 0.020662 1.8299e-05
9:20649638 A C 0.460803 7.5962e-05
9:20652174 A G 0.245700 -4.5399e-06
9:20654666 C G 1.799166 4.4887e-07
9:20655564 T G 0.080267 -2.0316e-04
9:20661298 A G 0.036547 1.4820e-05
9:20667155 G A 0.084143 3.4535e-05
9:20670092 C T 1.625904 -8.5133e-06
9:20671212 G A 0.095860 1.6095e-05
9:20671245 G A 0.096172 4.6933e-05
9:20678713 G T 0.091478 -5.2526e-05
9:20681224 G A 0.025560 -2.8520e-05
9:20690244 T C 0.355027 6.2831e-05
9:20701045 C T 1.017579 6.1836e-05
9:20703928 G A 0.842289 -1.5430e-04
9:20717414 A G 1.702975 -2.3685e-05
9:20735234 G A 0.808462 4.9073e-05
9:20737290 G A 0.489729 -8.4490e-06
9:20742487 T G 0.049579 -6.8026e-05
9:20742963 G A 1.899846 1.8139e-05
9:20746230 A G 0.021708 4.3208e-05
9:20749291 A G 1.365342 -2.7230e-05
9:20750716 G A 0.033590 -1.6286e-05
9:20756763 G A 0.054454 -1.0631e-04
9:20760133 T C 0.441211 -6.3867e-06
9:20760922 C A 0.039722 1.6784e-04
9:20763513 T C 0.776449 2.5202e-05
9:20764870 C T 0.730823 1.1341e-05
9:20776109 T C 0.042906 4.9183e-05
9:20776743 C A 0.688255 4.4993e-05
9:20786473 T G 1.693111 3.7765e-06
9:20787789 C T 0.084247 3.8605e-05
9:20789170 T C 0.058823 -7.4121e-05
9:20789841 T C 0.471027 -2.6122e-05
9:20791060 T C 0.031429 4.5685e-06
9:20793865 G C 0.022032 -1.7156e-05
9:20808245 A C 0.423262 -4.5565e-05
9:20810216 A G 0.434863 2.0937e-05
9:20833705 C T 0.085224 -4.7558e-05
9:20834837 G A 1.252344 -1.7354e-05
9:20836624 T C 0.073857 5.8157e-05
9:20839798 G A 0.279154 1.0883e-06
9:20872842 T C 0.349100 3.3105e-05
9:20880493 G A 0.055217 4.6233e-05
9:20891711 T C 0.512667 -1.9072e-05
9:20892952 G A 1.652565 -5.2380e-06
9:20902449 A G 0.034580 4.1587e-05
9:20906204 C T 0.059413 -3.3102e-05
9:20907871 A G 0.090313 2.1068e-05
9:20908513 A G 1.180902 2.1109e-05
9:20910013 C G 0.065730 7.7350e-05
9:20913716 T G 0.070118 3.9587e-05
9:20928037 G C 0.101797 -2.3360e-05
9:20943257 A G 0.584495 -3.4976e-06
9:20944629 A G 0.025547 2.3683e-05
9:20953049 G A 0.819247 -1.9022e-05
9:20970280 C A 0.072072 4.4449e-05
9:20982515 C G 0.067609 1.0488e-05
9:20984009 G T 0.022117 -2.2107e-05
9:20988423 A G 0.034801 -3.5395e-05
9:20990164 A G 0.033730 -2.3342e-04
9:20998354 A G 1.441938 2.1026e-08
9:21017743 T C 1.448092 8.6308e-05
9:21026800 A G 1.356205 -4.5456e-06
9:21027815 T G 0.832909 -3.7469e-05
9:21029330 C T 0.580749 4.3909e-06
9:21055413 G T 1.596047 2.5173e-04
9:21055970 C G 0.057755 1.0148e-04
9:21056422 T C 0.052776 9.4687e-05
9:21073031 A G 0.240858 1.1169e-04
9:21078952 C T 0.348896 -6.9067e-05
9:21081441 G A 0.666093 3.9838e-05
9:21081655 A G 0.028637 -2.1305e-05
9:21098843 A G 0.129538 2.6919e-05
9:21104437 G C 0.297350 -1.5350e-04
9:21108817 G A 0.521894 1.1434e-05
9:21114675 A G 0.864853 2.4519e-06
9:21121306 A C 1.492134 -7.9338e-05
9:21129719 G A 0.211256 -1.9028e-05
9:21131660 A G 0.746650 -1.3107e-05
9:21136264 A G 1.415632 2.9543e-05
9:21139656 G A 0.504964 -4.2439e-05
9:21143088 T C 0.032451 8.8111e-06
9:21144920 G C 0.516162 2.5668e-05
9:21147570 A G 1.236284 -7.4416e-07
9:21149053 A G 0.495769 2.5683e-05
9:21152110 A G 0.038368 -1.1752e-04
9:21155044 G A 0.042766 5.9105e-05
9:21163277 C T 1.206878 1.3895e-04
9:21164084 C T 0.063643 7.2505e-07
9:21173342 C T 0.036742 -6.6007e-05
9:21174141 C T 0.328421 5.6331e-05
9:21177108 T C 0.043113 1.8090e-04
9:21180203 C T 0.070533 9.1604e-06
9:21189644 T C 0.113952 -1.5946e-05
9:21192750 C T 0.068109 -1.0190e-06
9:21195961 G T 0.329058 6.8046e-05
9:21197022 T G 0.087963 -4.6780e-06
9:21203291 G A 0.030338 -1.4270e-05
9:21203293 G T 0.095776 6.1076e-05
9:21205335 T A 0.039261 1.0110e-04
9:21206919 C G 0.095266 4.8592e-05
9:21217022 G C 0.095542 7.7161e-05
9:21234306 T C 0.071585 -6.8858e-05
9:21255960 G A 0.094864 7.9726e-05
9:21267087 C T 0.773349 5.2264e-05
9:21268533 G C 0.074383 3.4722e-05
9:21278750 T C 0.033048 -7.8253e-05
9:21303473 G A 0.134689 -2.5405e-05
9:21306241 A G 0.181256 1.2013e-05
9:21317899 G C 0.416784 1.1101e-04
9:21318205 C T 0.036473 -2.8472e-05
9:21320151 A G 0.051247 5.1418e-06
9:21327141 G A 0.268969 -1.7582e-05
9:21329433 A C 0.079508 -2.8762e-05
9:21331370 A G 0.037479 -6.6025e-05
9:21333254 C T 0.092478 8.0071e-05
9:21352862 T C 0.320755 9.2380e-05
9:21377478 C A 0.249852 5.7107e-05
9:21383734 A C 0.212866 3.3825e-05
9:21389799 G A 0.035846 4.0866e-05
9:21391698 C T 1.269096 5.6659e-05
9:21396898 A G 0.102702 6.6758e-05
9:21398024 C T 0.379315 5.3424e-05
9:21405421 G A 0.533738 2.0428e-04
9:21411631 A G 0.938470 5.5839e-05
9:21413301 A G 0.587494 -3.3218e-06
9:21415687 A G 0.909648 5.2148e-05
9:21416065 C T 0.156672 9.3846e-05
9:21416277 C T 0.029686 -4.4591e-05
9:21417570 C G 0.143949 -5.8981e-06
9:21419997 C G 0.114413 2.7318e-05
9:21430131 T C 0.163781 -2.1672e-05
9:21435859 C T 0.063971 1.5727e-04
9:21437847 G C 0.256638 -3.3044e-06
9:21437953 A G 0.063760 7.7042e-05
9:21442349 A C 0.114186 4.5041e-05
9:21446735 A G 0.147445 2.1948e-05
9:21455814 T C 0.143472 2.8468e-05
9:21471726 T C 1.084198 1.8975e-06
9:21476348 T C 0.106470 -1.9126e-05
9:21478865 T G 0.146838 3.5296e-05
9:21481556 G T 0.144569 4.5476e-05
9:21482817 T C 0.036589 -1.2316e-04
9:21485184 T C 0.041757 -1.4155e-04
9:21495765 T C 0.067625 -1.1384e-04
9:21498666 T C 0.042714 4.7206e-06
9:21501888 G T 0.022886 -1.6925e-05
9:21506986 A C 1.878258 -6.6284e-06
9:21510642 A G 0.099275 5.5526e-06
9:21511740 T C 1.109570 8.4835e-07
9:21517302 C T 0.542222 -1.1025e-04
9:21531629 T C 1.280621 6.2167e-06
9:21531948 T G 0.090135 4.5744e-05
9:21542166 C A 0.148019 7.3981e-05
9:21543444 G A 0.200042 3.6260e-05
9:21549638 G A 0.145455 7.0252e-05
9:21551513 C T 0.454519 6.1666e-05
9:21551647 C T 0.100252 2.1243e-06
9:21555167 C T 0.061046 -8.3742e-05
9:21564788 C T 0.173774 1.1438e-05
9:21566730 A G 0.383749 -5.8930e-05
9:21573049 A G 1.543608 -6.0895e-05
9:21574194 A C 0.250105 -4.3904e-05
9:21580031 T C 0.104020 2.2444e-04
9:21580763 T C 0.225002 5.8236e-05
9:21583666 C A 0.035755 -8.1580e-05
9:21587410 A G 0.227212 5.7614e-05
9:21590629 G A 1.589133 -1.3597e-06
9:21592091 C T 0.062007 5.2026e-05
9:21596183 C G 0.151577 1.5121e-05
9:21600424 A G 0.270608 -2.3639e-06
9:21605346 T C 0.031536 3.0048e-05
9:21605629 T C 0.033383 -3.6266e-05
9:21641325 G T 0.705821 3.3943e-06
9:21653648 G C 0.357802 5.9108e-05
9:21653976 G T 0.036856 1.1419e-04
9:21654443 A C 0.022409 3.0855e-05
9:21654824 T C 0.035612 -1.4858e-05
9:21656874 A G 0.036372 2.4379e-05
9:21663844 T C 0.374177 5.9738e-05
9:21667214 A G 0.099541 9.7844e-05
9:21670557 G A 0.188293 5.7960e-09
9:21672228 A G 0.107418 1.1599e-06
9:21672575 C T 0.154595 2.7430e-05
9:21674067 A G 0.344994 1.0544e-05
9:21675361 A G 0.246995 -1.9478e-04
9:21681671 G A 0.082890 6.5170e-05
9:21683805 C T 0.493640 5.7622e-06
9:21690864 T C 0.024664 3.2351e-06
9:21691392 T C 0.524471 1.0535e-04
9:21696540 A C 0.057907 4.8776e-05
9:21707372 T C 1.084445 3.1612e-06
9:21708049 A G 0.058738 9.9515e-05
9:21720998 T C 0.031422 -1.5411e-04
9:21724919 G A 0.044042 -4.7903e-06
9:21725596 A G 0.029627 -1.0051e-04
9:21730445 T C 0.025895 3.6613e-05
9:21747803 G A 1.046099 5.2682e-06
9:21748320 G A 0.458105 -4.8334e-05
9:21753138 A G 1.745507 -2.7763e-05
9:21755630 A G 0.859796 -6.9730e-06
9:21757432 T C 0.186008 2.4212e-05
9:21780037 C T 0.164005 6.3378e-05
9:21782302 G A 0.128405 1.4326e-04
9:21788951 T C 0.194700 2.8403e-05
9:21816528 G A 1.017845 7.4451e-06
9:21816758 A G 0.844580 -2.8706e-06
9:21832742 G A 0.222003 9.8492e-06
9:21834210 C T 0.909667 1.1717e-05
9:21834600 T C 0.048190 -7.9741e-05
9:21838377 G T 0.059134 4.3597e-05
9:21838630 C T 0.034200 -4.6439e-05
9:21846285 G A 0.516785 -1.6728e-05
9:21854740 T C 0.189468 3.6500e-05
9:21855038 A G 0.254262 -3.2115e-06
9:21855345 C G 0.075133 -1.3181e-05
9:21856572 G T 0.029371 5.7436e-05
9:21857303 T C 0.103935 5.7394e-05
9:21857566 G A 0.024866 -1.1384e-05
9:21858715 G C 0.370542 -5.9698e-06
9:21874553 A G 0.165352 -1.0019e-05
9:21875506 A G 0.501232 1.3113e-07
9:21877058 G T 0.059573 1.0932e-05
9:21887874 G T 0.421824 -2.4183e-05
9:21903143 A C 0.264613 -2.8954e-05
9:21916189 G C 0.093322 8.3782e-05
9:21922912 G A 0.029663 -4.4489e-05
9:21926169 G A 0.360327 -3.2183e-06
9:21929054 T C 0.020633 -3.2908e-05
9:21929486 T C 0.046515 8.7848e-05
9:21939283 A G 0.067775 3.1162e-05
9:21940588 A C 0.084938 6.6053e-05
9:21941315 A G 0.085457 -1.7838e-04
9:21943952 T C 0.064691 1.5962e-06
9:21946322 T C 1.723738 -2.2922e-05
9:21954953 G A 1.261166 2.9979e-05
9:21955460 A G 0.186235 -5.7262e-05
9:21970916 T C 0.054204 -7.0910e-06
9:21974218 G A 0.734530 -1.7823e-05
9:21975807 A C 0.054808 6.7666e-05
9:21976402 A G 0.054103 -2.2116e-05
9:21981583 A G 0.184745 -1.8924e-04
9:21984661 C A 0.296347 1.8497e-06
9:21986847 A T 1.442062 8.2907e-06
9:21995044 G T 0.045437 -1.2815e-04
9:22003223 T C 0.731469 6.6717e-05
9:22003367 A G 1.108911 5.1064e-06
9:22011642 A G 0.768922 -3.4723e-05
9:22013063 G A 0.044395 9.1292e-05
9:22019129 G A 0.894156 1.0364e-05
9:22019156 C T 0.262490 1.7064e-05
9:22029445 A G 0.934897 -9.7911e-08
9:22029547 C T 0.851299 3.5262e-06
9:22033366 T C 1.124471 3.0115e-06
9:22043926 G A 0.851484 -1.1759e-06
9:22053687 G A 0.953608 9.5708e-06
9:22062012 C A 0.091066 -8.3547e-05
9:22062134 T G 0.340457 -6.5643e-05
9:22065620 G A 0.026651 -2.1541e-05
9:22068652 A G 1.191727 3.7602e-05
9:22081850 T C 0.960236 1.4085e-04
9:22083209 T C 0.050017 5.6950e-05
9:22083404 T C 1.167497 6.9623e-05
9:22088260 T C 0.970295 6.4135e-05
9:22098574 G A 0.974862 7.5313e-05
9:22115959 G A 1.021974 6.1760e-05
9:22120432 A G 0.025424 -1.5899e-05
9:22124477 G A 0.962372 2.5951e-03
9:22125347 C A 0.994622 7.7586e-05
9:22125503 C G 0.962849 1.2169e-04
9:22127879 G A 0.675694 -2.7001e-05
9:22128709 G C 0.112131 3.1232e-05
9:22129579 T C 0.263058 -2.2705e-04
9:22130065 G A 0.187234 -1.9205e-04
9:22132076 G A 0.357046 -1.5894e-04
9:22132576 T C 0.111501 2.2836e-05
9:22133251 A G 1.158643 -8.7463e-06
9:22133284 A G 0.342037 -9.7228e-05
9:22133716 C T 0.446921 -1.9368e-05
9:22134094 C T 0.347295 -9.6493e-05
9:22136489 T A 0.273533 -1.0457e-04
9:22137685 G T 0.511381 4.9359e-05
9:22140712 T C 0.049611 9.2565e-05
9:22141552 T G 1.034970 9.8596e-05
9:22145694 G A 0.314757 -3.6873e-06
9:22148725 T C 0.060812 -3.1315e-06
9:22153265 C T 0.628579 -1.7939e-06
9:22158924 T C 0.833204 -1.0672e-06
9:22160087 T C 0.159142 -2.9442e-06
9:22162238 T C 0.222551 1.1539e-05
9:22169700 C T 0.806498 2.2785e-05
9:22173078 C T 0.065389 -3.5837e-05
9:22176560 T G 0.363755 4.8414e-05
9:22176961 T C 0.102124 3.1885e-05
9:22185092 G A 1.225064 5.4108e-06
9:22196972 G C 0.726328 -2.3518e-05
9:22197790 G T 0.086003 3.3442e-05
9:22198149 A G 0.252516 7.5404e-06
9:22200038 T G 0.099576 1.2898e-04
9:22202865 A G 0.918142 9.5431e-06
9:22202907 C G 0.553109 -2.7495e-05
9:22206559 C T 0.928493 1.0838e-04
9:22206676 C A 0.020289 5.9482e-06
9:22207037 C T 1.861809 1.8038e-04
9:22215660 T C 0.041497 -1.2707e-05
9:22216323 T C 0.061611 2.6687e-06
9:22219181 A C 0.307233 1.2501e-04
9:22219565 A G 0.039699 2.5461e-05
9:22240444 C T 0.042263 -4.7605e-05
9:22241938 C T 1.810120 3.4523e-05
9:22242295 G A 0.064172 8.3754e-06
9:22244333 A G 1.875834 6.2816e-05
9:22247076 T G 0.115435 -8.3785e-06
9:22267985 A G 0.058644 1.4117e-05
9:22276877 T C 0.055616 -6.1860e-05
9:22279026 G A 0.051818 -5.3067e-05
9:22299267 G C 0.054272 5.2623e-05
9:22301383 T G 1.879060 7.0187e-05
9:22302104 G A 1.812198 2.1369e-05
9:22313093 C T 0.048644 -5.8581e-05
9:22321957 T C 0.047914 2.6506e-05
9:22331726 C T 0.038683 2.3896e-05
9:22334009 A G 0.031318 3.5513e-06
9:22334114 T C 0.040251 -1.2413e-05
9:22337470 C G 0.036284 -4.1614e-05
9:22347178 A C 0.925815 -3.9070e-05
9:22347320 G A 0.075009 -5.3186e-05
9:22362104 G T 0.191396 3.4567e-05
9:22364370 T C 0.053993 1.1001e-04
9:22365436 G A 0.040166 1.0515e-05
9:22366400 C T 0.958665 -3.3307e-05
9:22379219 G T 0.568500 -2.6316e-05
9:22379370 T C 1.300161 -1.3668e-05
9:22381955 A G 0.328181 -2.0997e-06
9:22416649 G A 0.056989 -7.6920e-05
9:22417552 A G 0.736633 1.2714e-05
9:22427118 T C 1.960859 -2.9156e-05
9:22428345 C T 0.154559 7.3555e-06
9:22435189 A G 0.062679 -2.9453e-05
9:22450724 T C 0.290780 1.7135e-05
9:22455835 G A 0.029277 -9.8538e-05
9:22462813 T G 0.061325 -7.7364e-05
9:22477034 C T 1.169834 -9.3618e-07
9:22486325 A G 0.041435 3.3944e-05
9:22487593 C T 1.964251 1.0196e-04
9:22520468 A C 1.670095 2.5945e-05
9:22524944 A G 0.134978 -3.7239e-05
9:22525376 G C 0.043509 -6.2614e-06
9:22529095 C A 0.032178 -4.7861e-05
9:22536219 G C 0.041955 -2.1142e-05
9:22537255 G A 0.344355 -1.4455e-05
9:22537638 T C 0.025336 -5.8092e-05
9:22542175 A G 0.048725 -3.0784e-05
9:22544136 T C 0.059650 -6.8998e-06
9:22549886 G A 0.068833 2.5342e-05
9:22550466 C T 0.116402 -3.8475e-05
9:22564197 C T 0.044983 -7.0081e-05
9:22572193 C T 0.027933 -2.4542e-05
9:22582974 A G 0.140317 1.2977e-06
9:22583561 G A 1.211363 6.4234e-05
9:22592367 A G 0.080745 1.0075e-05
9:22593375 C T 0.113614 1.3676e-05
9:22610366 T C 1.702011 -1.2140e-04
9:22612600 C T 0.028874 -2.6961e-05
9:22624610 A G 0.249452 -1.4528e-04
9:22625342 A G 1.635879 -5.4629e-05
9:22629229 C T 0.064422 -2.8498e-05
9:22644110 G A 0.965946 1.6829e-05
9:22664277 A G 0.039575 3.3824e-05
9:22669622 T C 0.049303 3.9323e-05
9:22670715 G C 1.461429 1.6192e-05
9:22673577 A G 0.102446 1.6809e-04
9:22679025 C T 0.066762 6.7385e-05
9:22683194 T C 0.063643 -9.3130e-05
9:22685289 T C 0.023184 8.7633e-06
9:22687163 T G 0.524939 -3.3454e-05
9:22688554 T C 1.397660 5.3558e-05
9:22689017 C A 0.047391 6.2778e-07
9:22706144 G A 0.793694 8.6056e-05
9:22720465 T C 0.052159 -5.7051e-06
9:22721059 T C 0.052909 -6.0284e-05
9:22730293 C T 1.319148 7.0944e-05
9:22732903 A G 0.025989 -4.7400e-05
9:22740225 G A 0.051322 2.6324e-05
9:22742136 T C 0.376429 -1.3198e-05
9:22742536 G A 0.047265 -1.8826e-05
9:22742888 G A 0.063286 6.9110e-05
9:22747274 C T 1.165167 8.2813e-05
9:22750629 A G 0.045759 -3.0786e-05
9:22751085 G A 0.084584 -4.4179e-05
9:22767164 A C 0.969126 -2.2398e-05
9:22767565 T G 0.066986 -1.2794e-05
9:22768155 C A 0.067723 8.0824e-06
9:22770886 G A 0.733465 1.3959e-06
9:22796898 G A 0.036054 -5.9689e-05
9:22797836 C A 0.168123 4.8012e-05
9:22799416 A G 0.990655 5.0952e-06
9:22815582 G A 0.702420 1.3443e-05
9:22816720 C A 0.031289 -7.0012e-06
9:22821790 A G 0.072189 -2.7535e-05
9:22825989 T C 0.061238 -8.5438e-05
9:22828847 C A 0.053568 9.7380e-05
9:22842202 A G 0.193177 -1.0048e-05
9:22853831 G A 0.072137 -7.4945e-06
9:22860973 A C 0.657268 1.5340e-05
9:22868315 G A 0.255454 2.6767e-05
9:22872228 G A 0.351190 9.7137e-06
9:22878814 C A 0.069024 -1.5811e-05
9:22881709 C T 1.725036 4.7594e-05
9:22883652 G A 0.689920 1.4537e-06
9:22890091 A G 0.219757 1.3900e-04
9:22896448 A G 0.065210 3.8786e-05
9:22906841 C T 0.063205 -6.7453e-05
9:22906968 C T 0.063581 1.4194e-04
9:22909525 C T 0.042078 2.5824e-05
9:22914515 C T 0.032873 2.8714e-05
9:22916259 T C 0.878531 7.1396e-06
9:22919588 C T 1.008416 2.5354e-05
9:22920664 A G 0.759302 5.0419e-06
9:22920903 G A 0.054194 -1.2698e-04
9:22920975 C T 0.138902 3.7170e-05
9:22924050 T C 0.273286 -6.2401e-05
9:22925638 C A 0.829621 -5.4982e-07
9:22926825 G T 0.892543 8.8218e-06
9:22932645 C T 0.605485 1.2848e-06
9:22932647 T C 0.040390 2.5598e-05
9:22934328 A G 0.152404 -3.3338e-05
9:22938308 A G 0.053409 1.7791e-05
9:22944358 A G 0.602168 4.6106e-05
9:22947192 C T 0.483302 -5.0990e-05
9:22954376 C T 1.884951 -3.7440e-05
9:22954854 T C 0.055655 1.4717e-05
9:22959270 T C 0.038180 -7.2953e-06
9:22959981 A G 1.817297 -1.3633e-05
9:22967726 C A 1.705390 -5.1963e-05
9:22970576 A G 0.204239 -2.6996e-05
9:22972837 A C 0.169234 -2.7705e-05
9:22976223 G T 1.271520 -1.2433e-04
9:22982002 T C 1.226196 -3.9535e-05
9:22983864 T C 0.718639 -4.9227e-05
9:22985604 T C 1.235369 -9.3281e-05
9:22986049 T C 0.466278 6.7404e-08
9:22986975 A G 0.061507 -9.1565e-05
9:22987003 C T 0.384969 -5.1671e-05
9:22990408 G A 0.240277 1.0987e-05
9:22998209 T C 0.194920 -2.1615e-05
9:23001423 T C 0.106711 -1.1714e-04
9:23003585 G T 0.401681 1.1022e-05
9:23004253 G T 0.066265 -8.6544e-05
9:23005623 A C 0.054311 2.2209e-05
9:23008320 A G 0.151239 -1.8850e-05
9:23014142 T C 0.105695 5.9537e-06
9:23024223 T C 0.080160 -8.2193e-05
9:23031321 G C 1.539603 -2.4355e-05
9:23039576 A C 0.042935 -4.3227e-05
9:23040203 A G 0.079673 -3.5061e-05
9:23048235 T C 0.604106 1.8653e-05
9:23055279 A T 0.038491 -6.9563e-05
9:23058033 C G 0.043892 -1.2008e-04
9:23062494 C T 0.329103 -5.2104e-05
9:23071700 C T 0.030478 1.6824e-04
9:23072728 C T 1.377436 3.1501e-05
9:23072971 C T 0.135289 -2.1898e-05
9:23076582 A G 0.761155 2.6803e-05
9:23078402 G A 1.372979 3.2821e-05
9:23079238 C A 0.722680 2.5688e-05
9:23079973 G A 0.061582 -1.1159e-04
9:23081563 G C 0.665941 2.7026e-05
9:23083234 A G 0.035353 2.5379e-05
9:23083305 C T 0.682549 1.6997e-05
9:23087926 T C 1.944095 -1.1897e-04
9:23088585 C T 1.939918 -1.2561e-04
9:23095910 T C 1.523507 -8.3108e-06
9:23098027 C G 1.621117 -9.1076e-06
9:23100169 T C 0.066833 4.2074e-05
9:23103709 G A 0.100891 8.2668e-06
9:23112598 T C 0.066191 4.6217e-05
9:23112862 C G 1.944342 -6.8617e-05
9:23113985 A G 0.059540 2.7465e-05
9:23114298 C T 0.103608 2.2818e-05
9:23114437 G C 0.477457 1.9053e-05
9:23114580 A G 0.028111 1.1495e-04
9:23115591 A G 0.147500 -1.0026e-05
9:23118261 C A 1.896831 -5.1161e-05
9:23119288 G A 0.029299 4.3390e-05
9:23121518 T C 0.115146 -1.8416e-05
9:23122353 G C 1.852367 -2.8780e-05
9:23126022 A G 0.051848 8.5925e-06
9:23127562 C T 1.868171 -3.3440e-05
9:23128203 T C 0.188867 1.2988e-05
9:23129565 C T 0.022370 1.2857e-05
9:23136781 T C 0.912381 9.3688e-06
9:23138825 T G 0.067245 -8.2997e-05
9:23138889 C T 0.348227 -1.3917e-05
9:23147427 G A 1.504289 -6.8589e-06
9:23154239 C T 1.230692 2.9182e-06
9:23155418 G C 0.148107 2.1266e-05
9:23155868 A G 0.087499 1.3429e-05
9:23159696 T G 0.030403 -4.6557e-06
9:23161615 C T 0.047193 -4.8896e-06
9:23172686 C G 0.327535 6.8315e-07
9:23173465 A G 0.030471 -2.4557e-05
9:23173943 G A 0.059228 -1.8684e-05
9:23176910 G A 0.034226 -3.4844e-05
9:23177740 G A 1.583726 3.3081e-05
9:23179881 G T 0.240199 -2.9911e-05
9:23182786 G T 0.042049 -1.5064e-05
9:23182825 G A 1.624551 3.0178e-05
9:23192202 A T 0.022431 4.5203e-05
9:23194166 G T 0.162262 -5.0787e-05
9:23196562 G A 0.056216 7.7554e-06
9:23198470 G A 0.749817 -2.8735e-05
9:23202654 T C 0.708213 -2.6768e-05
9:23218974 C G 0.462056 -4.8048e-05
9:23219435 G A 1.140038 2.5780e-05
9:23220531 G A 0.140505 -4.7624e-05
9:23233685 A G 0.049043 1.6902e-06
9:23235373 T C 0.078511 1.3577e-05
9:23241276 T C 0.061247 3.4478e-05
9:23242423 C T 0.059024 1.2614e-05
9:23242643 G A 0.620007 -1.5390e-05
9:23254622 A G 0.531599 -2.3022e-05
9:23257305 G T 1.923835 -7.5235e-06
9:23267559 T C 0.047622 -2.3159e-05
9:23269398 C T 0.042094 -4.1270e-05
9:23270464 T C 1.424927 -1.7143e-05
9:23275109 G A 0.197319 -3.2696e-05
9:23277588 G T 0.240981 2.1951e-05
9:23279798 G C 0.063477 4.3184e-06
9:23281011 A C 1.445944 -2.5051e-05
9:23290333 C T 0.076340 -1.7031e-05
9:23299680 T C 1.890488 -1.3073e-04
9:23302348 G C 0.171717 9.3869e-05
9:23304836 G A 0.028391 -1.3577e-04
9:23310514 G A 0.047609 -5.3414e-05
9:23311309 T C 0.109431 1.1911e-04
9:23314492 T C 0.062835 8.3866e-06
9:23323931 A G 0.153758 -3.4650e-05
9:23323979 T C 0.033000 7.5924e-06
9:23333467 A G 1.922547 -1.6960e-05
9:23335082 C T 0.034343 6.5088e-05
9:23340423 A C 0.032733 -3.6217e-05
9:23340616 T C 1.230692 4.3070e-05
9:23341803 C A 1.198221 6.4716e-06
9:23351356 T C 0.041776 -1.8007e-05
9:23351676 C T 1.175089 4.7704e-05
9:23352293 C T 0.832419 -4.3054e-06
9:23362379 G T 0.310362 3.8983e-05
9:23380965 G A 1.375206 -5.3438e-05
9:23385114 C G 0.150100 -1.9324e-06
9:23387019 C T 0.491293 -1.4381e-05
9:23401860 A G 0.047962 9.3997e-06
9:23403518 T C 0.668826 -1.9533e-05
9:23420004 T C 0.168162 -2.7788e-05
9:23422031 G A 0.913446 -2.0301e-05
9:23422920 C T 0.131661 3.9692e-05
9:23423785 G C 0.923072 -4.4025e-05
9:23423892 G A 1.430926 -1.6003e-05
9:23426000 G A 1.050962 -1.8655e-06
9:23426271 G A 0.129454 1.1430e-05
9:23430177 T C 0.658946 -3.4470e-05
9:23430320 G C 0.068115 4.7097e-05
9:23430440 A G 0.027933 -3.5947e-06
9:23435112 T C 0.083789 4.1985e-05
9:23435968 G T 1.948211 -7.0471e-05
9:23437895 C T 0.103449 1.6616e-05
9:23440188 C T 0.079407 1.0410e-04
9:23442387 T G 0.222740 4.0126e-05
9:23446025 A T 0.219757 -1.9850e-04
9:23448619 T C 0.133342 -5.6846e-06
9:23454011 T C 0.124968 2.6766e-06
9:23479588 G T 1.148526 -1.2723e-05
9:23481544 T C 0.053298 -2.1488e-05
9:23486328 C T 0.060592 1.3652e-05
9:23487127 A C 0.100170 -3.7008e-05
9:23492233 C T 0.037161 1.6311e-04
9:23498139 T C 0.423996 9.6322e-06
9:23499237 C T 0.031292 -7.0937e-05
9:23501635 G T 0.104611 3.2300e-05
9:23503635 C G 0.059462 5.4927e-05
9:23503659 G A 0.033671 -4.6653e-05
9:23514817 C T 0.126295 -1.2915e-05
9:23516627 G A 1.941323 -4.3624e-05
9:23523491 A G 0.132336 -1.1133e-05
9:23527309 T C 0.075730 7.6262e-05
9:23529626 C A 0.859193 4.6356e-05
9:23530249 T C 0.033048 5.6377e-05
9:23542420 A C 0.047472 1.0182e-05
9:23542707 C T 1.077606 -5.4955e-05
9:23542972 C G 1.383025 -4.3618e-06
9:23543410 T G 0.124838 -6.6461e-06
9:23546391 T C 0.027001 -2.9065e-05
9:23546461 T G 0.477012 -2.4341e-04
9:23546606 C T 0.506750 -7.5677e-05
9:23549107 A G 0.072685 2.3436e-05
9:23556763 T C 0.051786 -1.2800e-04
9:23557227 G T 0.579876 7.1500e-05
9:23564704 T C 0.052383 8.1314e-06
9:23568654 C T 0.105493 3.2267e-05
9:23568789 A G 0.107019 -3.6770e-05
9:23570574 T G 0.115033 8.5180e-05
9:23574804 C A 0.584885 3.5651e-06
9:23576414 G T 0.536260 3.7100e-06
9:23583321 A G 0.957542 2.6640e-04
9:23583718 C T 0.134783 -7.2670e-05
9:23588583 T C 0.916065 4.1228e-04
9:23590754 G T 0.147169 1.0466e-05
9:23592812 G A 0.034950 -7.8452e-05
9:23593120 T C 0.021461 -4.1256e-05
9:23600137 T C 0.149253 -6.9629e-05
9:23601856 C T 0.033035 2.5529e-05
9:23605049 T C 0.044100 -6.1198e-05
9:23609287 C T 0.381444 -2.4446e-04
9:23609789 G T 0.087197 -9.8040e-06
9:23610638 T C 0.179981 4.6180e-05
9:23613593 C T 0.322719 1.4605e-05
9:23618574 A G 1.960418 -4.5938e-05
9:23622336 T G 0.151719 1.6105e-05
9:23622640 T C 0.229621 2.7609e-05
9:23625925 T C 0.032805 1.3500e-04
9:23628298 A G 0.073322 6.2012e-05
9:23631612 T C 1.858920 -5.8473e-05
9:23634118 A C 0.062653 -4.0644e-05
9:23634624 T C 0.309200 9.9380e-06
9:23642611 C A 0.706694 3.0060e-05
9:23646551 A C 0.490099 3.3534e-06
9:23646691 A G 0.652260 4.8090e-05
9:23651489 A G 0.243448 -1.4372e-04
9:23653669 T G 0.028212 -1.3670e-05
9:23655352 C A 0.213876 -2.0916e-05
9:23655747 G A 0.920255 -1.8788e-06
9:23660060 A C 0.047706 -7.7187e-05
9:23661166 A G 1.385349 -9.1324e-06
9:23663521 C T 0.073977 -3.5849e-05
9:23664077 C T 0.367046 -4.4816e-06
9:23665911 G A 1.763998 -1.1997e-05
9:23669526 C T 0.253750 4.1045e-06
9:23671296 T G 0.544290 -2.3967e-05
9:23672465 A G 1.457093 1.1850e-05
9:23672851 A G 0.052292 3.2586e-06
9:23674962 G A 0.776595 9.8053e-06
9:23675093 C G 1.713283 -2.1574e-05
9:23677964 C A 1.448952 9.2460e-04
9:23678879 G A 0.120119 -8.5146e-05
9:23679041 T C 0.209653 -9.4431e-05
9:23687687 A G 0.121800 -1.3113e-04
9:23688187 A C 0.495711 4.6115e-05
9:23688215 G A 0.802515 4.2569e-05
9:23689717 A C 0.600867 -1.3523e-05
9:23691766 A G 0.034048 -1.9393e-05
9:23694329 C A 0.606576 -3.8735e-05
9:23694528 T G 0.187478 1.9880e-05
9:23696856 G T 0.067869 1.4459e-04
9:23699220 T G 0.020309 1.1852e-05
9:23701138 C T 0.041523 -6.8017e-06
9:23706338 T G 0.387562 -6.5802e-05
9:23713125 G C 1.536042 -7.7835e-06
9:23713284 G A 0.494620 -1.4036e-05
9:23714287 A G 0.818215 -6.4191e-05
9:23718281 G A 0.312196 -7.2298e-05
9:23721534 C T 0.021110 -8.4816e-06
9:23732000 C T 0.497408 -1.5044e-05
9:23735995 A C 0.316516 2.8216e-05
9:23736624 T C 1.959895 -4.1001e-06
9:23737248 G A 0.206855 1.8979e-05
9:23740241 C T 0.091322 5.8930e-05
9:23747362 C T 1.950136 3.3903e-05
9:23753106 C A 0.154955 -9.9784e-06
9:23755586 C G 0.036109 -9.2008e-06
9:23765511 C T 1.106831 -4.6846e-05
9:23769894 A G 0.040640 -6.6827e-05
9:23772929 T C 0.036907 -6.0242e-05
9:23775449 G A 0.139827 1.7806e-05
9:23783743 A G 0.199072 2.7739e-05
9:23788043 C T 0.455694 1.0752e-05
9:23789678 A G 0.050965 -2.3489e-05
9:23810683 A G 0.039085 1.7215e-04
9:23813100 G A 0.333913 1.9957e-05
9:23814327 C G 0.059939 -8.0944e-06
9:23816941 C T 0.385018 1.9807e-05
9:23819940 T C 0.294523 -1.1233e-05
9:23822734 C T 0.024587 1.0728e-05
9:23825630 A G 0.149535 -4.4377e-05
9:23828146 A G 0.037677 -9.0576e-06
9:23840960 G C 0.514225 -7.0408e-05
9:23847431 C T 0.055003 2.4550e-05
9:23849315 T C 0.132109 -7.0236e-05
9:23853119 T G 0.116811 -6.8231e-05
9:23853419 A C 0.088184 -4.5030e-06
9:23859906 C T 1.136348 3.6884e-06
9:23869442 G A 0.090183 -4.6184e-05
9:23898021 G A 0.532154 2.1112e-06
9:23899121 T C 0.283633 -5.5610e-06
9:23905279 A G 1.171311 2.2979e-05
9:23910829 G A 0.039997 4.9827e-05
9:23925413 T C 0.124118 1.5884e-05
9:23941083 T C 0.028897 7.7839e-06
9:23950769 G A 0.806225 -3.1318e-05
9:23968420 T C 0.317214 -1.5408e-06
9:23970661 T C 0.025275 2.3459e-05
9:23975248 A G 1.028644 -8.2666e-06
9:23977597 G T 0.101793 -3.4587e-05
9:23984749 T C 0.040916 -1.2280e-05
9:23986423 A G 0.050027 -1.0314e-04
9:24001917 C A 0.190285 1.6038e-05
9:24002013 A G 0.513543 -6.4337e-06
9:24011860 A G 0.277031 4.6118e-05
9:24023816 A C 0.482481 8.3442e-06
9:24032281 T C 0.141018 -9.2550e-05
9:24040175 T C 0.036687 -6.6142e-06
9:24042004 A G 0.098054 6.0190e-05
9:24043484 T G 0.069053 1.5524e-04
9:24044531 T G 0.040737 -2.5098e-05
9:24045778 T C 0.030958 -1.9910e-05
9:24051359 C T 0.066152 6.5050e-05
9:24051805 A G 0.210831 -1.1966e-05
9:24056255 A G 0.061218 -2.2876e-05
9:24062743 A G 0.276162 3.7326e-05
9:24065292 C T 0.091978 -1.1223e-04
9:24065751 T C 0.150697 -9.9725e-05
9:24066559 G A 0.067969 -1.1690e-05
9:24082398 G A 0.713692 1.2905e-04
9:24088752 T C 0.021438 -1.4507e-05
9:24092072 G C 0.405505 -4.5273e-05
9:24093480 A C 0.132969 -4.7684e-05
9:24102057 G C 0.068485 -7.4385e-07
9:24109796 C T 0.038537 3.8606e-05
9:24111280 A C 0.391185 -3.4113e-05
9:24114193 T C 0.041185 9.5990e-05
9:24114791 A G 0.505912 2.3336e-06
9:24117642 G C 0.039773 -1.2051e-04
9:24130369 G C 0.391795 1.1693e-05
9:24131889 A C 0.152018 -1.0662e-06
9:24141375 T C 0.239115 3.7726e-05
9:24141659 G C 0.021477 -2.2389e-05
9:24142216 T C 0.031133 -4.5010e-05
9:24143730 G A 0.227089 2.1162e-05
9:24155582 C T 0.038365 7.7906e-05
9:24159018 A G 0.461913 -3.2914e-05
9:24170867 C T 0.128181 2.4369e-05
9:24175899 A G 0.387416 -3.4761e-05
9:24188618 T C 0.313121 4.2728e-06
9:24190705 G A 0.088009 -5.3311e-05
9:24192256 G A 1.506211 -7.6195e-06
9:24201575 T G 0.110213 -3.7853e-05
9:24205903 T C 0.028994 1.0601e-04
9:24206566 G A 0.074143 2.3671e-05
9:24211519 A G 0.079690 -1.0156e-04
9:24217800 T C 0.380970 -4.3306e-06
9:24224329 G A 0.024116 1.1025e-05
9:24233746 T C 0.067693 -8.3389e-06
9:24238234 G A 0.037076 2.1873e-05
9:24254082 G A 0.221493 -8.6030e-06
9:24255420 C T 0.028998 3.8095e-05
9:24256026 G A 0.504000 -2.4038e-05
9:24257401 C G 0.136059 6.3689e-05
9:24273882 A G 0.030958 7.6329e-06
9:24274713 A G 0.042821 3.7489e-05
9:24275529 G T 1.442510 -5.0702e-08
9:24283949 A G 0.040189 5.7724e-05
9:24284921 G T 1.894312 2.6580e-05
9:24305855 T C 0.117934 -5.0693e-05
9:24314260 T C 0.564868 -2.2115e-05
9:24315911 G A 0.054827 1.6607e-05
9:24326112 C G 0.081952 -7.5287e-05
9:24331307 C A 0.090274 8.7597e-07
9:24333816 T C 0.131437 -2.7106e-05
9:24335994 C T 0.067466 6.5968e-05
9:24342423 G T 0.128980 -1.0403e-04
9:24351701 T C 0.109077 -7.0587e-05
9:24351770 T C 1.100680 2.7684e-08
9:24351840 T G 0.080855 8.9068e-06
9:24352859 C T 0.036262 4.9075e-06
9:24386250 A G 0.034583 -2.2537e-05
9:24394582 G A 0.028780 -1.6123e-05
9:24416223 C T 1.777085 7.4714e-05
9:24423134 C T 0.107457 -5.7586e-05
9:24424199 C T 0.375316 1.2858e-03
9:24424494 C G 1.399656 -3.4218e-06
9:24433591 T C 0.076350 -5.6223e-05
9:24452249 A G 0.041426 -7.2516e-06
9:24457291 A C 1.895107 4.3584e-05
9:24457476 A G 0.028157 -3.5866e-04
9:24459115 T C 0.057408 1.4970e-04
9:24461542 A G 0.111576 -8.0427e-05
9:24465894 T C 0.027644 -3.5552e-05
9:24466353 T C 0.095471 -2.7679e-05
9:24470066 A G 0.050991 5.4315e-05
9:24472623 A G 0.022775 -1.2676e-05
9:24479050 C T 0.409231 -4.4573e-05
9:24488921 C A 0.070053 -1.9622e-05
9:24495241 G A 0.984242 9.8854e-06
9:24520194 G A 1.211214 -6.2762e-06
9:24520381 G A 0.077755 8.8676e-05
9:24528234 C T 0.620620 -7.6296e-06
9:24530815 C G 0.052805 -4.2525e-05
9:24531197 G T 0.080540 -1.0363e-05
9:24538142 C A 0.026680 1.8671e-04
9:24550586 C A 0.157484 2.6965e-05
9:24556973 T C 0.079495 1.3950e-06
9:24558022 C T 0.051968 -1.6021e-06
9:24564198 G A 0.690040 -9.3841e-06
9:24568125 C T 0.085311 3.1332e-05
9:24587252 G A 0.286963 2.9947e-05
9:24599714 A T 0.118606 -5.3665e-05
9:24607556 G A 0.119548 4.7844e-05
9:24608390 T C 0.041296 2.3682e-04
9:24611322 G T 0.217816 3.4957e-06
9:24612857 G A 0.054675 -3.8489e-05
9:24614812 A C 1.352628 1.5720e-05
9:24618331 C T 0.039829 1.0120e-04
9:24621013 T G 0.037865 -1.4397e-05
9:24623497 G A 0.059141 -5.9015e-05
9:24625154 G A 0.383499 1.7675e-05
9:24627562 T C 0.072030 -7.6203e-06
9:24648712 T C 0.075473 1.0658e-04
9:24649030 G A 0.087155 -1.0182e-04
9:24651946 A G 1.296652 -1.1385e-05
9:24653566 G A 0.163398 1.2692e-04
9:24659540 G C 0.097502 4.0567e-04
9:24661876 A G 0.938116 3.5251e-05
9:24662558 A G 1.099658 1.3830e-05
9:24671602 A C 1.037232 -3.6441e-05
9:24671671 C T 0.266642 3.8261e-05
9:24673278 G C 0.049589 -4.4044e-05
9:24684335 T C 0.265483 2.8814e-05
9:24686862 T C 0.210458 3.6411e-05
9:24697998 C T 0.079115 1.2667e-04
9:24708168 T C 0.044298 -1.8554e-05
9:24712715 G A 0.064435 6.2447e-05
9:24713344 G A 0.045379 -4.1641e-05
9:24714014 C T 0.204174 -4.1590e-05
9:24719949 G T 0.049611 -1.4809e-05
9:24721706 C G 0.244934 6.9199e-05
9:24721715 G A 0.866869 -7.4882e-06
9:24722710 C G 0.555319 1.6298e-06
9:24723405 A G 0.070667 -7.2972e-06
9:24725697 C T 0.720541 2.8304e-05
9:24727279 G A 0.113958 -9.7047e-06
9:24730341 A G 0.047502 -7.0570e-05
9:24730716 A G 1.195131 -1.7786e-05
9:24740388 C T 0.080446 -3.5523e-05
9:24740580 C A 0.689158 -5.4816e-06
9:24741106 T C 0.037294 8.9057e-05
9:24741297 G T 0.347435 -7.5997e-05
9:24742889 C T 0.096159 -5.7651e-05
9:24750179 G T 0.986394 -4.3737e-05
9:24750193 T G 0.135679 -6.9593e-05
9:24750255 G T 0.134744 -4.6477e-05
9:24757627 G T 1.725439 -3.5580e-05
9:24757755 A G 0.285623 -5.8092e-05
9:24758610 A C 0.048277 -2.7549e-05
9:24769088 G A 0.051013 1.0700e-05
9:24769578 C A 0.134095 -5.5853e-05
9:24769948 G A 1.836774 3.6604e-06
9:24770750 G A 0.136150 -2.6828e-06
9:24772872 T C 0.055496 2.1765e-05
9:24781300 C T 0.110284 9.1795e-07
9:24782686 C A 0.419549 4.1210e-05
9:24786244 A C 0.131300 1.1101e-05
9:24786605 G A 0.149327 1.0984e-05
9:24787071 G A 0.217777 -4.0344e-05
9:24794150 G C 0.093896 6.4057e-05
9:24795655 T C 0.087613 9.2241e-05
9:24797747 G A 0.323218 -1.8589e-04
9:24801362 A G 1.061150 -1.6230e-05
9:24808200 C T 0.037466 -7.2478e-05
9:24813775 G A 0.030390 4.8577e-05
9:24815969 G C 0.060686 1.6966e-05
9:24816200 T C 0.070835 6.4104e-05
9:24820697 C T 0.489213 9.1114e-07
9:24821817 G A 0.505669 3.1133e-05
9:24822215 G A 0.059219 -1.0384e-05
9:24822671 C T 0.511505 -1.4932e-05
9:24823390 G A 0.138253 5.2173e-07
9:24826015 A G 0.735802 1.0744e-05
9:24826418 C T 0.326906 3.7215e-05
9:24830666 T C 0.146744 -4.1620e-05
9:24838852 T C 0.775819 -1.2354e-05
9:24841259 C T 0.584336 -3.0917e-05
9:24842403 A C 0.024275 8.6376e-06
9:24844349 C T 0.071546 6.2850e-05
9:24848892 C A 0.732790 3.2501e-05
9:24853029 G A 0.037612 1.0368e-04
9:24862969 A G 0.330525 -4.4175e-05
9:24864298 T G 0.028598 3.4672e-05
9:24864897 A G 0.060154 1.3188e-05
9:24866799 G A 0.063036 1.3812e-05
9:24866860 C G 1.365219 1.0503e-05
9:24872573 A G 0.259569 -2.1279e-05
9:24877764 T G 0.086262 3.9664e-04
9:24878247 A G 0.219705 -5.9524e-05
9:24885734 G A 0.028475 5.2705e-05
9:24887907 G C 0.048803 5.1164e-05
9:24897126 C T 0.908707 -1.7625e-05
9:24903414 G A 0.047716 3.9769e-05
9:24906802 C T 0.571493 -2.5421e-05
9:24907154 C A 0.044619 -5.5596e-05
9:24911447 G A 0.046982 -6.9738e-05
9:24916677 G A 0.272663 -4.5950e-05
9:24920844 T C 0.038670 3.2537e-05
9:24921253 C T 0.854710 -5.5415e-06
9:24925470 G A 1.804194 -3.7947e-05
9:24929646 C A 0.323212 4.6797e-06
9:24933722 G A 0.058631 -3.1909e-06
9:24941200 A G 0.074406 -4.1247e-05
9:24946243 A G 0.055207 7.0987e-05
9:24947285 G A 0.301495 2.1500e-05
9:24960596 T G 0.125929 -4.0314e-05
9:24965611 T C 0.280066 2.0725e-05
9:24969175 C G 0.264087 -7.9740e-06
9:24971701 G A 0.064860 4.3040e-05
9:24974842 T C 0.144072 -2.6708e-05
9:24980727 A G 0.030546 3.4192e-06
9:24993060 C T 0.402911 -4.2680e-06
9:24993976 C T 0.069206 -2.0104e-05
9:24994618 A G 0.023756 -8.4689e-06
9:24998422 T C 0.073150 3.7503e-04
9:25000304 C G 0.226690 -1.2455e-04
9:25004725 T C 0.020296 4.2598e-06
9:25004901 A G 0.946760 4.4538e-06
9:25008242 A G 0.133946 4.8205e-05
9:25011159 T C 0.909960 7.8966e-06
9:25016227 T G 0.034619 2.0191e-05
9:25018472 C T 0.028507 -1.0828e-04
9:25026353 G A 1.105669 -2.9666e-05
9:25030158 C T 0.043198 -3.0019e-05
9:25032303 A G 0.499025 -1.0584e-05
9:25032364 C A 0.109706 -5.2009e-05
9:25036153 C T 0.133800 3.3255e-05
9:25037697 C A 0.067310 -2.5696e-05
9:25046186 A G 0.056651 1.5970e-05
9:25047762 T C 0.027651 3.4538e-06
9:25048992 G T 0.074756 -1.6092e-05
9:25049240 G A 0.020169 7.3710e-05
9:25049507 T C 0.706646 -3.8265e-05
9:25049918 T C 0.092679 9.9406e-06
9:25052923 G A 0.022798 1.1862e-04
9:25054215 T C 0.020880 1.3561e-05
9:25054612 G A 0.088573 -1.9553e-06
9:25057881 T C 0.042403 -1.0804e-05
9:25062147 G A 1.135948 3.0238e-05
9:25077035 C A 0.066476 8.9868e-05
9:25077128 A G 0.088885 -1.0228e-04
9:25084369 T C 0.912680 -3.8633e-05
9:25093183 A G 0.225807 8.1680e-05
9:25095132 A G 0.027469 6.8078e-05
9:25122214 G A 1.037135 -1.5208e-05
9:25125413 G A 0.022727 4.2760e-05
9:25130696 G A 0.472792 3.1662e-05
9:25154021 A G 0.039472 -1.6138e-05
9:25156005 G T 0.248602 -7.0180e-06
9:25160222 G A 0.500531 1.0088e-04
9:25183674 A G 0.117191 4.8295e-06
9:25191923 A G 0.281832 2.9674e-05
9:25209390 G T 0.101706 -4.4131e-05
9:25216669 C T 0.137821 9.4697e-06
9:25217745 C A 0.223035 -1.3613e-06
9:25218035 C T 0.047417 -2.2720e-06
9:25225955 G A 1.954443 -7.8890e-05
9:25227316 T C 0.043542 1.3282e-05
9:25241316 C A 0.877343 2.8200e-05
9:25246151 C T 0.876041 -2.8559e-05
9:25251041 T G 0.029592 -2.4492e-04
9:25254520 A G 0.056395 -2.7742e-05
9:25274305 C G 0.136315 5.9611e-06
9:25274474 G A 0.055295 2.3252e-05
9:25278431 G A 0.098661 -2.1226e-05
9:25279649 T G 0.397978 1.6379e-05
9:25281072 C A 0.150116 -2.4249e-05
9:25281912 T C 0.797793 -3.7706e-05
9:25286964 A G 0.048485 3.3732e-05
9:25287180 C A 0.503806 -2.4022e-05
9:25292127 A G 0.389240 7.4854e-05
9:25294731 T G 1.554998 6.9889e-05
9:25296601 C T 0.377721 -3.8277e-05
9:25297533 A G 0.180113 -2.0395e-05
9:25298817 T G 1.761638 -1.1970e-05
9:25300145 T G 1.762888 8.2514e-06
9:25302926 T G 0.086146 -6.4863e-05
9:25311297 C T 1.222831 -1.4189e-05
9:25311724 C T 0.061952 1.7593e-04
9:25321853 A G 0.056246 -5.1997e-05
9:25346372 C T 0.133245 1.5622e-05
9:25352201 T C 0.491884 2.7463e-05
9:25354919 C A 0.310213 7.9025e-05
9:25394599 G T 1.103510 -3.0642e-05
9:25397660 C T 1.403979 -2.6566e-06
9:25403001 C T 0.046651 2.6337e-05
9:25422611 T C 0.045168 -2.6146e-05
9:25431328 G A 0.049232 -3.2921e-05
9:25432727 G T 0.182651 -6.0959e-05
9:25434369 A G 0.499950 -2.2710e-05
9:25452812 A G 0.133744 -4.6746e-05
9:25459043 G A 0.554387 -1.8217e-05
9:25462188 T C 0.237398 1.6634e-05
9:25464912 G A 0.110187 2.5323e-06
9:25472081 C T 0.414239 -5.2981e-05
9:25481421 G T 0.047745 -4.3829e-05
9:25483059 A C 0.033902 7.3425e-05
9:25483711 G A 0.111469 -2.9313e-05
9:25484551 A G 0.060916 -2.7908e-05
9:25488417 A G 0.263175 -5.8549e-06
9:25489105 A G 0.071618 -1.5947e-04
9:25499528 G T 1.448849 1.9319e-05
9:25504372 A C 0.555923 1.4568e-05
9:25522690 A G 1.102270 3.5485e-05
9:25539164 A C 0.602314 -2.6294e-05
9:25548749 C T 0.396433 -9.2301e-06
9:25549118 G T 0.089002 2.2854e-05
9:25551357 T C 0.394813 -6.6968e-06
9:25558517 A G 0.067379 1.2854e-05
9:25558868 G A 1.004781 3.6423e-06
9:25562454 G T 0.736305 -7.8646e-06
9:25563756 G A 1.040072 1.2947e-05
9:25564158 G T 0.086204 -6.6349e-05
9:25564201 C T 0.067073 -2.0166e-05
9:25565106 T C 0.359522 -9.7903e-06
9:25565442 G T 0.775381 2.3197e-05
9:25566565 C T 0.047972 -5.7574e-05
9:25566855 C G 0.078619 1.0867e-05
9:25575794 G A 0.040062 -3.4489e-05
9:25591075 A G 0.120554 4.4130e-05
9:25592517 G A 0.025807 3.3988e-05
9:25592587 C G 1.489846 -3.9925e-06
9:25599860 C A 0.401574 -1.3727e-05
9:25600397 C T 0.305542 5.4358e-05
9:25603112 C T 0.093059 4.0218e-05
9:25603959 C T 0.066382 -2.4102e-05
9:25608163 T G 0.428602 5.2655e-05
9:25608208 A T 0.082780 5.3231e-05
9:25614128 C T 0.096165 -4.0046e-05
9:25614409 A G 1.608553 -6.2778e-06
9:25618052 A G 0.280517 1.0166e-05
9:25618261 T C 0.657953 -5.2972e-05
9:25618483 C T 0.026609 -5.6172e-06
9:25618859 C T 0.390928 5.5841e-06
9:25621363 A C 0.383242 1.8899e-05
9:25628562 A G 0.050478 -1.5696e-04
9:25629552 G A 0.096013 -1.1476e-05
9:25629910 T C 0.551765 2.8841e-05
9:25631130 C T 0.857810 9.8500e-06
9:25633479 A C 0.183778 3.7979e-05
9:25634034 G A 0.075350 1.1127e-05
9:25637456 G T 0.061676 -3.5360e-05
9:25640498 G A 0.186731 1.5970e-05
9:25642678 T G 0.251419 -1.8425e-06
9:25645211 G A 0.149882 -6.4827e-05
9:25646816 C T 0.451705 1.6199e-06
9:25647026 T C 1.614382 1.6221e-05
9:25648883 C T 0.533598 3.8970e-05
9:25652014 C T 0.542816 -2.3796e-05
9:25654106 T C 0.049037 4.8111e-05
9:25655916 C T 0.255168 5.4707e-06
9:25661081 G A 0.532206 -2.3988e-05
9:25661206 A G 0.343839 9.7400e-06
9:25661720 G A 0.919966 -1.3597e-05
9:25664916 T C 0.065584 -1.7565e-05
9:25666291 C T 0.051082 -9.2009e-05
9:25667451 T C 1.243785 -1.0665e-05
9:25671218 C T 0.340139 8.8935e-06
9:25676579 T C 0.049335 -8.6163e-05
9:25677698 C A 0.652786 -1.6561e-05
9:25677953 C T 1.882572 -1.3522e-05
9:25679137 T C 1.123345 1.7209e-05
9:25681709 A G 0.103523 -1.4452e-05
9:25688977 T C 0.974982 -5.5277e-05
9:25689274 T C 0.038300 -1.2250e-06
9:25689845 C A 0.319466 -1.1374e-05
9:25690311 C A 1.059358 2.5765e-06
9:25691032 C T 1.194791 -4.0672e-05
9:25695995 T C 0.037855 5.2869e-06
9:25696454 G T 0.049047 -1.0096e-05
9:25699205 G A 0.053221 4.4499e-05
9:25703271 C T 0.400626 -1.5680e-05
9:25705690 C T 0.069816 1.7112e-04
9:25707691 C T 0.442737 -2.9812e-05
9:25716144 G T 0.396225 -9.2335e-06
9:25717537 A G 0.427105 6.8541e-05
9:25719070 C T 0.993930 3.8523e-05
9:25722614 A G 1.240173 -9.6953e-06
9:25723678 A G 0.382204 1.9870e-05
9:25724234 G A 0.350067 4.5620e-05
9:25730285 T C 0.402840 4.6950e-05
9:25737401 T C 0.037953 3.8984e-05
9:25737418 G C 0.079083 -1.3560e-04
9:25739312 T C 0.931765 -5.8215e-05
9:25739385 G T 0.043341 -1.1119e-05
9:25742531 A G 0.523949 -1.1996e-05
9:25742639 C T 0.043457 -7.4088e-07
9:25745122 A G 1.632292 -5.4727e-05
9:25752373 C T 0.139496 -2.7430e-06
9:25753617 T C 1.766264 -7.5231e-06
9:25754450 C T 0.092679 3.6815e-05
9:25757694 G A 0.946270 1.9038e-05
9:25762125 G T 0.084503 3.5270e-05
9:25763761 G A 0.085753 2.8791e-05
9:25764505 G C 1.961268 -2.1711e-05
9:25767342 G T 1.912371 -4.0440e-05
9:25772005 C T 0.066032 -5.1916e-07
9:25775262 A C 0.444902 7.0518e-05
9:25783111 C T 1.784751 2.3799e-05
9:25787062 G A 0.980753 1.1919e-05
9:25792486 C A 0.444499 -3.1917e-05
9:25795523 T C 0.036658 4.6069e-05
9:25800000 C T 0.893059 1.6400e-06
9:25805162 A G 0.222977 3.0800e-05
9:25807057 G A 1.914384 4.4050e-06
9:25807383 G A 1.846697 1.7817e-06
9:25812031 G A 0.720083 6.4960e-06
9:25821207 A G 0.083078 4.7729e-05
9:25825005 A G 1.081004 -5.1021e-06
9:25829002 C T 1.182025 1.1231e-05
9:25830447 T C 0.033379 -4.8048e-05
9:25830482 T C 0.033616 -1.8682e-05
9:25839353 G A 1.156728 3.3173e-06
9:25841051 G C 0.260884 8.5243e-06
9:25847430 C T 0.060773 -1.0364e-05
9:25862047 T C 0.083007 2.9672e-05
9:25890133 C A 1.359587 -9.8397e-07
9:25892067 C T 1.963992 7.1183e-05
9:25892424 C T 0.070972 2.9968e-05
9:25897335 T C 0.331145 -2.5596e-05
9:25898819 G C 0.194651 -7.9183e-05
9:25902562 C T 0.111375 1.3279e-05
9:25904637 T C 0.162408 -4.4782e-05
9:25908006 C G 0.607491 8.5849e-05
9:25908067 A G 0.030848 8.9683e-05
9:25912924 C T 0.109343 -3.0563e-06
9:25917668 C T 0.312790 -1.4220e-05
9:25925008 C G 0.036125 -1.8536e-05
9:25936455 G A 0.123092 1.1576e-04
9:25938342 A G 0.186277 -3.7859e-05
9:25939182 C T 0.022798 -1.2095e-04
9:25941038 A G 0.069229 -2.1270e-04
9:25941211 C T 0.338360 -4.1024e-05
9:25941825 A G 0.029231 2.1225e-05
9:25950505 G A 0.056979 5.5084e-05
9:25953377 C T 0.040436 1.0834e-06
9:25955230 C T 0.067414 4.7410e-05
9:25955990 T C 0.023785 3.4431e-05
9:25956931 C T 0.234671 1.2227e-05
9:25958888 A G 0.029088 8.5319e-06
9:25960505 T C 0.474480 3.2906e-05
9:25964409 C G 0.032224 -8.3891e-05
9:25967383 G A 0.050919 2.3565e-05
9:25970007 G A 0.028803 -3.1998e-06
9:25971636 T C 1.862267 5.5099e-05
9:25973292 C A 0.647940 -6.5939e-06
9:25982488 G A 0.057937 -4.4665e-06
9:25996679 A G 0.022623 2.0693e-05
9:25998516 C T 1.438459 -1.1010e-05
9:25999871 C T 0.223772 -6.4612e-06
9:26007745 A C 0.722949 -1.5873e-05
9:26009436 T C 0.086928 1.1549e-05
9:26013156 G A 0.538788 3.7126e-05
9:26019372 G A 0.024431 -3.4550e-05
9:26025378 A G 1.264146 3.5565e-05
9:26027356 A G 0.065490 -6.5736e-05
9:26034255 C A 0.306120 8.9967e-06
9:26034314 T C 1.804697 8.1460e-05
9:26038217 A G 1.266879 -9.3218e-06
9:26041002 C T 0.021623 -5.0024e-05
9:26042451 T C 0.048459 5.2481e-05
9:26056086 C T 0.047063 1.8449e-05
9:26057295 G A 1.004904 -9.6011e-06
9:26061368 C G 0.163122 -1.0807e-05
9:26064456 A G 0.039498 -3.3951e-05
9:26066243 A G 0.029283 6.1893e-05
9:26079103 G A 0.155705 1.6107e-05
9:26081438 A G 0.064909 7.1311e-05
9:26098476 T C 0.156072 -1.5158e-05
9:26099341 C T 0.081199 -1.9942e-05
9:26103848 C T 0.065279 8.2414e-05
9:26110355 T G 0.025109 4.5966e-05
9:26111190 G C 0.042863 -1.8951e-04
9:26116150 T G 0.550200 1.6625e-06
9:26121991 A C 0.589020 2.3197e-05
9:26124362 C T 0.455434 -1.8263e-05
9:26130190 A G 0.046843 6.1487e-06
9:26132659 T C 0.062107 7.1490e-05
9:26133808 G C 0.608514 4.1130e-05
9:26141756 C T 0.171246 -9.4685e-06
9:26143725 G A 0.091861 -2.7234e-05
9:26146981 C T 0.074000 5.7913e-05
9:26151162 T C 0.084000 -3.0368e-05
9:26153585 C T 0.162784 -1.0336e-05
9:26154827 G A 1.217180 1.1950e-05
9:26159323 T C 0.048407 3.5373e-05
9:26171324 C T 0.134906 -1.9040e-05
9:26172453 C T 0.021626 -1.1750e-05
9:26184637 A G 0.047420 -7.8050e-06
9:26184917 T C 0.047726 -4.8681e-06
9:26189292 T C 0.080907 9.6839e-05
9:26194930 C T 0.030124 3.3212e-05
9:26195519 C T 0.192525 -5.4282e-05
9:26208857 C G 0.134416 -3.2903e-05
9:26209068 A G 0.026187 -1.1790e-05
9:26217228 G A 0.752729 5.8973e-05
9:26218843 A G 0.109177 2.6567e-05
9:26220278 C T 0.034295 -4.4322e-05
9:26222710 A G 0.446758 -3.4305e-05
9:26226758 C A 0.026148 -1.2467e-04
9:26230779 A G 0.025330 7.1344e-05
9:26233872 G A 0.805222 1.5782e-05
9:26243325 C T 0.666811 6.6856e-07
9:26243484 A G 0.046148 1.2659e-05
9:26263018 G T 0.122686 -3.5449e-04
9:26267385 G A 0.062039 -7.9661e-06
9:26267529 C T 0.049241 4.8910e-05
9:26268812 C T 0.171243 -6.5261e-06
9:26273358 G A 0.095918 -3.7936e-04
9:26274958 G C 0.057563 -1.2429e-05
9:26290354 A G 0.627459 1.2249e-06
9:26295831 T C 1.682140 7.6667e-05
9:26297343 T C 0.891053 5.3937e-05
9:26299592 G T 0.045122 5.0895e-05
9:26302016 T C 0.042318 -7.4392e-06
9:26305946 T C 0.061994 1.7811e-04
9:26310685 T C 0.026930 1.5869e-04
9:26314312 T C 0.169938 6.5381e-06
9:26317973 C A 1.255545 2.3725e-05
9:26318227 C G 0.116918 2.6440e-05
9:26325423 A C 0.070050 -1.7895e-04
9:26331285 T C 0.073020 -6.9652e-05
9:26339647 T C 0.075253 1.7734e-05
9:26340051 C T 0.072718 -8.3331e-05
9:26341462 C T 0.223866 1.7336e-05
9:26354809 G A 0.036421 6.4041e-05
9:26355993 C T 0.077723 -8.6955e-05
9:26362506 C T 0.049543 4.2009e-05
9:26362879 T C 1.740155 1.5234e-05
9:26367184 C T 1.804710 -7.8418e-06
9:26380636 G A 0.068083 -5.3154e-05
9:26387554 A G 0.072484 -1.9557e-05
9:26394003 C T 0.145296 -1.4861e-04
9:26395676 T C 0.034080 1.7572e-05
9:26415623 T C 0.052273 -2.6981e-05
9:26416084 T C 0.031620 -5.9704e-07
9:26420126 A C 0.132384 1.0913e-04
9:26421561 T G 0.039407 -1.2508e-04
9:26422290 T C 1.847719 2.3783e-05
9:26426305 A G 0.051426 -9.3445e-06
9:26433194 T C 0.149882 -2.3821e-05
9:26434725 T C 0.037706 9.2066e-05
9:26435578 C G 0.069748 1.1648e-05
9:26439409 A G 0.046330 -2.5239e-05
9:26449751 C A 0.077573 7.1324e-06
9:26452166 T G 0.062052 -1.3376e-04
9:26454110 A G 0.027677 2.2638e-05
9:26457404 G A 0.403064 4.8666e-05
9:26464273 T C 0.033006 -4.0464e-05
9:26466575 A C 0.640101 -1.4005e-05
9:26469057 A C 0.043775 -3.2527e-05
9:26471186 G T 1.091589 -4.6590e-06
9:26471395 T C 0.128733 -1.9679e-05
9:26479156 C T 0.062163 -1.8945e-05
9:26505918 C T 1.098311 -4.2344e-06
9:26509033 T G 0.043357 -1.0594e-04
9:26518514 A C 1.012493 -6.3274e-05
9:26521965 C T 0.077927 -1.5374e-04
9:26524866 A G 0.035398 -8.1143e-06
9:26526327 C T 1.066071 -6.2456e-05
9:26530757 T C 1.155355 -1.8177e-05
9:26538665 C T 0.348386 -2.3063e-05
9:26547197 C T 0.066746 6.8593e-05
9:26554531 A G 1.519106 -9.9254e-06
9:26556390 A C 0.041685 -3.0327e-05
9:26560804 A C 0.024768 -5.1802e-05
9:26571896 G A 0.025820 7.4484e-05
9:26600069 C T 0.067229 7.7991e-05
9:26601762 T G 0.268829 -2.3227e-05
9:26607745 A G 0.051893 4.6741e-05
9:26611829 C T 0.041400 1.5817e-05
9:26614847 T C 0.753388 -4.2863e-05
9:26618389 A C 1.839183 -2.6027e-05
9:26618520 C A 0.558652 -1.8463e-05
9:26624341 A G 0.174625 -5.5629e-05
9:26625052 T C 0.067252 5.2805e-05
9:26626389 C T 0.048488 -1.2583e-05
9:26635464 T C 0.076009 -2.8339e-05
9:26647551 C T 0.137204 8.1080e-07
9:26666571 T C 1.788841 1.3719e-05
9:26674986 G A 1.533757 -2.9549e-05
9:26675909 C A 0.341739 9.8028e-05
9:26676563 A G 0.038829 -1.1013e-05
9:26684083 C T 0.741242 2.3625e-05
9:26694888 G A 0.389506 -1.2665e-05
9:26702745 A G 0.342683 -3.2362e-05
9:26707333 A C 0.161632 -2.2127e-05
9:26707779 T C 0.021458 -6.2390e-05
9:26720925 A G 0.029358 5.0883e-05
9:26722736 G A 1.296746 3.5233e-05
9:26723273 C T 0.133345 7.0838e-05
9:26723522 C T 0.382421 6.1235e-05
9:26725702 T C 0.254960 3.4919e-05
9:26750721 T C 0.913517 -2.9433e-05
9:26751013 C T 1.402957 7.1016e-05
9:26751369 C T 1.716678 3.3776e-04
9:26754142 A G 0.548019 6.8096e-06
9:26754840 C G 0.173804 1.7839e-06
9:26767302 G A 0.081903 -3.5264e-05
9:26768409 T C 0.136237 1.2006e-04
9:26779336 C T 0.041624 3.0179e-05
9:26781944 C G 0.053071 -1.2338e-04
9:26783463 T C 0.149931 -3.8582e-05
9:26788773 A G 0.100969 -7.3673e-05
9:26789940 G A 0.773385 -2.5485e-05
9:26790633 G A 0.153183 9.9396e-05
9:26796880 T C 0.032613 4.0221e-05
9:26798101 T G 0.313978 -1.4260e-05
9:26798493 A G 0.065139 -1.3841e-04
9:26802204 G T 0.030104 1.0396e-04
9:26804941 T C 0.163995 1.2531e-05
9:26809428 T G 0.292611 6.2128e-05
9:26817490 G A 0.081352 -8.4155e-06
9:26822289 G T 0.037579 5.7346e-05
9:26850609 T C 0.129415 8.3216e-05
9:26862959 A G 0.046943 -1.3679e-04
9:26878295 G A 0.288297 4.2606e-05
9:26894666 C T 0.031847 1.8266e-05
9:26901602 T C 1.635856 1.1502e-04
9:26904699 G T 0.130875 6.7028e-05
9:26915925 A G 0.370574 1.1885e-04
9:26921623 G A 0.093046 -1.4207e-05
9:26923749 C T 0.046103 1.2264e-05
9:26927610 C T 0.025330 -1.1956e-04
9:26935996 T A 0.225174 2.3612e-05
9:26941243 A G 0.038547 1.7415e-04
9:26942447 A C 0.302397 6.9032e-05
9:26947827 C T 0.144092 7.9325e-05
9:26951033 T C 0.099051 -1.9367e-05
9:26954027 G A 0.077567 -1.3204e-04
9:26956371 G A 0.081650 2.6550e-05
9:26961836 T C 0.081796 3.3649e-05
9:26967823 C G 0.036083 4.8470e-05
9:26978170 G A 0.091154 1.5992e-04
9:26978259 G A 0.090819 1.6236e-04
9:26991514 A G 0.044957 -5.1170e-05
9:26995787 A G 0.098931 -1.6361e-05
9:26998090 T C 0.047946 -6.2080e-06
9:27000340 T C 0.418235 1.8081e-04
9:27037553 A G 0.029423 -2.9267e-07
9:27042895 T C 0.052812 -5.3059e-05
9:27050593 A C 0.194878 -7.5481e-05
9:27056376 T C 0.052292 9.7441e-05
9:27062666 A G 0.022256 6.2723e-05
9:27062721 T C 0.231571 6.0514e-06
9:27065690 T C 0.029689 1.2790e-04
9:27067654 G A 0.158438 -7.6217e-05
9:27071231 G A 0.103997 9.9081e-06
9:27084462 A G 0.366329 3.9023e-05
9:27088757 G A 0.113559 1.2012e-04
9:27092254 T C 0.360999 4.8544e-05
9:27095185 C T 0.033684 -1.0508e-04
9:27099244 A G 1.792428 7.0646e-06
9:27112311 T G 1.480706 2.2764e-05
9:27116823 C T 0.503020 9.4120e-06
9:27117744 A G 0.098385 6.3455e-05
9:27118167 G A 0.028543 -1.7849e-06
9:27118771 G C 0.029407 -5.1989e-06
9:27119939 C T 0.238232 -2.9956e-05
9:27119949 T C 1.343832 7.1967e-05
9:27119992 G C 0.095318 4.6689e-05
9:27120630 A G 0.058109 -3.4316e-06
9:27121906 C T 0.252893 1.6015e-06
9:27123260 G A 0.285399 1.9460e-05
9:27129497 C A 0.120288 2.3547e-05
9:27130234 G A 0.057651 -2.6762e-05
9:27136393 C T 1.088460 1.3412e-05
9:27140049 G A 0.091047 2.1658e-04
9:27140165 A G 0.320875 -4.5535e-06
9:27142444 G A 0.189542 1.5048e-05
9:27149197 A G 0.060472 -6.9666e-05
9:27151706 A G 0.537983 -1.5468e-05
9:27152977 T C 0.439971 4.1815e-06
9:27157144 G A 0.593846 -5.2294e-05
9:27161420 T C 1.911754 -5.5983e-05
9:27162361 C A 0.139227 -2.6993e-06
9:27164940 G A 0.037329 -2.3297e-05
9:27166159 C T 0.648586 -1.5053e-05
9:27168425 G A 0.065259 -2.0945e-04
9:27170934 T C 1.537526 2.8959e-05
9:27172838 A C 1.372054 8.6483e-05
9:27173062 T G 0.398510 1.5195e-04
9:27173180 T C 1.031507 -6.0307e-05
9:27173429 C T 0.115951 -7.1231e-05
9:27173693 T C 0.243490 -1.5171e-05
9:27183463 C A 1.920460 -5.0252e-05
9:27184130 G A 0.196160 4.6980e-05
9:27184714 A G 0.074867 1.2625e-05
9:27186887 T G 0.543060 -6.3069e-05
9:27187574 G C 0.109236 -1.6798e-05
9:27190655 A G 0.073899 2.6199e-05
9:27192330 A G 1.466431 -1.4456e-04
9:27196119 G T 0.522865 -4.2690e-06
9:27197368 C T 0.128963 2.0551e-05
9:27201968 G A 0.489781 -3.4370e-05
9:27203002 A G 0.093650 8.5996e-07
9:27203134 G A 0.977731 -1.4146e-05
9:27205021 A G 0.551246 2.0042e-05
9:27205922 C T 1.113955 -2.4398e-05
9:27206669 C G 0.035213 7.6034e-05
9:27210756 G A 0.517418 5.2795e-05
9:27212360 T C 1.522663 -1.9249e-05
9:27212966 C T 0.621925 1.0910e-04
9:27213580 C T 0.443568 -9.3515e-05
9:27213612 C G 0.136429 -1.2052e-04
9:27214989 G C 0.098541 -1.5931e-04
9:27217383 T G 0.827319 1.7506e-07
9:27217992 G T 1.625239 6.8433e-05
9:27219640 A C 0.439952 -9.4520e-06
9:27220066 A G 0.320920 -1.0030e-05
9:27226902 A G 0.877720 -2.8989e-05
9:27228022 G A 1.823087 -9.0300e-05
9:27228503 T C 0.777351 -6.3256e-05
9:27230152 A G 0.305467 -1.3141e-05
9:27230287 T C 0.070267 -9.7138e-06
9:27239343 A G 0.374284 -5.6457e-05
9:27248006 T C 0.034872 3.7699e-05
9:27248614 G T 0.398225 -3.0031e-05
9:27249334 A G 0.210604 2.2306e-06
9:27265156 G A 1.371126 -1.0443e-05
9:27269753 T C 0.282604 -6.9021e-05
9:27271993 A G 0.037128 1.1604e-04
9:27272582 G A 1.733955 -9.1052e-05
9:27276706 T C 0.029708 -3.7550e-05
9:27282154 C T 0.690449 -1.6667e-04
9:27284785 T G 0.029926 -3.3027e-05
9:27289832 T G 1.723108 -2.8680e-05
9:27292474 C T 0.037333 -3.6194e-05
9:27292906 C T 0.159065 -6.5652e-06
9:27297876 G A 0.287853 -2.3761e-05
9:27304548 T G 0.074088 1.3340e-04
9:27310334 G A 0.818368 1.3204e-04
9:27311537 G A 0.564131 -2.4869e-05
9:27311732 C T 0.893380 -5.8761e-05
9:27313557 A G 0.032850 -3.8055e-05
9:27316787 T C 0.106029 -2.6372e-05
9:27316971 C T 0.335815 -4.4703e-05
9:27327487 C T 0.305659 -1.0962e-05
9:27328964 T C 1.610487 4.5254e-05
9:27332892 G A 1.019585 -1.2888e-04
9:27334289 A G 0.539162 -2.7949e-05
9:27335339 G A 0.715279 2.0968e-04
9:27336663 C T 0.140746 4.3377e-05
9:27336982 T C 0.060485 1.5424e-05
9:27336985 C T 1.179519 -8.1051e-05
9:27338006 T C 0.093767 -2.2480e-05
9:27340197 T C 1.066061 -2.3311e-05
9:27340668 C G 1.568675 -2.8288e-06
9:27341338 G A 0.186868 3.5057e-05
9:27343660 T C 0.031935 3.5589e-06
9:27345834 A G 0.034859 5.2297e-05
9:27346304 C T 0.040608 -7.9118e-05
9:27346660 A G 0.779555 -2.8167e-06
9:27348100 G A 0.027939 -4.0904e-05
9:27348198 T G 0.064120 8.4828e-07
9:27349252 A G 0.133852 -2.4601e-04
9:27349728 A G 0.081416 4.9874e-05
9:27351687 A G 0.030997 4.5208e-05
9:27352020 C T 0.113955 1.6138e-04
9:27352928 T C 0.035853 -3.2688e-05
9:27355005 A G 0.808105 -1.4851e-05
9:27361608 A G 0.050361 -9.0795e-05
9:27366436 C T 0.759107 7.5760e-06
9:27367278 G A 0.176881 9.0824e-05
9:27368990 T C 0.034532 3.8381e-06
9:27369877 G A 1.374466 2.0533e-05
9:27370095 A C 0.387046 -3.2673e-05
9:27371123 G A 0.224843 -1.2030e-05
9:27371620 C T 0.089190 5.2193e-05
9:27371744 G A 0.041656 1.6499e-04
9:27372924 T C 0.990341 -7.2639e-05
9:27372991 C T 0.424538 3.2472e-05
9:27373415 C T 0.404067 -1.3489e-04
9:27376142 G A 0.067051 4.4953e-05
9:27383756 A G 0.104533 9.9291e-06
9:27384204 T C 0.094821 -1.6658e-05
9:27397072 T G 0.200938 -2.5745e-05
9:27397140 C G 0.095824 3.4540e-05
9:27398070 T C 0.040786 6.1423e-05
9:27400252 C T 0.079547 3.9820e-05
9:27410258 C T 0.617060 -6.2832e-06
9:27416144 G T 0.729966 -3.9422e-05
9:27425951 T C 0.024291 2.7501e-05
9:27426847 G A 1.135491 -2.0711e-05
9:27434415 A G 0.421773 1.3012e-05
9:27443857 C A 1.390256 -2.5934e-05
9:27448772 G A 0.235268 1.7692e-05
9:27452817 C T 1.235265 6.0440e-05
9:27453327 T C 0.364326 1.1857e-05
9:27455135 A G 0.361567 1.9078e-05
9:27457724 C G 0.070024 5.8097e-06
9:27461736 G A 0.040280 7.6898e-05
9:27462044 G A 0.366523 2.1171e-05
9:27462125 C A 1.273662 1.4818e-04
9:27464035 A G 1.873640 -3.9883e-05
9:27468262 G A 0.036258 6.4354e-05
9:27468461 A C 0.822425 2.8699e-05
9:27468673 T C 1.674461 3.5414e-05
9:27469573 A C 0.667041 -6.5537e-06
9:27474593 G T 1.674649 -9.3966e-06
9:27478052 T C 0.545565 3.8069e-06
9:27484496 G A 0.745637 2.1246e-05
9:27490967 G A 1.424859 -1.8095e-05
9:27496245 C T 0.151077 -1.9954e-05
9:27511843 A G 0.133232 -5.2479e-05
9:27513817 C T 1.979844 -5.2241e-05
9:27521396 T C 0.037242 -1.5844e-05
9:27525751 G A 1.067155 7.7568e-06
9:27527737 C T 0.038800 1.1829e-04
9:27533984 A C 1.007079 3.1371e-07
9:27536397 T C 0.490716 6.8195e-06
9:27541041 T C 0.951151 -8.2385e-06
9:27543281 C T 1.512764 -1.0045e-05
9:27556780 A G 0.395589 -2.9189e-05
9:27557530 C T 0.065240 6.8343e-05
9:27561049 C T 0.533209 3.0641e-05
9:27561628 C T 0.260942 -1.1864e-05
9:27564338 C T 0.468622 6.0592e-05
9:27566333 C T 0.083802 4.4499e-05
9:27570051 G A 0.128821 -1.5487e-04
9:27574515 T C 0.504348 2.2550e-05
9:27575281 A G 0.025281 4.3915e-05
9:27582189 C T 0.038287 -2.0141e-05
9:27582311 C T 1.036281 1.4698e-05
9:27582803 T C 0.063312 -3.5175e-05
9:27583128 C G 0.281754 1.0152e-04
9:27583678 T C 0.088603 -1.6244e-04
9:27584899 C T 0.658777 8.8456e-06
9:27588351 T C 0.335724 2.0501e-05
9:27591803 A G 1.552268 -2.0285e-05
9:27593837 T C 0.341167 1.4046e-04
9:27595995 T C 0.177640 -7.1471e-05
9:27596678 A C 0.497463 4.0182e-06
9:27600645 C T 0.158123 4.5824e-06
9:27600698 G C 0.263860 -3.0059e-06
9:27601376 G A 0.026138 -3.5530e-05
9:27601617 A G 0.057210 -1.4500e-04
9:27602322 T C 0.476704 1.0550e-05
9:27602921 A G 1.116415 -1.5756e-05
9:27605242 T G 0.058862 -2.2552e-05
9:27609279 C T 0.188150 -4.9909e-05
9:27609514 A G 1.579886 6.5398e-06
9:27609779 G C 0.945186 1.4561e-05
9:27609963 A G 0.030270 8.4788e-05
9:27610116 C T 0.204891 2.2305e-05
9:27617365 A C 0.042932 -6.9726e-05
9:27618056 A G 0.442247 2.3780e-05
9:27622521 C G 0.054574 6.8516e-05
9:27626674 C T 0.058086 -1.1760e-04
9:27629304 G C 0.155657 6.1273e-05
9:27630050 A G 1.932933 -8.0060e-05
9:27630562 C T 0.738701 -2.9551e-05
9:27631226 C A 0.199649 -1.3766e-05
9:27635480 A G 0.699651 1.7002e-05
9:27635939 C T 0.056025 -6.6902e-06
9:27644077 T C 0.245359 -2.7104e-04
9:27644539 C T 0.028410 2.6902e-05
9:27652540 T C 0.392674 -5.9148e-05
9:27654016 A G 0.581194 -1.8984e-05
9:27655633 T C 0.444068 -1.1275e-04
9:27656973 T C 0.592739 -6.9182e-06
9:27660948 C G 0.025564 -1.2414e-04
9:27664162 T C 0.459241 8.7637e-05
9:27672182 T C 0.318648 1.6298e-04
9:27672793 G A 0.023739 -6.8003e-06
9:27673098 G A 0.020562 -3.2968e-05
9:27674224 T G 0.127600 -2.3082e-04
9:27676860 C A 0.044025 -3.8257e-05
9:27677544 G A 0.589601 1.1992e-05
9:27688573 C G 1.472458 -2.0264e-05
9:27688816 C T 0.080946 1.9514e-05
9:27700940 G A 0.713082 -1.4524e-05
9:27705209 C A 0.441481 -1.3213e-04
9:27711787 C T 0.061176 5.8182e-06
9:27713350 C G 0.125091 -8.1564e-05
9:27714416 C T 0.716146 5.9907e-07
9:27716676 A G 0.040439 -1.4240e-04
9:27719050 T C 0.233736 -5.8325e-05
9:27719394 G T 0.628449 -2.4735e-05
9:27720921 G T 0.080112 4.7072e-05
9:27722707 C A 0.039918 6.9374e-05
9:27723713 A G 1.273851 2.3162e-05
9:27723891 C T 0.045269 -1.2049e-04
9:27724226 G A 0.476418 -4.8818e-05
9:27726911 G T 1.934452 -1.6545e-05
9:27733472 C T 0.206264 -3.2637e-05
9:27741182 G T 0.703897 -7.6214e-05
9:27746785 G A 1.933134 3.0415e-06
9:27747041 T C 0.084078 1.5583e-05
9:27752375 G A 1.020432 -7.8954e-07
9:27753227 A G 0.022960 6.6401e-05
9:27768695 C G 0.049939 -1.6092e-04
9:27777538 C A 1.926328 -1.7019e-05
9:27787889 T G 0.055334 2.4455e-05
9:27791179 T C 0.109281 -5.2318e-05
9:27806841 T C 0.032704 6.4409e-05
9:27815926 C T 0.094461 -1.0070e-04
9:27820493 G A 0.969367 -2.3016e-05
9:27821606 G A 0.453065 2.7711e-04
9:27824816 C T 0.139652 -1.1800e-04
9:27825988 T C 0.073451 1.4383e-04
9:27829802 A G 0.557529 2.1709e-06
9:27835640 G C 1.279722 1.4959e-05
9:27843274 A G 0.031873 -7.2734e-05
9:27851979 T G 0.913241 2.2565e-05
9:27862655 G A 0.728077 1.0409e-05
9:27864330 C T 0.295526 7.7534e-05
9:27865212 G A 0.021107 -4.0787e-06
9:27868521 T C 0.027456 -6.1925e-05
9:27869317 G T 0.059939 2.2865e-05
9:27871486 C T 0.065675 5.3669e-06
9:27877778 T C 0.046752 -9.2210e-05
9:27881647 G A 0.052584 -1.2338e-05
9:27882653 T C 0.906146 -7.1964e-05
9:27886856 A G 0.423051 1.3371e-04
9:27889643 C T 0.512410 2.3057e-05
9:27897257 G A 0.041432 -2.2140e-05
9:27905858 G A 0.075178 9.9448e-05
9:27908223 C T 0.123423 2.5137e-05
9:27909983 C T 1.035979 -1.1031e-05
9:27910517 C A 0.232357 2.5266e-05
9:27915384 T C 0.058797 7.7245e-06
9:27916862 T C 0.112628 -9.1920e-06
9:27922737 G T 0.668872 1.2963e-05
9:27929356 C A 0.082627 -7.6150e-06
9:27931106 T C 0.042205 -4.0532e-05
9:27947687 C T 1.905792 4.7140e-05
9:27951129 C T 1.226093 1.2730e-06
9:27957933 A G 0.138525 1.4698e-04
9:27961564 A C 0.040156 -7.6458e-06
9:27969292 C T 0.036262 9.6372e-06
9:27979665 G A 0.681764 2.9228e-06
9:27983847 G T 0.688301 -9.2381e-07
9:27992040 C T 0.283030 2.4104e-05
9:27993342 C T 0.028864 -3.2515e-06
9:27993608 C T 0.336977 4.3806e-05
9:27998073 A G 0.047807 -1.2876e-04
9:27999346 C T 0.040718 1.4801e-04
9:28001413 G C 1.031636 2.6793e-04
9:28004530 C T 0.062955 5.0530e-05
9:28005049 G T 0.027349 1.4428e-04
9:28009501 G A 1.526516 3.5815e-05
9:28012962 T C 0.211389 2.9180e-06
9:28020697 C T 0.048397 -1.3079e-04
9:28023942 T C 0.024243 -1.7545e-05
9:28024194 C A 0.093017 -2.2958e-05
9:28028353 A G 0.299495 -4.8145e-05
9:28031741 A G 0.032922 -1.0481e-04
9:28035915 C T 0.200445 3.2515e-05
9:28035948 A G 0.020763 1.2292e-05
9:28037611 A C 1.632117 6.4604e-05
9:28043290 C A 1.735546 9.9569e-05
9:28043906 C T 0.035216 -3.0611e-05
9:28044739 A G 0.576033 3.9078e-05
9:28045852 T G 0.035525 -3.0664e-05
9:28045924 G A 0.452610 -7.8960e-06
9:28053556 G A 0.127130 -1.6892e-04
9:28056067 G A 1.963936 5.2339e-05
9:28058390 A G 0.305263 3.5483e-05
9:28062014 T C 0.503231 -2.0283e-05
9:28068081 C T 0.108953 3.8979e-05
9:28071285 C G 1.886480 1.5374e-04
9:28080775 G A 0.427751 3.2741e-05
9:28081049 T A 0.251176 -3.2086e-05
9:28082420 C T 0.076571 1.1339e-04
9:28086344 G A 0.476415 -1.7608e-05
9:28088400 G A 0.054503 3.9345e-05
9:28093874 G A 1.255558 1.6075e-06
9:28094175 G A 0.158036 -8.0751e-06
9:28095284 A G 0.033259 4.4041e-05
9:28107917 C G 0.287548 -1.0196e-05
9:28108634 T C 0.332875 -2.8509e-05
9:28122252 C T 0.051543 2.2896e-05
9:28124180 A G 0.981389 5.8562e-06
9:28135132 C T 0.226583 4.3640e-05
9:28136460 C A 0.585504 -2.4817e-05
9:28140436 G A 0.089151 2.7546e-05
9:28141368 A C 0.110099 -2.4155e-05
9:28143059 T G 0.155199 4.1447e-05
9:28164681 G A 0.245093 -5.0114e-06
9:28170050 T C 0.043957 1.1375e-05
9:28174772 A G 0.219228 -8.8391e-06
9:28175443 T G 0.094072 2.2330e-05
9:28184014 G A 0.042065 -1.1905e-04
9:28184075 A G 0.111595 5.2495e-05
9:28186669 T C 1.454366 -8.1168e-06
9:28188731 G A 0.818416 -3.3609e-05
9:28189782 G A 0.032967 -5.4204e-05
9:28192662 A G 0.158961 -2.4280e-05
9:28205131 C T 0.231721 -4.5136e-05
9:28205326 G T 0.364556 7.0114e-05
9:28207204 A C 0.238904 5.7555e-06
9:28211487 T C 0.072802 -1.0922e-04
9:28215678 A G 0.049881 -2.3638e-05
9:28218368 C T 1.793353 3.1829e-06
9:28220439 C G 0.075211 -3.5157e-05
9:28222606 C T 0.559639 -2.9113e-06
9:28222934 G T 0.811198 -2.7062e-05
9:28223750 G A 0.022276 -3.3727e-05
9:28226219 A G 0.589776 -3.2320e-05
9:28227167 G A 0.395537 -8.6818e-05
9:28228174 C T 0.071527 -6.0549e-05
9:28234300 A C 0.061143 4.4679e-05
9:28236729 T C 0.021691 9.9071e-06
9:28241422 T G 0.433954 -6.6870e-05
9:28247716 T C 0.098291 -3.7351e-06
9:28250265 T G 0.212249 2.8100e-05
9:28250940 T C 0.495435 8.2975e-05
9:28254570 A C 0.080894 6.4289e-05
9:28254648 C T 0.041523 1.5345e-05
9:28260722 G T 0.665480 -3.4339e-05
9:28264620 G T 0.090667 9.9100e-05
9:28266511 A C 0.293546 -5.9225e-05
9:28287776 A G 0.070985 -7.2789e-06
9:28291392 A G 0.255119 -5.3788e-05
9:28294879 G A 0.094523 1.5552e-04
9:28300323 A C 0.086259 -6.5090e-05
9:28302133 T C 0.054136 3.8368e-05
9:28305521 C A 0.163534 1.2325e-04
9:28313102 C T 0.043889 5.8316e-05
9:28320201 C A 0.884143 -7.9492e-05
9:28320685 A G 0.045892 4.7522e-05
9:28329088 T G 0.421299 -2.0994e-05
9:28337697 T C 0.042584 4.5138e-07
9:28339306 T G 0.571544 5.3056e-05
9:28341935 C T 0.342070 -1.4522e-04
9:28342014 C T 0.262455 -1.4386e-04
9:28342202 C T 0.616102 8.1770e-05
9:28344873 A C 0.051601 3.7809e-05
9:28348133 A G 0.203723 4.6338e-05
9:28355201 C T 0.296892 -8.3153e-05
9:28355231 C A 0.049339 -4.9494e-05
9:28358823 T G 0.912498 -9.6080e-05
9:28359042 A G 0.060809 4.1557e-05
9:28363762 G T 0.260816 -9.2658e-05
9:28365246 C T 0.023249 7.3949e-05
9:28365904 C G 0.047067 1.0162e-04
9:28367812 A C 0.589730 1.0405e-04
9:28369818 A G 1.188799 -5.0200e-04
9:28371898 T G 1.730184 -3.3132e-05
9:28374051 A G 0.103491 2.4793e-05
9:28381857 A G 0.826164 -3.3259e-05
9:28384733 T C 1.598513 -6.2577e-05
9:28390534 T C 1.529788 -4.2962e-05
9:28396251 G A 0.474292 6.5032e-05
9:28396385 C T 0.037485 2.9888e-05
9:28396747 A G 0.226511 6.8851e-05
9:28398225 A C 0.225047 2.8607e-05
9:28402387 A G 0.783450 8.0914e-05
9:28403592 C T 0.109901 -1.7932e-05
9:28406687 C A 1.387170 1.4678e-05
9:28408040 T C 1.865139 1.2669e-05
9:28414339 G A 0.645963 1.4930e-03
9:28417572 A C 0.298041 -7.4151e-04
9:28420528 T C 0.057810 5.7464e-05
9:28423368 A G 0.766393 -1.2594e-04
9:28429434 T C 0.188653 -4.3359e-05
9:28439601 G T 0.025054 7.5660e-05
9:28441242 C T 0.273935 1.1719e-04
9:28452675 G A 1.401370 -5.0751e-05
9:28469484 C T 0.033331 -3.2333e-04
9:28480963 T C 0.038605 -6.1861e-05
9:28485088 C T 0.058566 -1.4799e-04
9:28485668 G T 0.143602 1.2356e-05
9:28489225 T C 1.409536 -6.9070e-05
9:28499864 T C 0.166124 -5.1824e-05
9:28501314 C T 0.291702 -1.8097e-05
9:28505399 A G 1.831016 2.8836e-04
9:28507094 C T 1.116370 -2.1492e-05
9:28509969 T G 0.734348 1.0879e-05
9:28511184 A G 0.028050 3.3506e-05
9:28516237 A G 0.055291 4.4542e-05
9:28516643 T G 0.315497 -3.8118e-05
9:28517001 C T 1.532836 4.3324e-05
9:28517010 A G 0.542245 2.3525e-06
9:28517137 G A 0.549077 1.2703e-04
9:28517171 T C 0.375598 -9.3663e-06
9:28518911 A G 0.052584 1.1166e-05
9:28519666 G A 0.890839 -5.9609e-07
9:28532094 A G 0.181132 -5.0981e-05
9:28535241 T C 0.051958 5.3695e-05
9:28537472 C T 0.034418 -8.8699e-05
9:28545107 G T 0.144903 -3.2941e-05
9:28562221 T C 0.042974 1.3928e-05
9:28562253 A C 0.051818 -3.8679e-07
9:28564858 T C 0.075298 4.2490e-05
9:28565858 A G 0.081007 1.4943e-05
9:28567764 T C 0.324556 1.6053e-05
9:28569164 T G 0.249589 3.0657e-06
9:28569575 G A 0.944118 -1.7964e-05
9:28572086 A G 1.373375 -5.5843e-05
9:28578948 A C 0.052779 1.8339e-05
9:28582398 C T 1.264922 -7.7686e-06
9:28582880 A G 0.103991 1.0971e-04
9:28584790 T G 0.060809 -6.9028e-05
9:28587575 A G 0.026209 -6.1735e-05
9:28592527 G A 0.369879 -2.6028e-05
9:28602289 A G 0.215709 -2.2374e-06
9:28604008 T C 0.101456 4.1111e-05
9:28607634 A G 0.049540 1.5145e-04
9:28608596 T C 0.233632 -2.8349e-05
9:28615161 C T 0.033350 -5.5047e-05
9:28618258 A C 0.038748 4.0013e-05
9:28631957 G T 0.030669 1.3843e-05
9:28641544 G A 0.125890 3.6636e-05
9:28658314 C T 0.066733 -6.8830e-05
9:28658354 C T 0.099674 -4.4193e-05
9:28658574 T C 0.041364 9.0997e-06
9:28661242 C T 0.026609 -1.0767e-05
9:28662229 T C 0.065999 -4.7932e-05
9:28670971 G A 0.051338 7.5334e-05
9:28688478 T G 0.552907 1.3215e-05
9:28695135 C T 0.264847 1.9503e-05
9:28700525 C T 0.262864 -3.5595e-05
9:28706724 C T 0.179464 -2.4607e-05
9:28707073 A C 0.097882 7.3490e-05
9:28714669 T C 0.049994 -2.4437e-05
9:28723106 A G 0.041030 1.5394e-05
9:28723735 A C 0.041549 6.5105e-05
9:28730080 C A 0.120103 1.1564e-05
9:28734729 G A 1.561181 2.6521e-05
9:28741867 G T 0.068330 3.9863e-05
9:28749171 G A 0.070170 -6.9929e-05
9:28753055 C T 0.106493 2.9360e-05
9:28754137 G A 0.089567 6.9117e-05
9:28754535 G A 1.505435 1.1646e-04
9:28755410 T C 0.126029 1.2752e-05
9:28757900 C T 1.042205 -1.6282e-05
9:28759813 A G 0.340830 1.3603e-06
9:28759983 C T 1.240802 7.8473e-06
9:28766016 T C 0.043412 -5.2049e-05
9:28768187 T C 1.787575 -3.6127e-06
9:28770262 C T 0.172658 -1.1686e-04
9:28771966 A G 0.029481 1.1217e-05
9:28772017 G C 0.113306 5.6613e-05
9:28772815 C A 0.122771 3.1412e-05
9:28773602 C A 0.205372 9.9951e-06
9:28773894 C T 0.065356 5.6685e-05
9:28778418 C T 1.115354 9.9617e-06
9:28780795 T C 0.537269 -2.2716e-06
9:28781357 T C 0.840994 -1.4125e-05
9:28783523 T C 0.096337 2.6020e-05
9:28784021 T C 0.186533 -6.5842e-05
9:28786258 G T 0.255223 -2.7991e-05
9:28789958 C T 0.069245 1.5499e-05
9:28797521 T C 0.078421 -2.0650e-05
9:28797621 C T 0.051572 -2.6730e-05
9:28799744 C T 0.139171 -1.3915e-05
9:28815778 T C 0.355121 2.2660e-06
9:28817543 A C 1.122443 -6.0271e-06
9:28817766 C T 0.028959 -8.9474e-06
9:28819222 T C 1.562606 1.0102e-06
9:28823239 C T 0.140376 1.2080e-06
9:28823317 C G 0.062140 6.5710e-05
9:28835359 A G 0.168328 -1.3425e-05
9:28837910 C T 0.102436 5.1312e-05
9:28856903 C T 0.142836 -5.3419e-06
9:28864549 G A 0.055937 4.2235e-05
9:28865289 G A 0.371285 2.2693e-06
9:28879500 T C 0.600961 1.2725e-05
9:28880045 T G 0.142060 9.4474e-07
9:28890746 C T 1.791389 2.9678e-05
9:28891704 A C 0.058524 3.6556e-05
9:28896198 G A 0.112813 2.9523e-05
9:28900359 T C 0.224294 -4.1127e-05
9:28909283 C T 0.063565 2.4062e-06
9:28921331 T C 0.049212 1.6130e-05
9:28929626 T G 1.567114 5.8479e-05
9:28934039 C T 0.096886 3.5767e-05
9:28934191 T C 0.033607 -5.2695e-05
9:28940698 A G 0.035963 5.6159e-05
9:28945824 A G 0.303929 -3.6673e-05
9:28965088 T C 0.192892 -6.5837e-07
9:28969954 T G 1.425758 1.4419e-05
9:28988242 C T 1.198186 2.6916e-05
9:28988613 G A 1.502426 6.2181e-06
9:29011285 G A 1.868719 2.1875e-05
9:29015145 A G 0.020455 -2.2626e-05
9:29021207 C T 0.367455 1.3627e-05
9:29022152 T C 0.445168 1.2529e-05
9:29025219 G A 0.049602 1.0139e-04
9:29035488 C T 0.382223 4.5140e-06
9:29036152 G A 0.038913 -1.6036e-05
9:29038468 T C 0.052870 2.1617e-05
9:29043844 G C 0.045658 1.1372e-05
9:29050489 G A 0.049118 -1.3142e-05
9:29051325 T C 0.052260 3.5807e-05
9:29075393 A C 0.779513 1.0069e-05
9:29076524 C G 0.176562 -3.0087e-05
9:29092111 T C 0.146484 3.6243e-05
9:29104587 A G 0.029799 -3.5236e-05
9:29105290 A C 0.330908 2.5729e-05
9:29110669 G T 0.445801 -7.9838e-06
9:29122419 G A 0.063870 5.3628e-05
9:29128681 C T 0.055077 3.0357e-05
9:29131739 A G 0.080686 -2.5161e-05
9:29138604 A C 0.076538 -7.7206e-06
9:29162369 C T 0.166919 -2.9689e-05
9:29164599 G A 0.244175 4.1082e-05
9:29191892 A G 0.874597 -5.6298e-06
9:29213250 C A 0.272715 -3.8898e-05
9:29216319 T G 0.060144 6.5674e-05
9:29223296 T C 0.194765 4.4745e-05
9:29241877 G A 0.067382 -3.1235e-05
9:29246516 G A 0.021785 4.8179e-05
9:29247058 T G 0.111582 5.4401e-05
9:29248484 G A 0.068657 1.0297e-05
9:29249828 G T 0.105013 -3.2887e-05
9:29261935 G A 0.373080 -1.6037e-05
9:29263492 G A 0.723543 -1.4452e-05
9:29268120 C A 0.237638 1.6733e-05
9:29269152 T C 0.382642 5.5630e-06
9:29281340 G A 0.135088 6.1311e-05
9:29283602 G A 0.142865 4.9508e-05
9:29296812 C T 0.074591 -2.5740e-05
9:29298753 T G 0.048868 -1.4328e-04
9:29298932 A G 0.050212 2.1615e-06
9:29298962 A G 0.169704 9.0473e-05
9:29302701 A G 0.580117 4.0551e-05
9:29302902 A G 0.548185 5.8483e-05
9:29303329 G A 0.377286 1.1524e-05
9:29318695 G A 0.243795 1.2492e-04
9:29336213 A G 0.048793 1.0014e-06
9:29344284 A C 0.362956 9.3387e-06
9:29358191 A G 0.051221 -2.4046e-05
9:29363582 G A 0.531459 -2.1041e-05
9:29364327 T G 0.057830 -9.7517e-05
9:29370606 T C 1.269235 4.4943e-05
9:29371045 T C 0.674737 -1.4632e-05
9:29375052 A G 0.036112 -6.0773e-05
9:29391712 C T 0.527123 7.1260e-06
9:29393873 C T 0.112530 3.5660e-05
9:29395695 A G 0.030130 2.3925e-05
9:29406667 G T 1.830348 2.7899e-05
9:29408403 G A 0.860861 7.7019e-06
9:29413036 A G 0.022237 1.2033e-05
9:29414554 T C 1.773216 3.9316e-06
9:29424408 A G 0.096081 8.7304e-05
9:29426335 G A 0.521252 1.9469e-05
9:29434370 T C 0.193087 7.6873e-06
9:29441972 T G 0.030607 -8.2454e-05
9:29443480 C T 0.080787 4.1714e-05
9:29443745 C T 0.046301 -2.8688e-06
9:29457130 A G 0.097447 1.6906e-05
9:29457425 T C 1.677658 -2.1874e-05
9:29457656 T C 0.986059 -1.2860e-06
9:29462663 C A 0.757133 -1.0750e-05
9:29465587 A G 0.688583 -9.1714e-06
9:29474802 T C 0.386277 3.9000e-06
9:29475179 G A 0.114134 -3.7676e-05
9:29477898 C T 0.350979 -1.2439e-04
9:29490214 A G 0.034762 -9.1400e-05
9:29495856 C A 0.020130 2.0669e-05
9:29498899 A G 0.039734 -8.0988e-07
9:29502791 T C 0.145098 -9.6166e-06
9:29502919 G A 0.421815 -1.5076e-04
9:29510394 C T 0.037466 -5.2138e-05
9:29511265 A G 0.445629 -3.2775e-05
9:29512612 C A 0.041659 -5.5924e-05
9:29533638 A C 0.068816 1.9577e-05
9:29539557 A C 1.288038 -5.9361e-05
9:29542199 T C 0.043584 2.2569e-05
9:29550878 T C 0.031591 -7.5761e-05
9:29554760 A G 0.328369 6.1663e-05
9:29557128 G A 0.591671 -4.6635e-06
9:29565243 G A 0.171058 1.4434e-05
9:29566870 T C 0.039812 4.6303e-04
9:29568836 G A 0.065756 3.4875e-05
9:29569037 A G 0.075759 -2.7787e-05
9:29571321 G T 0.037774 -1.2032e-05
9:29575526 A C 0.788520 -1.2559e-05
9:29591346 C A 0.050296 1.6361e-05
9:29593296 C T 0.349522 1.9836e-05
9:29599173 C T 0.113449 7.0367e-05
9:29601702 T C 0.077190 -1.6605e-06
9:29604713 C T 0.085240 4.0358e-05
9:29617054 T C 0.072767 4.0100e-05
9:29618472 T C 0.361995 1.0004e-05
9:29619873 C G 1.863428 -6.3164e-06
9:29631114 A C 0.059589 -6.0311e-06
9:29638167 T G 0.181149 6.8290e-05
9:29638538 G A 0.535257 5.8902e-05
9:29663028 T C 0.061523 8.3570e-06
9:29664382 C T 1.648125 8.0284e-05
9:29680496 A G 0.026959 -9.6096e-05
9:29685927 A G 0.050494 -2.6953e-05
9:29692978 T C 0.074915 2.7520e-05
9:29694971 G A 0.404404 3.3355e-06
9:29702062 A G 0.023759 2.1950e-05
9:29713272 T C 1.182301 1.5490e-05
9:29714893 C G 0.195716 1.8158e-05
9:29725679 A C 0.150850 -5.7252e-05
9:29741178 C A 0.683945 5.1798e-05
9:29741975 C T 0.328324 -2.0717e-06
9:29745864 A G 1.970503 -8.3287e-05
9:29749221 C T 0.039572 1.0958e-05
9:29750742 C G 0.032724 9.8325e-06
9:29755036 A G 0.028936 -1.0788e-05
9:29757605 A G 0.036359 2.7704e-05
9:29769453 A G 0.207173 3.2131e-05
9:29779681 A G 0.053000 -1.7065e-05
9:29780409 A G 0.066282 -6.8763e-05
9:29780662 A C 1.896529 -1.7200e-05
9:29783877 G T 0.090910 1.2138e-05
9:29790389 C A 0.904169 -1.9779e-04
9:29800007 C A 0.115075 3.4993e-05
9:29804046 A G 0.131440 4.3085e-05
9:29806957 C T 0.020601 1.0099e-05
9:29808093 T C 0.051013 4.9108e-05
9:29811397 A T 0.035528 -7.0058e-05
9:29813639 A C 0.040452 4.7307e-05
9:29816359 T C 0.035687 -7.0786e-05
9:29831051 A G 0.063461 2.4149e-05
9:29844011 T C 0.027394 -6.7399e-05
9:29848380 C T 0.148532 -2.7452e-05
9:29853258 C T 1.158221 2.1182e-05
9:29903761 T C 0.727211 -1.2609e-05
9:29904986 A G 0.039579 3.8422e-05
9:29907360 T C 0.029549 2.1679e-05
9:29909104 C T 0.106010 -1.2731e-04
9:29910121 C T 0.052591 3.8845e-06
9:29924647 G A 0.610214 1.6167e-05
9:29938824 G A 0.666187 -9.4169e-06
9:29938935 C T 0.351064 -3.7740e-05
9:29939858 A C 0.161278 2.3614e-05
9:29942472 C T 0.257498 5.2755e-05
9:29955474 A G 0.726627 -1.3843e-05
9:29959700 T C 0.052604 -6.9070e-05
9:29964976 T C 0.269446 7.8461e-05
9:29980858 A G 0.050358 -8.8450e-06
9:29985815 C T 0.253409 4.3445e-05
9:30014333 C G 0.047521 1.4970e-06
9:30019155 C T 0.986069 1.8582e-05
9:30026210 G T 0.143057 -1.5683e-06
9:30034083 T C 0.074143 -7.6157e-05
9:30045030 G T 0.618342 -5.1670e-05
9:30048247 T G 1.853104 2.7191e-05
9:30054408 C T 0.252260 2.8830e-05
9:30061710 C T 0.253461 3.6159e-05
9:30062517 T C 1.437206 -1.6693e-05
9:30063030 A G 0.089729 -1.2968e-04
9:30065949 A G 0.030906 1.2131e-05
9:30069805 A G 0.456583 1.5241e-05
9:30073483 C G 0.234768 -4.2952e-05
9:30076138 T G 1.603220 -2.0197e-05
9:30077005 A G 0.744030 -5.4967e-06
9:30083599 G A 1.227969 1.2182e-05
9:30086108 C T 0.037177 4.8340e-06
9:30087981 A G 0.026933 2.7653e-06
9:30090620 T C 0.338785 1.3781e-04
9:30094854 G T 0.020854 2.2007e-05
9:30113001 G A 0.118674 -2.4987e-05
9:30123568 G A 1.657664 -7.7481e-06
9:30127453 C A 0.035963 -2.4196e-05
9:30134409 T C 0.065652 2.8524e-05
9:30140180 C A 0.870621 8.7796e-05
9:30153742 T C 0.186507 -3.5732e-05
9:30172169 C T 0.035187 -5.4128e-05
9:30179413 G A 0.156429 4.1921e-05
9:30188051 T C 1.489774 -2.6619e-04
9:30209421 T C 1.787212 -1.1202e-04
9:30234391 C T 0.029257 -1.1941e-04
9:30248889 T C 0.036122 1.9819e-05
9:30258803 T C 0.079414 1.1754e-05
9:30266608 T G 0.536906 2.2958e-04
9:30276852 T C 0.290741 7.7545e-05
9:30281061 T C 0.050218 -1.5496e-05
9:30283216 C G 0.130103 -8.0175e-05
9:30290035 C G 0.060316 6.7622e-05
9:30306650 C A 0.111696 -7.8741e-05
9:30323457 A G 0.189984 2.8106e-06
9:30325303 A G 0.024833 -4.8180e-06
9:30350626 A C 0.024862 4.2715e-05
9:30351300 G A 0.054694 7.3176e-06
9:30352885 A G 0.507175 2.2601e-04
9:30354381 T G 0.217141 9.7642e-05
9:30360144 G C 0.145595 1.2348e-04
9:30361738 T C 0.279174 9.8926e-05
9:30372706 G T 0.042636 1.8736e-05
9:30378481 G C 1.341356 -7.3794e-07
9:30381007 C T 0.045324 -1.5078e-05
9:30404187 T C 0.024606 3.4194e-05
9:30417691 A G 0.063432 2.3392e-05
9:30423779 C G 0.180331 -3.4033e-05
9:30449722 T C 1.426453 -5.5891e-04
9:30453151 C T 0.265155 -3.3771e-05
9:30453507 G A 0.023012 8.9145e-05
9:30460743 G T 1.885990 -3.7041e-05
9:30461213 T C 0.028241 3.5524e-05
9:30471319 T C 1.913465 2.1248e-05
9:30471542 T C 0.165157 1.1543e-04
9:30473528 C T 0.026258 2.8574e-05
9:30487188 G A 1.840867 8.5195e-05
9:30500626 G A 0.036206 -1.1814e-05
9:30509196 C T 0.465350 4.5116e-06
9:30519708 A C 0.046174 -6.8246e-05
9:30528036 G T 0.062461 -1.8451e-05
9:30536776 T C 0.034321 -4.1330e-05
9:30551595 A G 1.379409 3.2371e-05
9:30553527 C T 0.032383 -1.0897e-04
9:30554449 C T 0.026414 1.3148e-05
9:30579903 C A 0.050127 4.6784e-06
9:30587432 G A 0.039218 -1.8981e-05
9:30599288 T C 0.039257 2.3233e-05
9:30616311 A G 0.414187 -2.4630e-05
9:30616591 C A 1.385368 2.9546e-05
9:30621116 C A 0.768493 1.0610e-05
9:30621753 T C 0.039537 7.1876e-06
9:30623384 T C 1.831675 4.9158e-05
9:30630377 A G 0.043026 -8.4551e-05
9:30632017 A C 0.067070 -1.6782e-05
9:30632639 A G 0.031880 3.6285e-05
9:30647523 A G 0.183564 9.1211e-05
9:30652864 A C 0.029968 -1.8988e-05
9:30654170 G C 0.221922 -4.4203e-05
9:30662578 G A 0.238426 -8.6521e-06
9:30662698 G A 0.250751 -3.5619e-05
9:30664418 A G 0.034655 3.2022e-05
9:30666450 A G 0.039121 -1.6972e-05
9:30677483 C A 0.108648 -3.5013e-05
9:30687647 G A 0.387267 -4.1836e-05
9:30710380 A G 0.021338 8.0811e-05
9:30710447 G A 1.374660 4.6341e-05
9:30719758 A G 0.024489 -7.8426e-05
9:30722536 T C 0.039274 -1.3868e-05
9:30737260 A G 0.394683 -6.2299e-05
9:30762243 A G 0.039760 -2.0979e-05
9:30794289 A G 0.361405 4.2098e-05
9:30794602 G A 0.156491 8.3475e-06
9:30794757 C T 0.061796 6.0684e-05
9:30802920 G A 1.871562 4.1274e-05
9:30815919 T C 0.031831 9.5509e-05
9:30822433 C T 0.237472 2.6629e-05
9:30832574 A G 0.023366 -9.2372e-05
9:30844940 A G 0.281267 -1.6945e-05
9:30849435 C G 0.085801 4.0382e-05
9:30864848 C A 0.038722 5.9931e-05
9:30864953 C G 1.137019 -2.1891e-05
9:30889308 C T 0.601678 9.1644e-06
9:30899622 G A 0.561882 3.9947e-05
9:30906122 G A 0.280732 2.2742e-06
9:30913363 A C 0.101478 -7.6647e-06
9:30914585 C T 0.037625 4.4030e-05
9:30926135 G T 0.080560 -6.5037e-05
9:30933176 C A 0.482488 4.5195e-05
9:30936359 G C 0.108665 -4.1037e-05
9:30942562 A G 0.046265 5.8935e-05
9:30944539 T C 0.146838 -1.9711e-05
9:30953341 A G 1.167224 6.8041e-05
9:30954959 C T 1.274798 7.0311e-05
9:30973909 T C 1.439290 2.8965e-05
9:30976630 T C 0.473584 6.3335e-05
9:30980218 A G 0.968640 4.3606e-05
9:30981132 C T 0.082595 7.5108e-05
9:30982002 T C 1.146043 -5.9171e-06
9:30982431 A G 0.236658 -4.1240e-06
9:30983031 A G 0.032195 -1.6478e-04
9:30987009 G A 0.104640 1.8358e-05
9:30992572 C G 0.815511 -2.9718e-05
9:30995025 A C 0.749288 -4.8056e-05
9:31003898 G A 0.796832 -2.0793e-05
9:31003975 T C 1.619513 -1.0024e-04
9:31018536 G A 0.031825 -3.3832e-05
9:31021567 T C 0.644269 4.5299e-05
9:31027154 T C 0.109002 -5.9259e-05
9:31027391 T C 0.054736 -1.3922e-05
9:31027801 G C 0.086541 -1.9881e-07
9:31029867 A G 0.385576 1.2910e-04
9:31044621 C T 0.113562 -6.6532e-05
9:31066717 T C 1.814294 4.9757e-05
9:31068204 A G 0.173901 9.2936e-05
9:31068468 A G 0.054357 3.9260e-05
9:31070030 G C 0.090125 -4.2058e-05
9:31083052 T C 0.052286 1.9424e-05
9:31093962 G T 1.495977 8.2767e-06
9:31094445 G A 0.032704 -1.3072e-05
9:31104114 A G 1.558454 1.4715e-05
9:31106290 G A 0.024788 4.6824e-05
9:31107610 T C 0.545358 2.9568e-04
9:31117920 A G 0.397559 2.2305e-05
9:31119647 G A 0.938668 2.5355e-05
9:31140334 G T 0.041727 2.0841e-05
9:31144887 G A 0.654723 -7.9552e-05
9:31148373 T C 0.809211 -2.1941e-05
9:31164039 T C 0.828754 -2.2855e-05
9:31165855 C T 1.461419 -1.8973e-04
9:31178755 T C 0.834470 -7.8454e-05
9:31180271 T G 0.101777 -3.3099e-06
9:31186338 C T 0.176345 -3.5141e-04
9:31189033 A C 0.159146 -2.6559e-05
9:31196322 A G 0.049576 1.7667e-04
9:31208204 T G 1.467947 -2.7800e-04
9:31219985 G A 0.826940 -3.8005e-05
9:31233220 C T 0.679735 -5.0235e-05
9:31241478 C T 0.069225 2.4541e-06
9:31248501 A G 0.032363 -7.1444e-05
9:31252088 C T 0.068706 -6.6181e-05
9:31260309 T C 0.131635 4.1267e-05
9:31264335 A G 0.909148 -1.3919e-04
9:31266763 T C 0.030228 2.7489e-05
9:31272394 C G 1.958867 -1.9653e-04
9:31282430 C A 1.103046 -2.5613e-04
9:31286839 T G 0.036229 -2.2680e-05
9:31306378 T C 0.035161 -1.7346e-05
9:31307575 C T 0.772138 1.2329e-04
9:31312347 T C 0.066616 1.4897e-04
9:31318690 C T 0.090514 8.9046e-05
9:31322179 C T 0.150801 6.5602e-06
9:31337970 A C 0.025518 2.6162e-04
9:31347460 C T 0.964810 -1.8876e-05
9:31359923 C A 0.847537 -3.9104e-06
9:31373203 A G 0.147685 3.6723e-04
9:31377588 G A 0.030831 1.6494e-05
9:31379850 C T 0.152443 -1.1088e-04
9:31380298 G A 0.031322 -2.5733e-05
9:31381750 G A 1.031734 -8.9087e-05
9:31390685 G C 0.132446 1.0363e-04
9:31397676 C T 0.129213 4.8928e-05
9:31408125 C T 0.579996 4.3418e-05
9:31414619 A C 0.145832 4.6041e-05
9:31415466 T C 0.381155 5.2665e-05
9:31429071 C G 0.089443 1.1982e-04
9:31450384 T C 0.224343 1.7144e-05
9:31455331 A T 0.146455 6.9889e-06
9:31468280 T C 0.153930 4.3683e-05
9:31485932 A G 0.121235 5.5642e-06
9:31500197 C A 0.165313 -1.3858e-05
9:31510450 T C 0.069144 -4.1699e-04
9:31524081 C T 0.091540 3.0880e-05
9:31527999 T C 1.511001 -3.3657e-05
9:31530617 T C 0.078852 -4.6497e-05
9:31546749 C T 0.242698 -3.0264e-06
9:31548242 T C 0.118399 4.1228e-05
9:31555349 G A 0.021948 -1.2140e-05
9:31557118 A G 0.046947 4.8570e-05
9:31561295 G A 0.071838 -5.6324e-05
9:31585235 A T 0.268638 1.5364e-05
9:31588279 T C 0.073646 -8.8115e-06
9:31588988 A G 0.204430 3.2030e-05
9:31595230 T C 0.035171 -1.0281e-05
9:31596726 T C 0.067103 3.7142e-05
9:31602140 C T 0.059287 -2.2487e-04
9:31602284 T C 0.087483 -3.2148e-05
9:31608609 G A 0.321037 -3.4536e-05
9:31614031 C T 0.510067 4.7742e-06
9:31619571 T C 0.552657 2.2085e-05
9:31625669 A G 0.082241 -2.2072e-05
9:31627870 A G 0.250777 1.7201e-05
9:31628475 C A 0.510174 7.0181e-06
9:31629399 C G 0.382044 6.1845e-06
9:31629459 G A 0.305286 7.7766e-06
9:31629602 C T 1.438783 -3.9836e-06
9:31640772 G C 0.228933 -1.0370e-05
9:31641070 T C 0.282556 7.3971e-06
9:31641363 C G 0.140025 1.2385e-05
9:31653882 T C 0.155235 2.3809e-06
9:31669518 A G 0.436476 3.3601e-06
9:31681064 T C 0.054444 3.4441e-05
9:31702359 G T 0.236810 1.0697e-05
9:31713550 G A 0.268784 -1.7475e-05
9:31725740 C T 0.080728 1.0326e-05
9:31727445 T C 0.030494 -8.0314e-06
9:31730594 A G 0.050381 2.2926e-05
9:31737184 G A 0.037329 1.9687e-05
9:31739751 C T 0.123748 2.3800e-06
9:31739997 A G 0.069141 2.5409e-05
9:31746158 T C 0.022201 -1.7942e-05
9:31749500 A G 0.030419 -4.5111e-05
9:31751377 A G 0.047375 1.5417e-04
9:31766151 C T 0.258524 7.9435e-06
9:31766688 G A 0.356614 -3.7682e-06
9:31770522 C T 1.568896 -1.6292e-05
9:31779365 T C 0.136623 -7.0502e-05
9:31791211 A C 0.103997 2.0161e-05
9:31794571 C T 0.071559 4.2252e-05
9:31794730 T C 0.110713 5.8908e-05
9:31800910 C A 0.046359 6.1717e-07
9:31805931 G A 0.026924 5.5541e-05
9:31808664 C T 1.704211 -2.6903e-05
9:31817321 C T 0.868411 1.3189e-05
9:31824208 C T 0.051182 8.2116e-06
9:31825493 A G 0.341051 1.1737e-05
9:31832992 C A 0.152859 4.7563e-06
9:31836697 G A 0.595810 -2.4400e-05
9:31837250 G A 0.065016 -3.0202e-05
9:31837334 G A 0.486210 1.2264e-05
9:31843438 C T 1.024045 -5.4170e-05
9:31843762 A G 0.126026 -1.7166e-05
9:31848524 A G 0.166835 5.1918e-05
9:31854377 A G 0.074948 -1.2207e-04
9:31860840 A G 0.123965 1.8366e-05
9:31869455 T C 0.616677 -4.6586e-06
9:31872144 T C 0.031159 -2.4333e-05
9:31882803 A G 0.310557 -1.3202e-05
9:31895373 G A 0.060355 1.4482e-05
9:31897398 T C 0.385170 -9.2162e-05
9:31905700 G A 0.071140 -9.3405e-05
9:31908238 A G 0.070258 1.8059e-04
9:31913150 T G 0.226242 -6.6804e-05
9:31942601 T G 0.078038 5.7018e-05
9:31956378 T A 0.126562 -7.9323e-05
9:31968605 A C 0.161463 -4.8860e-05
9:31974758 G A 0.125302 2.6918e-05
9:31977749 G A 0.121781 -5.5001e-05
9:31977860 C T 0.022918 -2.4245e-05
9:32018100 T G 0.140707 -6.8355e-05
9:32020901 T C 0.702449 -2.6880e-06
9:32029171 G C 0.039900 6.7392e-05
9:32043887 A C 0.206784 -2.4227e-05
9:32046717 G A 0.072202 -9.6838e-05
9:32060229 A G 0.776478 1.0227e-05
9:32072523 G A 1.100372 1.2010e-05
9:32081568 G A 0.041883 -4.9991e-05
9:32081823 A G 0.172249 2.8498e-04
9:32089775 C T 0.070482 4.4473e-05
9:32090608 T C 1.091316 1.9778e-05
9:32092251 C T 0.052831 -6.8077e-05
9:32092532 T C 0.479453 -1.2325e-04
9:32098408 T C 0.429624 5.3642e-05
9:32110583 A G 0.023967 -4.0287e-05
9:32112408 T C 0.121570 -6.2387e-05
9:32122670 C T 0.054188 -4.2310e-05
9:32127882 C T 0.406261 -2.5368e-05
9:32128797 T G 0.123040 2.3378e-05
9:32134018 C T 0.625664 -2.0826e-04
9:32137678 G A 0.414486 -1.6309e-05
9:32143552 G A 0.225622 -4.5358e-05
9:32147559 T C 1.417936 -9.9737e-06
9:32170044 T C 0.029783 2.2774e-04
9:32170738 G A 1.298726 1.8207e-05
9:32178451 C G 0.081329 6.7870e-05
9:32185642 A G 0.307288 4.0583e-05
9:32193749 C T 0.113471 -4.2055e-06
9:32194978 G A 0.071575 -1.1064e-05
9:32205704 C T 0.735452 3.4724e-05
9:32206964 G T 0.090138 5.4892e-05
9:32207178 A G 0.024437 1.7955e-05
9:32210817 C T 0.039978 1.1066e-04
9:32224534 C T 0.116977 2.1859e-05
9:32231399 T C 0.023210 -2.3739e-05
9:32233829 A G 0.198062 1.9668e-05
9:32241528 T C 1.238053 6.4732e-05
9:32248858 T C 0.061874 1.1012e-05
9:32251647 T C 0.074003 4.6559e-06
9:32252919 G A 0.038073 -4.7403e-05
9:32257137 G T 0.416342 -1.9209e-06
9:32257415 C T 0.053730 -6.0180e-05
9:32257573 T C 1.796336 -1.6939e-05
9:32257763 T C 0.229423 1.2000e-05
9:32258266 G A 0.103520 -1.2242e-04
9:32259854 A G 0.070267 -3.2045e-05
9:32261110 A G 0.087051 -3.0513e-05
9:32265320 G C 0.088035 -1.6424e-05
9:32265866 C T 0.217702 3.9976e-06
9:32270882 A G 0.524721 -3.8597e-05
9:32271987 C T 0.041640 -1.6294e-05
9:32279279 G C 0.037660 1.2609e-04
9:32280578 A C 0.093004 2.1738e-05
9:32282464 C T 0.084906 -1.1490e-04
9:32293426 A G 0.041578 1.7261e-04
9:32296312 T C 0.131310 4.2394e-05
9:32302837 C T 0.540934 2.0845e-05
9:32302874 C T 0.180951 9.8923e-06
9:32310025 C T 0.186228 -2.4580e-06
9:32316809 C T 1.823889 6.2291e-05
9:32324971 C T 0.602996 -2.8263e-05
9:32334220 C T 0.047222 2.3929e-05
9:32343652 A G 0.078596 -4.0016e-05
9:32344008 G A 0.913669 -1.4571e-05
9:32344707 A C 0.027657 -1.3603e-05
9:32344871 G A 0.332927 -8.9395e-05
9:32345295 A C 0.278781 -1.3400e-05
9:32345381 G A 0.173706 -1.5083e-04
9:32346013 G T 0.057716 -4.8002e-05
9:32346195 A G 0.135010 -2.1380e-04
9:32349059 C G 0.026787 5.4312e-05
9:32356194 C T 0.185319 -1.5538e-05
9:32361258 G A 0.163820 -4.0805e-05
9:32367887 G A 0.232029 8.4033e-05
9:32370103 G A 0.451763 4.4800e-05
9:32372803 T C 0.059605 -3.0719e-05
9:32380089 T C 0.190951 2.7169e-05
9:32380194 G T 0.369052 -1.0033e-04
9:32381910 T C 0.255126 3.2200e-05
9:32394170 A C 0.039936 -3.8742e-05
9:32397282 A G 1.716282 -4.1882e-05
9:32397304 C T 0.076684 -5.6615e-06
9:32405790 C T 0.167335 -1.1963e-05
9:32406207 G A 0.525770 5.2243e-05
9:32410850 C T 1.763398 -1.6964e-05
9:32416386 T C 0.712280 -2.1879e-06
9:32417244 T C 1.424739 -4.8803e-05
9:32424675 T C 0.044561 3.7894e-05
9:32425676 G T 0.721015 -4.1297e-07
9:32431306 A G 0.415430 -1.4099e-05
9:32432301 A G 0.082750 -5.8103e-06
9:32433526 C T 0.634152 -5.6014e-07
9:32436107 G T 0.056057 3.5186e-05
9:32436683 C G 0.632454 -4.2056e-06
9:32439127 A G 0.118363 4.0520e-05
9:32442492 G A 0.690560 4.5124e-06
9:32443667 T C 0.062542 5.1657e-05
9:32451144 G A 1.293270 -3.5681e-05
9:32453278 C T 0.591366 -4.9357e-05
9:32457189 C T 0.162891 -7.5034e-08
9:32459450 G T 0.707321 -2.9378e-05
9:32462124 C T 0.144822 1.6643e-05
9:32468875 A G 0.264587 1.9342e-04
9:32469905 C T 0.596287 3.9075e-04
9:32477501 A G 0.069011 -1.5195e-05
9:32478854 A G 0.151580 -2.2465e-05
9:32480251 T A 0.273980 -3.4681e-05
9:32481339 T C 0.024577 -2.4256e-04
9:32482904 C T 0.112258 1.7856e-05
9:32500832 T C 0.041198 -4.0622e-05
9:32504159 A G 0.099002 -5.3600e-06
9:32526146 A G 0.540862 -4.2743e-05
9:32539717 C T 0.026943 -5.9139e-05
9:32542278 C T 0.037141 2.1484e-05
9:32549012 A C 0.070361 3.2968e-06
9:32550912 A G 0.048748 3.4846e-04
9:32551349 A T 0.064548 5.7537e-06
9:32551709 G A 0.067041 -3.4827e-05
9:32552462 G C 0.133576 1.7145e-05
9:32555526 C T 0.078486 -9.7619e-05
9:32556380 G A 0.273299 -1.0509e-05
9:32559114 T C 1.217663 -6.4836e-04
9:32563914 A G 0.424577 -1.1701e-04
9:32564173 G T 0.947922 -2.5604e-04
9:32574277 G A 0.524562 -2.2000e-05
9:32581985 C T 0.059495 -1.7426e-05
9:32583507 G A 0.319648 2.5279e-05
9:32594624 A G 0.072919 1.8108e-05
9:32596503 A G 0.140739 -6.4968e-05
9:32601501 T C 0.395161 6.3940e-06
9:32621079 G A 0.082186 -3.4196e-05
9:32632290 T C 0.040338 4.9384e-06
9:32634467 C T 0.185274 -5.4035e-05
9:32640623 C T 0.232367 5.3910e-05
9:32671032 C T 0.283951 1.3638e-05
9:32671632 C T 0.054863 9.9390e-05
9:32673124 C T 0.034746 -4.3944e-05
9:32678550 T C 0.065048 1.0971e-05
9:32679230 G A 0.038968 4.0520e-05
9:32690272 G A 0.033720 -2.0270e-05
9:32696914 G A 0.227793 -6.2309e-06
9:32697114 T C 0.293309 -8.1888e-06
9:32698400 T G 0.076447 1.2316e-04
9:32705604 T G 0.089248 8.7802e-05
9:32719819 T C 0.311281 2.1317e-05
9:32720834 A G 0.571243 1.5521e-05
9:32722505 T C 1.427284 4.1452e-06
9:32722846 T C 1.391915 5.5921e-06
9:32727136 A G 1.373239 -3.5901e-06
9:32728463 G A 0.047018 3.5183e-05
9:32728904 T G 0.040338 -3.2200e-06
9:32736631 T G 0.227868 1.2754e-04
9:32738041 T G 0.302822 -1.2525e-05
9:32738470 A G 0.102115 -2.4759e-05
9:32739426 A G 0.029692 5.9249e-06
9:32739937 C T 0.515708 6.1895e-05
9:32741649 C G 1.690258 -5.7625e-05
9:32742426 A G 0.033908 -1.4764e-05
9:32742987 A G 0.034733 -1.1482e-06
9:32751788 A G 0.032201 -4.7812e-05
9:32755028 T C 1.815966 -8.0812e-05
9:32758485 T C 0.050471 -2.4525e-05
9:32759617 A C 1.789156 -6.0178e-05
9:32765337 A G 0.598030 -1.4926e-05
9:32776648 G T 1.567030 -2.2891e-05
9:32780898 T C 1.521054 -6.1365e-05
9:32784838 C T 0.560032 -1.5731e-05
9:32785076 T C 0.143053 2.5481e-07
9:32791693 T C 0.032282 1.2374e-05
9:32800230 T C 0.303397 5.7494e-05
9:32811227 G A 1.715990 -7.0195e-05
9:32813081 G A 1.801175 4.0545e-06
9:32814945 A C 0.309035 9.8564e-06
9:32822209 T C 1.897165 -5.6415e-05
9:32828004 A G 0.059563 6.4023e-05
9:32829616 G A 0.226992 7.2456e-05
9:32830461 G A 0.178104 4.8158e-05
9:32831188 G A 0.177585 4.8352e-05
9:32832913 T C 0.090949 9.5402e-06
9:32837236 T C 1.508924 -8.1523e-05
9:32839803 A G 0.212357 1.5422e-04
9:32844139 G A 0.928412 -4.1711e-05
9:32849613 C G 0.171876 -1.5701e-05
9:32856215 G A 0.175316 -3.1875e-05
9:32860181 T C 0.082705 7.1985e-08
9:32861398 C T 0.066655 7.8391e-06
9:32867203 G A 1.469956 2.5599e-06
9:32870789 T G 1.021730 -2.3955e-05
9:32873074 A G 0.093085 1.5562e-06
9:32875372 T C 0.103309 1.0914e-05
9:32876583 G A 0.108178 1.0808e-05
9:32880791 T G 1.721216 4.4794e-05
9:32883944 T C 0.201730 -4.4721e-05
9:32890160 A G 1.523572 6.8524e-05
9:32890985 T C 0.112884 -1.7068e-05
9:32903874 T C 0.047716 7.7086e-06
9:32909117 G A 0.823071 1.4004e-05
9:32911524 C T 0.364894 -1.3153e-04
9:32912352 T C 0.115672 -7.8715e-06
9:32914589 T C 1.663338 -2.8638e-06
9:32917218 G A 0.044120 -6.4702e-05
9:32918158 C T 0.217732 -5.0651e-06
9:32918732 C T 0.087411 -1.9590e-05
9:32925505 G A 0.902829 2.1868e-05
9:32926770 G A 0.509129 5.8210e-05
9:32929436 C G 0.901965 -9.5683e-06
9:32930420 C T 0.024174 5.9343e-05
9:32934087 A G 0.248826 -2.3430e-05
9:32956913 C G 0.068911 2.8879e-05
9:32987286 A G 0.079511 -1.3549e-04
9:32987594 T G 0.020260 -3.6728e-05
9:33009879 G A 0.227868 -7.0496e-05
9:33016416 C T 0.042380 -4.5828e-05
9:33017139 C T 0.097194 2.0862e-05
9:33021683 A G 0.066544 3.5960e-05
9:33025503 A G 0.431971 1.0564e-05
9:33026341 T C 0.048264 -2.9631e-05
9:33026572 C T 1.032263 -1.4668e-05
9:33029081 G C 0.073364 -5.6053e-05
9:33029627 G A 0.110265 1.5326e-04
9:33040192 T C 0.452575 -1.9712e-06
9:33040222 A G 0.070348 5.0966e-05
9:33043127 A G 0.144829 2.7327e-05
9:33045161 T C 0.748078 -1.6735e-05
9:33057886 A G 0.022334 4.1199e-05
9:33062128 A G 0.068573 -2.4304e-05
9:33062291 G A 0.816784 -2.0979e-05
9:33062321 G A 0.118308 7.9997e-05
9:33075735 T G 0.042140 -5.0607e-05
9:33076645 G A 0.025184 -5.4267e-05
9:33080788 C A 0.078067 -1.4721e-04
9:33082969 C T 0.608679 -5.0454e-06
9:33094780 G C 0.159730 2.5316e-06
9:33101997 C T 1.933310 1.1977e-05
9:33103872 G A 0.958273 6.8582e-05
9:33105700 A G 0.086785 6.9069e-06
9:33106619 A C 0.330596 -8.7368e-06
9:33106774 T C 0.160837 -2.4657e-05
9:33107708 C T 1.459949 4.7068e-05
9:33113121 A G 0.850452 -4.9753e-05
9:33113322 T C 0.205992 1.1607e-05
9:33122596 T C 0.046505 4.6123e-05
9:33124872 C T 0.511836 -5.7515e-05
9:33126184 A C 0.138428 5.0569e-07
9:33127686 T C 0.132183 -8.3000e-05
9:33133191 A G 0.033636 1.1065e-04
9:33137123 G C 0.035226 6.7347e-05
9:33138352 T A 0.625924 -5.2268e-05
9:33149184 C T 0.215424 9.6526e-06
9:33153273 A G 0.202967 -9.6143e-06
9:33161849 A G 0.021643 -8.7248e-05
9:33163059 A G 0.452867 4.1391e-05
9:33165372 T C 0.091968 -4.0536e-05
9:33166348 A G 0.051643 4.4223e-06
9:33172181 T C 0.136354 -1.3958e-04
9:33180747 A G 0.370993 5.2257e-05
9:33188104 G A 0.043672 3.8094e-05
9:33189175 G C 0.874282 -2.0251e-05
9:33190576 T C 0.136552 -1.8176e-05
9:33198759 G A 0.899531 -6.1012e-06
9:33200820 A C 0.922680 -3.2782e-06
9:33202123 G A 0.026070 6.0455e-05
9:33203602 G A 0.225924 2.1796e-05
9:33206375 C T 0.841974 -7.5727e-06
9:33209119 C T 0.101663 -6.7731e-05
9:33218468 G A 0.208011 3.7406e-05
9:33221960 T G 0.219887 -1.0087e-05
9:33224579 T C 0.224655 -1.1576e-05
9:33232052 A G 0.121849 2.1582e-05
9:33232550 A G 0.091358 -3.9735e-05
9:33236164 G A 0.353716 1.2382e-05
9:33239496 T C 0.064396 1.2967e-04
9:33240225 A G 0.458748 2.3386e-05
9:33243694 C G 0.135010 1.5340e-06
9:33249248 T C 0.029656 -2.8967e-05
9:33255128 T C 0.022821 -5.8356e-07
9:33259777 T G 1.684688 -1.9290e-05
9:33288610 T G 1.696431 -2.5818e-05
9:33303326 A G 0.169143 -1.6020e-05
9:33308718 T C 0.111878 -1.2652e-04
9:33310993 A G 0.133543 2.1612e-05
9:33312924 C A 0.025414 2.2574e-05
9:33318536 T C 0.064204 -3.2094e-05
9:33320359 G A 0.083416 3.1925e-05
9:33322599 T G 0.028355 2.2112e-06
9:33331214 A G 0.022688 7.5481e-05
9:33334957 C A 0.231143 1.1187e-05
9:33346197 T C 0.054039 5.8972e-05
9:33349771 G T 0.258472 8.3873e-06
9:33363943 T C 0.053201 2.1075e-04
9:33366682 A G 0.038738 -9.7670e-06
9:33369943 A G 0.177520 1.5665e-05
9:33374082 A G 0.091209 4.2224e-05
9:33393629 T G 0.199192 2.7148e-06
9:33397790 T G 0.579815 -1.4146e-05
9:33406609 G A 0.174492 -4.1759e-07
9:33408019 A G 0.201590 -5.2943e-05
9:33414861 G A 0.053120 -1.5013e-05
9:33415974 A G 0.198468 4.2692e-06
9:33420008 G A 0.638683 1.6994e-06
9:33420302 T G 0.822733 -3.0153e-05
9:33420448 G A 1.613204 2.7053e-06
9:33425385 A G 0.908421 -3.6729e-06
9:33426455 G T 0.417238 5.5182e-05
9:33431512 G A 0.348474 -1.7514e-06
9:33431680 A G 0.396037 4.1881e-05
9:33434032 G A 0.500453 -1.2153e-05
9:33436563 A G 0.771398 6.7235e-06
9:33436759 T G 0.128055 2.5030e-06
9:33442952 A G 1.188059 6.5427e-06
9:33460797 A G 0.042071 -5.6370e-05
9:33461881 T C 0.302329 2.4307e-05
9:33465928 C T 0.342268 -4.2230e-05
9:33473130 T C 0.119006 5.9894e-05
9:33478434 T C 0.129230 -4.7466e-05
9:33487268 A G 0.234746 2.0553e-05
9:33490315 C T 1.294899 8.6778e-05
9:33494801 G A 0.035142 -3.6408e-05
9:33511671 G A 0.075129 -2.7154e-05
9:33514500 A T 1.335997 -3.0642e-05
9:33520629 A G 0.504753 3.7718e-05
9:33527737 C T 0.276499 1.3204e-05
9:33548690 A G 0.144274 -7.1467e-06
9:33550210 G T 0.666853 -6.9271e-06
9:33551357 T C 0.193716 5.9619e-06
9:33571567 G A 0.065191 6.1233e-05
9:33576579 C T 0.359214 -1.5013e-05
9:33580929 C T 0.125276 1.7886e-05
9:33582422 T C 0.071471 1.4479e-05
9:33583482 T G 0.242370 -5.0033e-06
9:33584837 C G 0.765559 1.6838e-05
9:33587674 C T 0.127954 1.3471e-05
9:33591083 G A 1.523718 4.3878e-05
9:33591858 C T 0.107055 6.0916e-05
9:33596018 A C 1.314491 2.4667e-05
9:33606260 G C 0.184995 -6.0142e-05
9:33606789 A G 0.603304 1.0104e-04
9:33609054 T C 0.177358 -6.1488e-05
9:33611509 T G 1.253490 -1.3449e-04
9:33612190 A C 0.139324 1.1294e-05
9:33618358 G A 1.080946 -2.4245e-05
9:33618936 G A 1.557718 -1.4017e-05
9:33630008 C T 0.635502 -2.3085e-07
9:33633134 A G 0.023814 2.0936e-05
9:33634591 C T 0.816683 -1.0322e-05
9:33637973 T C 0.191662 3.4262e-05
9:33638046 C G 0.453250 4.2641e-05
9:33647380 T G 0.150493 -1.6897e-04
9:33651522 T C 0.852406 -7.1075e-06
9:33651960 A G 0.257125 -2.3484e-04
9:33662593 A G 0.106000 -1.4545e-05
9:33662950 C T 0.105584 -2.0507e-05
9:33678485 G T 0.441734 5.0841e-05
9:33682609 A G 0.031403 -6.8139e-06
9:33692742 T C 0.022457 3.6550e-05
9:33731379 C T 1.452214 -8.8851e-06
9:33732464 C T 0.287678 3.3879e-05
9:33736196 C T 0.146030 7.3414e-05
9:33739683 A G 0.161879 -1.5535e-06
9:33745844 C T 0.756767 -6.6347e-05
9:33750845 C G 0.253185 1.5019e-05
9:33752015 A G 0.106513 -3.8656e-05
9:33758674 A G 0.362281 -3.3338e-05
9:33761065 A G 0.027862 -5.6988e-05
9:33784908 A C 0.174449 -3.1519e-05
9:33791164 C T 1.250601 -6.8723e-06
9:33792265 A G 1.424181 -2.9847e-05
9:33799370 C T 1.218264 -2.3961e-05
9:33799399 G A 0.043616 2.0801e-05
9:33818257 C T 0.539067 2.8712e-05
9:33818501 A G 0.209562 4.4508e-05
9:33820938 T C 0.214064 -1.7174e-05
9:33832850 G A 0.078937 -5.4155e-05
9:33832999 A C 0.752878 1.5810e-05
9:33853118 A G 0.282390 1.0989e-05
9:33875214 G A 0.152969 -1.2734e-05
9:33880690 G A 0.256320 -7.4134e-05
9:33898823 T C 0.069534 1.8031e-04
9:33903213 A G 0.087694 -1.3922e-04
9:33903966 G A 0.079148 1.3624e-04
9:33920054 T C 0.059452 -9.0920e-05
9:33924136 A G 0.128882 4.2606e-05
9:33926692 A G 0.033159 9.7068e-05
9:33933136 C A 0.432954 -8.8505e-05
9:33951884 A G 0.214113 -2.5645e-05
9:33956794 G A 0.062604 -8.9041e-05
9:33976577 A C 1.186650 -3.9699e-05
9:33982257 T C 0.048621 1.6402e-05
9:34009029 T C 0.317103 4.0783e-05
9:34010816 C A 0.040445 1.0018e-05
9:34011391 A G 0.685717 2.1552e-05
9:34017106 T C 1.246794 -1.0663e-05
9:34028209 C G 0.039222 1.4610e-05
9:34036529 C G 1.460339 -2.9719e-05
9:34046172 A G 0.076392 -4.4802e-05
9:34047382 A G 1.671280 -5.2593e-06
9:34049752 C G 0.025807 4.7664e-05
9:34050307 A C 0.210334 3.8373e-05
9:34063478 C A 1.847300 -5.7700e-05
9:34065493 A G 0.682699 1.0440e-05
9:34071541 G T 1.415868 -3.3554e-05
9:34084616 A G 0.344176 1.8400e-05
9:34087782 C T 0.031649 -3.1657e-05
9:34094007 G A 0.028845 3.1341e-05
9:34096847 A G 0.031263 -1.0179e-04
9:34097061 C T 0.717967 1.9520e-06
9:34098110 C T 1.525221 7.7040e-06
9:34107505 T C 0.253918 -4.6758e-05
9:34115189 T G 0.327701 1.3157e-05
9:34115319 A G 0.033363 8.4454e-05
9:34122886 T C 0.232513 -4.2663e-05
9:34124374 C T 0.484490 2.5594e-05
9:34125258 G C 0.074782 1.3580e-04
9:34130519 A G 0.083088 1.5591e-05
9:34151280 T G 1.207462 -2.8426e-05
9:34157127 C T 0.025641 -2.6934e-05
9:34170980 G A 1.591860 -1.2298e-04
9:34198434 A G 0.556195 2.8961e-05
9:34218655 A G 0.040543 -1.3225e-05
9:34219593 G A 0.047242 4.6453e-05
9:34235938 T C 0.358944 -6.0387e-05
9:34253822 A G 0.064597 8.7165e-05
9:34255988 C A 0.025168 -5.3563e-05
9:34256347 T C 0.669047 -4.8750e-05
9:34257095 A G 0.435853 2.4520e-05
9:34257908 A G 0.026628 -2.5029e-05
9:34279732 A G 0.114780 -2.0059e-05
9:34287147 G A 0.036778 3.8512e-06
9:34306410 A C 0.380714 4.0854e-05
9:34310927 C T 1.271416 -3.3400e-05
9:34311020 C T 0.206060 1.5835e-06
9:34316624 C A 0.121037 1.5420e-05
9:34324338 A C 0.139441 -3.9710e-07
9:34329839 C G 1.591233 -9.0954e-05
9:34332740 G A 0.303491 -3.8224e-06
9:34363279 T C 0.076895 -2.3330e-05
9:34366782 T C 0.061303 6.4454e-05
9:34371454 C G 0.059193 3.5382e-05
9:34371788 T A 0.312611 -7.3172e-06
9:34372347 T G 0.075805 4.2989e-05
9:34372783 C G 1.973437 -1.0717e-04
9:34372873 G C 1.582882 -4.1216e-05
9:34373041 T C 0.356410 -7.4609e-05
9:34375899 C A 0.359366 -2.2161e-05
9:34379692 T C 0.434863 2.4910e-05
9:34385757 T C 0.032393 -1.7825e-05
9:34388111 C T 0.277924 4.7841e-05
9:34392908 A G 1.671572 1.8670e-05
9:34393422 T G 1.230513 2.3876e-06
9:34397545 G A 1.036346 8.7659e-06
9:34399565 T C 0.037888 6.0511e-06
9:34400980 A G 0.079456 6.8216e-05
9:34403811 T C 0.030968 1.0923e-05
9:34408394 G A 0.651345 -7.7445e-06
9:34409977 T C 0.282319 4.7565e-05
9:34421215 T C 0.311891 3.7037e-06
9:34422064 C T 0.481579 -1.4285e-06
9:34423759 A G 0.275766 -3.8196e-05
9:34426658 C G 0.505091 -2.4660e-04
9:34447455 C T 0.268453 -2.5230e-05
9:34456598 C A 0.319603 5.0796e-05
9:34457852 A C 0.135776 -1.4570e-05
```
