## Supplemental_Data_Files for "Common genetic variation associated with Mendelian disease severity revealed through cryptic phenotype analysis": SupplementalDataFile_10.txt (part 12 of 21)

```
9:34459025 T G 0.136967 -2.1658e-04
9:34459266 A G 0.071884 -1.4637e-06
9:34462627 A G 0.042727 -9.5669e-05
9:34465325 C T 0.023113 -1.9525e-05
9:34487736 T C 0.077801 -1.0806e-06
9:34500821 A G 0.290521 6.0818e-05
9:34501938 T C 0.433990 2.6706e-05
9:34504017 A G 0.363190 -4.0697e-05
9:34504436 A G 0.067236 8.6402e-05
9:34519304 T C 0.035210 3.7584e-05
9:34535000 A G 0.039533 1.7359e-05
9:34537049 T C 0.042575 -4.4859e-05
9:34540721 T C 0.037628 -3.5408e-05
9:34545477 T C 1.756416 1.9354e-05
9:34545655 C A 0.055554 -5.6385e-05
9:34547423 C T 0.434541 4.7030e-05
9:34549032 A G 0.066875 3.4579e-05
9:34561808 T C 0.252562 -8.2135e-05
9:34562093 G A 0.284123 4.2875e-05
9:34562210 G A 0.037677 7.9206e-06
9:34569699 T C 0.059303 8.9741e-05
9:34572767 G T 1.153631 2.9447e-05
9:34581525 T C 0.623739 -4.2596e-06
9:34584105 C T 0.628378 -3.5097e-05
9:34593086 A G 0.036057 3.6424e-05
9:34593612 A G 0.056888 -2.9719e-05
9:34595624 C T 0.107516 9.4617e-05
9:34602783 T G 0.135091 5.3703e-05
9:34607710 C T 0.502254 -1.0830e-05
9:34608286 C T 0.049939 2.4737e-05
9:34622389 C A 1.041675 -8.4256e-05
9:34631159 T C 0.702485 -1.6788e-05
9:34636823 C G 0.127435 -1.1810e-04
9:34649442 G A 0.190204 -5.0713e-05
9:34660864 T C 0.043444 -1.1412e-04
9:34661994 A G 0.132167 -1.0154e-04
9:34672119 C T 1.960561 -3.0383e-05
9:34674332 C A 1.043808 2.7686e-04
9:34684030 T G 0.304406 -9.4388e-05
9:34685765 T C 0.122287 -1.1731e-04
9:34687033 T C 0.415106 -2.5938e-04
9:34691556 G A 0.497782 -1.6777e-05
9:34693791 A G 0.122362 -8.9426e-05
9:34698396 A T 1.050043 6.1317e-05
9:34700206 T C 0.040793 1.7647e-05
9:34701352 G A 0.690375 -6.7889e-06
9:34702588 T C 0.057206 -1.2552e-05
9:34705647 A G 0.062030 -1.4136e-05
9:34707653 G A 0.062614 2.3207e-06
9:34710260 A G 1.309048 -1.5807e-05
9:34715584 C T 0.032350 7.1445e-05
9:34723988 A C 0.246901 8.7068e-06
9:34724241 A C 1.030919 2.3929e-05
9:34724796 A T 1.033042 1.4969e-05
9:34726524 A G 0.301128 5.4127e-06
9:34726821 C A 0.022214 -5.3519e-05
9:34727831 G A 1.332709 2.1285e-05
9:34728065 A G 0.031627 4.7834e-05
9:34729392 G A 0.032931 4.4308e-05
9:34738658 G C 0.019978 -2.8083e-05
9:34742364 C T 0.276619 1.0875e-05
9:34743681 A G 1.703124 -6.1228e-06
9:34747564 C T 0.025473 -3.0252e-05
9:34771230 G T 0.053428 3.8803e-05
9:34771875 G A 1.689080 -6.8779e-05
9:34772969 G A 0.122284 -1.5084e-05
9:34798371 A C 0.699064 -3.0624e-06
9:34807062 T C 0.048307 -5.4422e-05
9:34807946 C T 0.060751 2.6261e-05
9:34829763 A G 0.036262 -3.1260e-05
9:34834134 G A 0.060936 2.6831e-06
9:34863726 T C 0.783937 7.5954e-06
9:34871878 C T 0.075905 1.9553e-05
9:34887299 C A 0.030335 -3.9814e-05
9:34903675 G A 0.472685 -4.9449e-05
9:34905895 G A 0.054305 2.5411e-05
9:34907621 G A 0.374229 2.4931e-05
9:34917851 A G 0.998195 1.4173e-05
9:34929398 C G 0.154913 -5.0538e-04
9:34929643 C T 0.149249 -5.8333e-05
9:34939561 G A 0.094494 9.2584e-05
9:34942510 C A 1.001814 3.6007e-06
9:34951408 T C 0.047729 -8.4244e-05
9:34957613 G A 0.601013 3.8096e-06
9:34961185 G A 0.057128 1.2083e-04
9:34964050 T C 0.100112 3.9805e-07
9:34971963 T C 1.135309 -8.7832e-06
9:34978222 A G 0.042510 4.6176e-07
9:34982343 A G 0.956822 -8.7201e-05
9:34983190 T C 0.141998 7.9520e-05
9:34983974 T C 0.335578 4.6383e-05
9:34997727 A G 0.141275 2.7320e-04
9:34998140 T C 0.086249 -3.1254e-05
9:35036792 A G 0.076577 1.5611e-06
9:35038844 A G 0.059413 1.6764e-04
9:35042296 A G 0.047829 -5.2497e-06
9:35043291 T G 1.529681 6.8994e-05
9:35044398 C T 0.025064 -1.0475e-05
9:35045126 C T 0.032402 5.4415e-05
9:35045693 A C 0.025388 -6.0208e-05
9:35049508 T C 0.092497 -3.1904e-05
9:35050840 A G 0.172693 1.6843e-05
9:35056961 A C 0.451643 3.5240e-05
9:35075022 T C 0.024398 2.9051e-05
9:35080025 A T 0.176670 -5.3864e-05
9:35087090 A G 0.046499 -4.4530e-05
9:35087991 C T 0.027667 -4.3123e-05
9:35088142 G A 1.082303 2.4954e-05
9:35089403 A G 0.026313 -2.0236e-05
9:35090782 C A 1.548694 4.3808e-05
9:35093020 C T 1.096824 6.5689e-06
9:35098155 C T 1.565955 4.5129e-05
9:35105257 A G 0.074948 -2.1039e-05
9:35108248 T C 0.065662 -4.0229e-05
9:35109949 G A 0.969211 -6.3131e-06
9:35112406 G A 1.500021 2.3556e-05
9:35114614 G A 0.719054 -7.6831e-05
9:35116932 A G 0.444032 2.8906e-04
9:35140550 C T 0.773797 -8.8385e-05
9:35141152 A G 0.779714 -1.3986e-05
9:35141195 T C 0.167354 -8.8396e-05
9:35141705 G A 1.236521 9.0816e-05
9:35150635 C T 0.789214 -1.0680e-05
9:35150846 G A 0.034373 -4.1325e-05
9:35163507 G C 0.092244 8.8243e-05
9:35205271 T G 0.066356 -7.2101e-05
9:35211763 G A 0.039053 7.5470e-05
9:35212183 A T 0.047969 7.1683e-05
9:35213538 C T 1.175160 -6.9778e-07
9:35231047 T C 0.298171 -5.6296e-05
9:35236783 T C 0.125737 7.1505e-05
9:35243490 G A 0.057301 3.5565e-05
9:35269819 C T 1.607572 1.2550e-05
9:35274021 A G 0.090550 4.6854e-05
9:35274620 A G 0.087986 -6.2991e-05
9:35279814 T C 0.471949 5.6673e-05
9:35287475 G A 0.065704 -2.9732e-05
9:35312027 T C 0.084639 5.5088e-05
9:35330608 A G 0.626836 1.8592e-05
9:35346385 C T 0.153670 -5.8662e-05
9:35350180 T G 0.072348 -2.4070e-05
9:35384694 A G 0.109625 -4.3888e-05
9:35397166 G C 0.021299 -2.7990e-05
9:35398605 A G 0.039105 -2.0326e-05
9:35402163 A G 0.051844 -2.7234e-05
9:35407273 G A 0.158704 -7.8724e-05
9:35407950 G A 0.065911 -2.0447e-05
9:35410334 T C 0.091462 -5.9170e-06
9:35411845 C T 0.031516 -2.2496e-05
9:35415769 T G 0.479235 2.8087e-05
9:35425089 G C 0.024288 -4.7720e-05
9:35438757 G A 0.079683 -1.8961e-05
9:35468109 A G 0.071481 8.8981e-05
9:35482149 T C 0.514001 9.2781e-05
9:35482764 G T 0.987591 -4.5873e-06
9:35487224 C T 0.579493 3.6502e-05
9:35490979 G T 0.315627 -1.9503e-05
9:35496478 C A 0.474753 -7.7309e-06
9:35505347 G C 0.035427 2.3171e-05
9:35510178 G A 0.189795 5.0303e-05
9:35521572 G A 0.113842 2.3870e-05
9:35529068 G A 1.760804 2.5913e-05
9:35546053 C A 0.434431 1.0820e-04
9:35546923 T C 0.056518 -2.0132e-05
9:35552844 G A 0.044915 1.2248e-04
9:35553824 C T 1.454142 6.3369e-05
9:35557206 C T 0.537016 2.4169e-05
9:35563361 A G 0.112488 -2.3407e-05
9:35568115 A G 0.031016 -2.9307e-05
9:35572237 T A 0.022117 -4.9686e-05
9:35579368 T C 0.044827 -2.4908e-05
9:35590106 A G 0.404106 -7.1585e-07
9:35601967 C A 0.934235 -9.4912e-06
9:35604515 C G 0.042010 -7.8354e-06
9:35606738 G C 0.816761 -6.5162e-07
9:35612978 A G 0.116535 -1.2811e-05
9:35618053 A C 0.030364 -5.8683e-06
9:35621507 A G 0.033827 -6.8644e-05
9:35635851 T C 0.485785 -2.7373e-05
9:35636549 T C 0.044528 4.9845e-05
9:35640294 T C 0.278138 -2.1234e-04
9:35642473 G A 0.038521 -3.5603e-05
9:35643284 T C 0.934332 1.9657e-04
9:35643363 T C 0.155192 -3.3310e-05
9:35651329 A G 0.041133 2.0155e-05
9:35652384 A C 0.051526 1.0039e-05
9:35660901 T C 0.275990 -6.3420e-05
9:35660990 G A 1.609650 1.4705e-05
9:35661943 C A 0.216768 -1.2691e-04
9:35662251 C T 0.634314 -4.4377e-05
9:35664134 A G 0.052062 9.1054e-06
9:35664624 A C 1.025914 -4.9285e-05
9:35674053 A G 0.702030 2.4732e-04
9:35679251 G A 0.232214 -4.4770e-05
9:35680337 G C 0.548581 -6.7372e-06
9:35689373 C T 0.861160 -1.3660e-05
9:35698942 A G 0.058174 -3.2925e-06
9:35700837 T C 1.965627 4.0409e-05
9:35706058 A G 0.043185 3.7569e-04
9:35708826 A C 1.189993 1.0231e-06
9:35711806 T G 1.362875 4.7760e-05
9:35712003 A G 0.587173 -3.8695e-05
9:35733826 C T 0.073175 1.0259e-04
9:35734956 T C 0.833318 1.8446e-06
9:35740902 T C 0.022743 7.5822e-05
9:35742002 T C 0.064019 3.1513e-05
9:35742981 A G 0.108275 -3.3616e-05
9:35748669 A G 0.101212 -6.8486e-05
9:35751221 T C 1.324715 -3.7255e-05
9:35752048 A C 0.045301 -4.8624e-05
9:35769414 T C 0.169928 -4.2457e-05
9:35780220 G A 1.227634 -1.3956e-05
9:35807542 T C 0.374511 -4.7312e-05
9:35811229 G A 0.034188 -8.6836e-05
9:35821012 T C 0.057667 -1.2743e-05
9:35826058 C T 0.398932 -1.3089e-04
9:35828774 A G 0.024577 -4.5198e-05
9:35832988 T C 0.402103 -8.7342e-05
9:35841444 T C 0.103092 2.7156e-05
9:35841783 A G 0.810377 7.4503e-06
9:35845468 T G 0.117376 -6.6649e-06
9:35845594 T C 0.068962 -3.4743e-05
9:35856434 A G 0.943608 1.7096e-05
9:35857849 A G 0.036846 -2.2178e-05
9:35858450 G A 0.640225 1.4164e-05
9:35860858 A G 0.100404 4.7797e-05
9:35864274 G A 0.105120 -8.0315e-06
9:35867901 A G 0.454571 -4.5448e-05
9:35870001 C T 1.240137 2.6500e-05
9:35870225 A G 0.642412 1.1196e-05
9:35880774 C T 0.108333 2.0103e-05
9:35891996 A C 0.460588 -4.4964e-05
9:35893912 A G 0.181791 3.6402e-04
9:35903300 A G 0.103169 5.6283e-05
9:35903370 G A 1.194995 1.2210e-05
9:35906519 A G 0.455950 -7.1393e-05
9:35906624 A G 0.076304 8.8359e-05
9:35910801 A G 0.487278 1.4982e-04
9:35917880 A G 0.150278 1.8241e-05
9:35917950 T C 0.084432 4.9014e-05
9:35926028 A C 0.053311 5.3987e-05
9:35931160 G A 0.091446 6.0611e-05
9:35938790 T C 0.035674 9.4552e-05
9:35944224 C T 0.448462 -4.8333e-05
9:35946343 C T 0.023863 -4.0417e-05
9:35952783 A C 0.294221 9.9440e-06
9:35953318 T G 1.018105 8.8675e-06
9:35958047 C T 0.659293 1.3077e-04
9:35961370 A G 0.035512 5.5456e-05
9:35963176 G A 0.076080 -4.2469e-06
9:35963328 A G 0.663305 1.4854e-04
9:35984347 T C 0.342972 9.5532e-05
9:35988450 A G 0.342138 -3.0028e-05
9:35990824 G T 0.994787 -6.2667e-06
9:35991115 G A 0.359967 6.6418e-05
9:36004940 A G 0.033490 3.0664e-05
9:36006097 C T 0.439280 8.4218e-06
9:36007605 C G 0.122251 -1.1637e-04
9:36011367 G C 0.258943 1.6544e-04
9:36023246 G A 0.299797 8.1755e-05
9:36025452 G A 0.145910 1.9338e-06
9:36026814 G A 0.270189 2.6142e-04
9:36027444 G A 0.049903 -7.8827e-05
9:36031649 G A 0.375219 -4.0998e-05
9:36032009 T A 0.085224 4.1614e-05
9:36032582 C T 0.045626 4.3860e-05
9:36035309 G A 0.193421 6.6809e-07
9:36037914 A G 0.020955 -4.1229e-05
9:36039881 C T 0.126519 -4.4935e-05
9:36055263 G A 0.038134 1.2353e-04
9:36069623 A C 0.029708 -7.4971e-05
9:36069690 G A 0.062925 -4.5710e-06
9:36077304 G A 0.086950 1.8966e-05
9:36085882 T C 0.052003 1.0638e-05
9:36087876 A G 0.137399 1.0322e-06
9:36099399 C T 0.545793 7.4552e-05
9:36116775 A G 0.044574 -2.5513e-05
9:36128404 T C 1.098629 6.3384e-05
9:36131635 T C 0.128623 2.4660e-05
9:36132335 A G 0.163037 9.2561e-06
9:36137053 G A 0.079177 7.6569e-05
9:36137798 C T 0.651481 1.0187e-05
9:36140115 C T 0.539801 1.4306e-05
9:36149031 G T 0.611337 -1.3830e-05
9:36169598 C T 0.894296 4.0780e-04
9:36169723 A G 0.207501 7.9841e-04
9:36169894 G A 0.031390 -8.9489e-07
9:36170290 A G 0.091082 2.1784e-05
9:36171092 A G 0.054412 1.8521e-05
9:36172640 T G 0.586527 1.3365e-04
9:36174978 C T 0.209185 6.1372e-05
9:36194569 C A 0.184450 -9.5664e-05
9:36201064 A G 0.086804 9.9285e-07
9:36204455 T C 0.610146 1.1207e-04
9:36204639 G A 0.047888 -6.5680e-07
9:36209002 A G 0.023548 -7.4747e-06
9:36209082 A G 0.096237 -4.2794e-05
9:36218012 C T 0.028566 -1.4529e-04
9:36220845 C T 0.028689 -1.8562e-05
9:36229596 G T 1.648816 8.3247e-05
9:36232413 C T 1.527704 -4.2327e-05
9:36248825 G A 1.204577 -4.5796e-06
9:36262737 A G 0.436141 1.4878e-05
9:36268384 C T 1.612681 2.7748e-05
9:36275062 C T 0.201376 4.0261e-05
9:36277171 T C 0.110482 8.7227e-05
9:36281150 T C 0.038826 3.5952e-05
9:36296712 C G 0.176910 5.6701e-05
9:36307152 C T 1.115841 1.1757e-05
9:36314566 T C 0.363044 3.2554e-06
9:36316477 C G 1.890083 2.6567e-05
9:36318240 T C 0.702024 6.4342e-05
9:36320764 A G 0.028355 1.9303e-05
9:36325223 A G 0.041429 4.1092e-06
9:36328872 T C 0.078557 6.4852e-06
9:36330491 G A 0.153524 -1.0253e-05
9:36337253 G T 0.107201 6.6035e-05
9:36343643 G A 0.548321 3.8260e-05
9:36346527 T C 1.967497 2.9655e-05
9:36347642 T C 0.050728 2.5864e-05
9:36348179 C T 0.079660 3.4320e-05
9:36349756 G A 0.071825 3.3086e-05
9:36351074 T C 0.034876 -4.3685e-05
9:36357606 A C 0.025031 1.1135e-05
9:36370383 T C 0.071075 7.4076e-06
9:36375647 A G 0.043688 8.1627e-06
9:36376993 T G 0.160425 -1.4495e-05
9:36391537 C T 0.069839 3.1840e-05
9:36399210 A G 0.775423 -3.1149e-04
9:36403263 T C 0.041315 -1.6919e-05
9:36423569 G C 0.358454 1.7989e-05
9:36438730 C T 0.523020 4.0390e-05
9:36447476 G A 0.081601 -1.6147e-04
9:36457221 T C 0.385595 1.8023e-05
9:36457932 C T 0.155355 6.2246e-05
9:36458230 A G 0.087950 -3.0790e-05
9:36467543 C T 0.063062 3.6042e-05
9:36468489 T C 0.075340 -6.0127e-05
9:36481987 A C 1.384605 -7.0291e-05
9:36494493 G C 0.040046 1.1494e-04
9:36499926 T C 0.054720 -1.2589e-04
9:36502660 G A 0.038342 -1.6564e-05
9:36508092 C A 0.193479 9.2846e-06
9:36508819 A G 0.449296 3.8566e-06
9:36510136 T C 0.071507 5.9613e-05
9:36510925 C A 0.035681 2.2297e-05
9:36525772 G A 1.233843 -9.2419e-05
9:36530955 A G 0.685464 -9.2702e-06
9:36539230 G A 0.101452 1.5360e-06
9:36542368 G A 0.551388 1.5749e-05
9:36556091 A G 0.180302 -4.2446e-05
9:36573934 T C 0.055697 -2.4758e-05
9:36575493 T C 0.043610 -1.0495e-04
9:36575528 T C 0.089469 2.1460e-05
9:36579738 A G 0.095727 4.4387e-05
9:36591968 G T 0.052737 -9.3934e-05
9:36632020 A G 0.029140 5.1036e-05
9:36638245 T A 0.195261 -2.6810e-05
9:36638678 C T 0.040861 1.6515e-05
9:36638879 C G 0.028618 -7.0259e-05
9:36639442 A G 0.342596 3.3327e-05
9:36644540 T C 0.054642 -3.4294e-05
9:36650657 T C 0.025859 5.9579e-05
9:36655648 C T 1.801723 4.7874e-05
9:36657220 G C 0.221876 -3.7906e-06
9:36676813 G A 0.068261 -5.0273e-06
9:36678351 T A 0.026849 -2.5320e-05
9:36702887 C A 0.448475 -9.7478e-06
9:36703686 T C 0.024755 6.8902e-05
9:36705645 C T 0.051176 7.3087e-05
9:36708133 T C 0.200643 -3.6967e-05
9:36709347 G A 1.340473 -2.4510e-05
9:36719751 A G 0.180409 -7.4809e-06
9:36722345 T G 0.561311 -1.0222e-05
9:36724049 C T 0.974550 -1.9538e-05
9:36724055 C T 0.267070 -1.5403e-06
9:36724515 G C 0.405622 -3.4741e-05
9:36725673 T C 1.308652 6.0941e-06
9:36726248 G A 0.985404 -3.2828e-05
9:36727388 C T 0.457249 6.2840e-06
9:36727599 A G 0.054629 5.1378e-05
9:36727840 G A 0.393294 -1.6728e-05
9:36728849 T C 0.121278 -2.7627e-05
9:36729266 C T 0.255386 1.0885e-05
9:36732961 A G 0.259822 -5.3540e-05
9:36734488 A G 1.347033 5.4718e-05
9:36739204 G T 0.360967 -3.0554e-05
9:36741501 T G 0.349727 -2.3999e-05
9:36741627 G A 0.025440 -2.8683e-05
9:36742992 T C 0.121670 -1.7591e-05
9:36743104 T C 0.025025 -7.2495e-05
9:36743759 A G 0.636804 -4.5113e-05
9:36746143 A G 0.137617 3.8291e-06
9:36746304 C T 0.960976 7.6499e-06
9:36749215 T C 0.042334 -5.7796e-05
9:36750501 T C 0.881342 -4.6352e-07
9:36752658 A G 0.094416 5.1970e-05
9:36753647 C A 0.177436 -5.0269e-05
9:36756622 A G 1.291371 -4.5293e-05
9:36757234 T C 0.068369 -9.9207e-05
9:36765523 T C 0.949301 3.1831e-05
9:36770356 A G 0.071988 -1.7393e-04
9:36772184 T C 0.021578 -7.6626e-06
9:36783137 G A 1.336984 4.8786e-05
9:36783454 T C 0.352287 7.8625e-07
9:36785184 G A 0.184956 -9.4431e-07
9:36787361 A G 1.197050 -4.3098e-05
9:36787436 A G 0.161700 5.0016e-05
9:36791966 C T 0.060968 5.9108e-05
9:36796719 G A 0.035827 -2.6596e-05
9:36797397 A G 1.039738 1.1280e-05
9:36801146 T A 1.147344 -3.5374e-05
9:36801459 T C 0.062017 1.2102e-04
9:36801557 T C 0.072588 2.3765e-05
9:36802263 C A 0.115877 -1.8138e-04
9:36802626 T G 0.444503 2.5000e-06
9:36804773 T C 0.161369 2.2553e-05
9:36805173 T C 0.029199 -3.1887e-05
9:36808003 T C 0.537396 2.6103e-05
9:36808623 A G 0.041591 -7.8812e-05
9:36809551 A G 0.931687 -1.1506e-05
9:36809882 C T 0.072585 3.9944e-05
9:36810014 T C 0.025388 -1.3893e-05
9:36816919 A G 0.133335 3.8881e-07
9:36819706 T C 1.202188 1.7548e-05
9:36820671 A G 0.043938 4.7070e-05
9:36822354 G A 0.661455 2.8870e-04
9:36825348 T C 1.285220 -1.2115e-04
9:36825946 A G 0.069284 -1.4125e-05
9:36835898 T C 0.034678 -2.4354e-05
9:36838301 A C 0.114429 8.5221e-06
9:36840623 A G 1.905542 -2.2719e-05
9:36842846 C T 1.929590 6.4719e-07
9:36850353 T G 0.308035 2.0936e-06
9:36851994 A C 0.084123 -2.4101e-06
9:36852685 A G 0.508645 -8.7427e-05
9:36854541 C T 1.431490 -4.4982e-05
9:36856268 T C 0.311729 -1.3723e-04
9:36856350 T C 0.107249 -4.9346e-05
9:36856828 T C 1.727772 -2.8655e-05
9:36861407 G A 0.331378 8.0228e-05
9:36863606 C T 0.313718 2.6489e-05
9:36864119 G A 1.379922 3.5373e-05
9:36867191 G A 0.034859 -7.2803e-05
9:36868848 G T 1.831990 5.9365e-05
9:36871254 C A 0.081903 6.3464e-05
9:36873881 C G 0.101923 4.9926e-05
9:36876541 T C 0.159110 -1.7436e-05
9:36881343 G C 1.847466 -3.7718e-05
9:36882049 T C 0.032535 -1.6109e-05
9:36892411 G A 0.440238 6.7716e-05
9:36896143 A G 1.190474 -6.0165e-06
9:36899411 T C 0.026203 -3.6645e-05
9:36906843 C T 0.503066 -1.2455e-05
9:36909773 A G 0.537815 -2.7682e-05
9:36911647 C T 0.341554 4.6683e-05
9:36913290 T C 0.044246 6.7088e-05
9:36921921 A C 1.506386 -1.4523e-05
9:36927558 T C 1.113644 -2.4098e-05
9:36932342 T C 1.849744 8.5745e-05
9:36934910 G T 0.671199 1.0592e-04
9:36936733 A G 0.043749 4.9323e-05
9:36941431 A G 0.428543 -6.1331e-06
9:36944788 T C 0.676613 -1.4603e-05
9:36947127 T C 0.402600 -1.6472e-05
9:36952743 G A 1.534134 3.1041e-05
9:36956591 T C 0.137724 -3.0532e-04
9:36960072 A G 0.042773 -3.0723e-05
9:36961472 C A 0.215417 -6.6075e-05
9:36968374 C G 1.320989 8.3366e-05
9:36968464 C T 1.535676 3.3064e-05
9:36974535 A G 0.448813 1.2344e-04
9:36975340 T C 0.104341 -5.5626e-05
9:36976563 C A 1.563566 1.2068e-04
9:36978421 C A 0.101771 1.0215e-04
9:36978610 T C 0.050095 -3.6131e-05
9:36979365 C A 1.476538 2.4835e-04
9:36981244 C A 0.729454 1.3803e-04
9:36985873 T C 0.067635 1.2697e-04
9:36993071 T C 0.953148 1.4474e-04
9:36993744 A G 0.285915 -1.0439e-04
9:36995175 G T 1.519836 2.4948e-05
9:36995594 A G 0.050962 -5.3123e-05
9:36997417 A G 0.501508 8.1665e-05
9:36998856 A C 0.502472 6.3902e-05
9:36998993 A G 1.881102 3.9003e-05
9:37000687 T C 0.746370 9.4810e-05
9:37002142 G A 0.406407 1.9706e-05
9:37008407 C T 1.247011 -7.0076e-05
9:37014120 C T 0.059329 -2.4639e-05
9:37020314 T C 0.027569 2.8153e-05
9:37020516 A G 0.208686 4.6613e-05
9:37024435 T C 0.023902 -5.2626e-05
9:37026453 A G 0.072205 -5.8092e-05
9:37037835 A G 1.830526 8.1298e-06
9:37040793 A C 0.158717 -3.7788e-05
9:37044024 A G 1.930216 -1.8385e-06
9:37046091 A C 0.572596 -6.2143e-05
9:37049891 A G 0.044957 -2.5365e-05
9:37053346 C G 0.310995 -9.4294e-06
9:37060671 C G 0.054480 1.5267e-06
9:37075550 A G 0.060076 1.5023e-05
9:37088104 G T 0.044022 -3.8064e-06
9:37090151 A G 0.058281 4.5219e-05
9:37100694 A G 1.071111 -3.4753e-04
9:37104234 G A 0.321670 -7.5470e-06
9:37120412 G A 0.046564 -6.9667e-05
9:37124176 A G 0.069148 1.6310e-05
9:37201164 A G 0.026998 -1.3006e-04
9:37252585 C A 0.258618 -5.2895e-05
9:37258794 A G 0.228079 -1.6859e-04
9:37260018 G A 0.051562 1.4183e-04
9:37279578 G A 0.079992 -3.9733e-06
9:37288483 G A 0.124900 -2.0757e-05
9:37294434 G A 0.080280 3.0201e-04
9:37320849 G A 0.141930 -1.7587e-05
9:37327046 C T 0.058992 -8.9973e-05
9:37336741 A G 0.705218 2.1055e-04
9:37342210 A G 0.021545 -2.3911e-06
9:37343407 G A 0.123024 1.5611e-04
9:37378628 A G 1.825755 -8.6672e-06
9:37380873 A G 0.398572 8.8330e-06
9:37389813 T C 1.265730 -3.4888e-05
9:37389927 A G 1.279277 -4.7192e-05
9:37391109 T C 0.395488 -1.0735e-05
9:37392533 A G 0.454928 7.9612e-06
9:37395151 A C 1.124221 -4.2831e-06
9:37395320 A C 0.039115 -6.1442e-05
9:37395943 G A 0.039264 2.4912e-05
9:37401441 G A 0.770457 -4.0265e-07
9:37403046 T C 0.494081 -1.6916e-05
9:37403446 A G 0.030322 3.7849e-05
9:37404699 A G 0.026885 3.8128e-05
9:37406487 A G 0.387517 -6.8993e-06
9:37411834 G A 1.701845 3.4732e-05
9:37413802 A G 0.064772 -2.2733e-05
9:37414149 A G 0.023954 1.1168e-05
9:37414682 A G 0.053412 7.4599e-05
9:37421065 T C 0.663558 -4.2575e-07
9:37421768 T C 0.780483 -2.3220e-06
9:37422276 T C 0.053701 -3.3050e-05
9:37426152 G A 1.367169 2.6711e-05
9:37428578 T C 0.027183 1.8210e-05
9:37433984 A G 0.027582 -2.1792e-05
9:37438526 T C 0.191220 2.1048e-06
9:37441650 C T 0.391795 -4.3320e-05
9:37448509 C T 0.166630 -8.5490e-06
9:37449423 A G 0.397043 1.0096e-04
9:37454874 G A 1.751768 -2.3071e-06
9:37457802 T G 0.030666 6.6415e-05
9:37458143 C T 0.023298 -6.0615e-05
9:37464909 C T 0.261536 1.6314e-05
9:37483309 C T 0.576144 4.1622e-05
9:37483800 A T 0.054847 -4.3622e-06
9:37486603 G A 1.189721 5.5463e-06
9:37491912 C T 0.098684 -1.0167e-04
9:37492721 A G 0.199578 -5.2155e-05
9:37503087 A G 0.439452 1.0677e-04
9:37506966 A G 0.236778 1.1421e-04
9:37512734 A G 0.637745 3.3581e-05
9:37515315 T G 0.039121 -1.2622e-05
9:37518761 A G 1.700365 6.1215e-05
9:37525484 T C 0.029325 -5.3525e-05
9:37528290 A C 0.340437 1.7174e-04
9:37531193 C T 1.897084 1.4103e-05
9:37538385 A G 1.269446 -2.0750e-06
9:37557191 G T 0.376488 2.5055e-04
9:37561688 G A 0.330551 -3.4190e-04
9:37573330 C A 0.470076 1.2923e-04
9:37573854 A G 0.048589 -8.9203e-05
9:37574565 C T 1.326792 -3.4219e-05
9:37580543 C T 0.035265 5.7604e-05
9:37592452 A G 0.298768 -3.0360e-04
9:37601676 A G 0.216044 8.3401e-05
9:37603519 C A 0.269569 -3.4917e-04
9:37606796 T C 0.080378 -1.5477e-05
9:37615548 G A 0.371957 1.8397e-04
9:37616665 C T 0.075736 -1.4082e-05
9:37627680 A G 1.334572 1.0903e-05
9:37635299 C T 1.605586 1.5655e-05
9:37644176 C A 0.029199 5.0612e-05
9:37644719 T C 0.243951 -1.5454e-05
9:37650203 T C 0.315737 -5.3911e-05
9:37652993 T C 0.043435 1.3036e-05
9:37658679 T C 0.093990 -2.1295e-05
9:37661534 C T 0.493578 -1.9585e-05
9:37661636 T C 0.066690 -4.6752e-05
9:37663562 C A 1.011509 -6.7236e-05
9:37664832 T G 0.154472 2.5222e-07
9:37667994 T C 0.116587 -1.7659e-05
9:37669630 A C 0.035681 2.1250e-05
9:37678932 C T 0.258777 -4.0712e-05
9:37680762 G A 0.040371 2.7208e-05
9:37680772 A G 0.293513 -4.3108e-06
9:37683158 C T 0.024642 5.8677e-05
9:37683465 C T 0.923855 -2.2097e-04
9:37683598 A G 0.021951 3.6573e-05
9:37692654 C A 0.348626 1.1582e-05
9:37699237 C T 0.856956 -1.2032e-05
9:37699670 T G 0.049754 1.9722e-05
9:37703523 A G 0.542872 4.6079e-05
9:37709017 A G 0.029751 -6.5365e-05
9:37709237 T C 0.514802 -3.3438e-05
9:37715483 A G 0.068771 -4.5465e-05
9:37716237 A C 1.404330 1.6051e-05
9:37718894 C G 0.031224 -7.8055e-06
9:37720912 C T 0.869956 1.5377e-05
9:37723293 T C 0.035522 -3.6136e-05
9:37728455 C G 0.461556 2.9008e-05
9:37729786 T C 0.385394 1.7670e-05
9:37731007 T C 0.050569 1.4011e-05
9:37731177 G T 0.456720 1.4917e-05
9:37735095 G A 0.097532 -8.8456e-05
9:37735123 G A 0.264844 8.7181e-06
9:37735991 A C 0.423973 1.1919e-05
9:37743249 G A 0.376394 5.4541e-06
9:37747163 A G 0.086311 -1.1704e-05
9:37749599 G C 0.369266 -1.5887e-05
9:37751219 C T 1.038806 -6.8178e-06
9:37751539 A G 0.076272 -2.1931e-05
9:37754982 C A 0.334631 -3.5271e-05
9:37774375 G A 0.358893 9.1212e-06
9:37782708 T C 0.029234 7.4260e-05
9:37782925 A G 1.012259 -7.2773e-06
9:37782967 G C 0.692900 -1.6584e-05
9:37790924 A G 1.144939 2.0977e-05
9:37799265 T G 0.085009 1.8498e-05
9:37814015 G A 0.314189 -5.2395e-05
9:37814051 C T 0.320119 1.1660e-05
9:37858861 G C 0.334267 -3.0449e-05
9:37858960 T C 0.170103 7.4802e-06
9:37862659 A G 0.020150 -4.5732e-05
9:37879705 C T 0.303153 -6.1600e-05
9:37901666 C T 0.305133 -2.5101e-06
9:37905956 A G 0.024574 -6.2235e-05
9:37911926 A G 0.037527 -3.1758e-05
9:37915131 C A 0.020568 -8.8204e-05
9:37916408 C T 0.206787 3.2876e-06
9:37923548 C T 0.079355 5.9384e-06
9:37934140 C T 1.035700 1.4787e-05
9:37937943 A C 0.332430 5.2513e-05
9:37938553 A G 0.035577 1.4727e-04
9:37941771 G A 0.048362 6.6921e-06
9:37944427 A G 0.241721 5.4247e-06
9:37952144 A G 0.200938 3.5301e-06
9:37966523 G C 0.169422 1.2553e-04
9:37981628 C T 1.054402 -1.9721e-05
9:37983399 A G 0.032815 -3.3587e-05
9:37984109 A G 0.037871 -1.1576e-06
9:37987408 C T 0.185949 6.9485e-05
9:37996122 T C 0.037355 -4.9427e-05
9:38009406 T C 0.941456 2.3183e-05
9:38015646 G C 1.819225 1.4338e-05
9:38021889 T C 0.561979 2.0088e-05
9:38023906 G A 0.069595 -8.2235e-05
9:38025982 C G 0.384875 -8.5982e-06
9:38039113 T C 0.035087 -8.2582e-05
9:38041142 G T 1.168166 3.8338e-05
9:38047898 A G 0.074805 2.1400e-05
9:38053972 A G 0.055772 -3.5294e-05
9:38071490 A G 0.097038 -1.3596e-05
9:38074715 C T 0.040481 1.8171e-05
9:38079463 T C 0.036742 -4.6309e-05
9:38085784 G A 1.671442 2.0743e-05
9:38088027 T C 0.251169 3.8291e-05
9:38091431 G A 0.048209 -1.0866e-04
9:38100662 G C 0.329408 1.7271e-05
9:38108957 T C 1.670654 -3.3472e-05
9:38110302 C G 0.063594 3.9238e-05
9:38141070 C T 0.389201 3.4267e-05
9:38144007 T C 0.035937 -9.4945e-05
9:38151190 T C 1.180607 -1.2581e-06
9:38156014 A G 0.037709 -1.0602e-04
9:38157070 T C 0.022438 -1.2109e-04
9:38163084 T C 0.164784 -2.1886e-04
9:38166392 G T 0.597757 -5.9799e-05
9:38170506 T C 0.059154 3.6660e-05
9:38176640 A G 0.110544 3.6343e-05
9:38179747 C A 0.062799 -6.0658e-05
9:38182929 C T 0.323939 -1.7203e-05
9:38183184 A G 0.880797 1.2817e-04
9:38185641 T G 0.072260 -2.0517e-05
9:38185943 A G 0.022422 5.0470e-06
9:38191904 C A 0.151288 5.8664e-05
9:38197482 A G 0.025817 -6.9819e-05
9:38198539 A G 0.971155 -6.0223e-04
9:38202631 A G 0.033032 -2.6926e-05
9:38206238 T C 0.056801 2.3168e-05
9:38207654 A G 1.600711 -3.8125e-05
9:38208720 A G 0.953501 1.2404e-05
9:38212170 A G 0.637216 -2.6981e-05
9:38213507 A G 0.022250 1.2702e-04
9:38228555 C G 1.066454 -2.5647e-06
9:38228589 G T 0.660653 -3.8843e-05
9:38232043 C T 0.405609 5.9800e-05
9:38234257 T C 0.106477 2.9947e-05
9:38236158 G A 0.086733 -8.2542e-05
9:38244493 G A 0.838910 -1.0397e-05
9:38246419 G C 0.059884 5.1318e-05
9:38246502 T C 0.046213 -3.9826e-04
9:38246771 C T 0.084107 1.5969e-05
9:38249726 T C 0.271968 1.2937e-05
9:38251684 A G 0.417482 9.1672e-05
9:38251940 G A 0.479453 -3.0238e-05
9:38255872 G A 0.334605 -3.3138e-06
9:38258977 T G 0.069044 5.8152e-05
9:38259749 A G 0.038254 -8.5741e-06
9:38267158 C A 0.061134 2.7210e-06
9:38278291 G A 1.928152 6.3226e-05
9:38278974 G C 0.325588 -5.7293e-05
9:38279182 A G 0.510333 9.4623e-05
9:38280691 T C 1.687768 -5.2466e-05
9:38282285 C T 0.338727 -1.4972e-05
9:38287256 T A 0.498551 -3.5067e-06
9:38288251 A G 0.099599 4.9039e-05
9:38291495 A T 0.048245 2.4368e-05
9:38299419 A C 1.274289 3.9252e-05
9:38301206 G A 0.034353 1.1281e-05
9:38301524 T C 1.721927 -2.9172e-05
9:38309630 G T 0.243308 5.4134e-05
9:38310405 A G 0.107808 9.3181e-06
9:38312710 G A 0.482822 -5.0677e-05
9:38316677 T G 1.135575 3.6860e-05
9:38317049 A C 1.898057 -4.7888e-05
9:38327403 G A 0.066957 -8.2123e-05
9:38328987 C T 0.929859 2.6877e-04
9:38331751 G T 0.404849 -4.9019e-05
9:38335032 T C 0.285035 -7.5118e-06
9:38341112 C A 0.097850 -8.5944e-05
9:38343128 T C 0.765462 -3.3801e-05
9:38343959 A G 0.031675 -8.3093e-05
9:38351227 C T 0.033594 6.8789e-05
9:38353048 G A 0.262500 -3.5511e-05
9:38354039 T C 1.750236 5.3671e-05
9:38355452 A G 0.995070 -2.4099e-05
9:38358060 T G 0.168971 7.6418e-05
9:38361379 T C 0.735617 -2.4170e-05
9:38362171 C T 0.605070 -1.2336e-05
9:38362587 G C 0.038696 3.0537e-06
9:38364866 C T 0.074954 5.6276e-05
9:38367282 A G 0.053977 -1.0401e-04
9:38369924 T C 0.078070 -1.5212e-05
9:38371782 C A 0.724786 3.5125e-05
9:38372177 T C 0.057998 -8.9645e-07
9:38372471 A G 1.386378 1.6562e-03
9:38373830 G A 1.786592 1.0606e-06
9:38374313 G A 0.355663 -1.0471e-05
9:38376976 C T 0.339353 -1.9605e-05
9:38378988 C A 0.201373 -6.1016e-06
9:38382515 A G 0.043146 1.8308e-05
9:38383549 G A 0.577961 2.1514e-05
9:38385851 T G 1.598767 6.8567e-05
9:38386934 A G 0.074234 -1.1002e-05
9:38387865 G A 0.944092 3.7830e-05
9:38388324 A G 0.046388 -3.8655e-05
9:38389242 C T 0.158081 -9.5072e-06
9:38392006 C T 0.064565 1.0921e-04
9:38392256 A G 1.694523 1.2130e-04
9:38393351 T C 0.064175 5.6549e-07
9:38393451 G A 0.149921 -5.3703e-06
9:38394806 T C 0.378143 2.9592e-05
9:38396002 T C 0.260429 -1.2448e-05
9:38396065 T G 1.191493 6.0223e-05
9:38396502 A G 1.917029 3.0078e-05
9:38397154 C T 0.020968 2.8115e-05
9:38399653 G A 0.028783 -3.0685e-05
9:38399686 G A 0.327444 -8.2924e-05
9:38402200 A G 0.037161 1.4903e-05
9:38403233 T C 0.072358 -1.9913e-05
9:38403517 T C 0.178364 6.8399e-06
9:38406732 C A 0.046418 -4.3446e-05
9:38407091 C T 1.391357 -2.7036e-06
9:38409081 A G 1.615151 3.3004e-06
9:38411091 A G 0.032357 1.6966e-05
9:38426770 A G 1.455850 7.4030e-07
9:38427838 C T 0.254227 -1.2204e-05
9:38430109 C T 0.760661 4.9652e-05
9:38433748 T G 0.047641 -5.3474e-05
9:38434103 G A 0.426988 -4.3056e-05
9:38436571 T C 0.069839 5.1735e-05
9:38439355 A G 0.121203 6.8864e-05
9:38449518 T C 0.028981 8.2067e-05
9:38453822 A G 0.064850 -3.0608e-05
9:38453992 T C 0.127039 -4.8506e-05
9:38456365 A G 0.511998 -1.0963e-05
9:38458729 T C 1.658771 2.0433e-05
9:38459619 A G 0.085146 -8.3505e-06
9:38462319 G A 1.032006 3.5230e-05
9:38464892 A G 0.092218 6.4885e-05
9:38468590 G A 0.027978 -3.0840e-05
9:38485256 A T 0.039579 -5.2578e-06
9:38488861 C A 1.698833 5.9955e-05
9:38489603 G A 1.237372 2.7693e-05
9:38491215 G C 0.026949 2.5082e-05
9:38496889 G T 1.472328 1.1310e-05
9:38508490 A G 0.058849 -1.3409e-04
9:38517195 T C 1.195716 4.9203e-05
9:38519752 C T 0.743823 1.8193e-03
9:38528683 G A 0.055811 -1.0736e-06
9:38533004 C T 0.570749 6.1963e-06
9:38541196 G T 0.639712 -3.2384e-05
9:38551858 C T 0.704185 -2.5015e-04
9:38567913 T C 0.114786 -1.1424e-04
9:38571163 A G 0.054227 1.0227e-04
9:38572216 C T 0.448073 -1.3810e-05
9:38572662 A G 0.054691 1.0675e-04
9:38574136 C T 0.589532 -7.0626e-06
9:38575602 G T 0.052961 4.5265e-07
9:38578153 G A 0.087798 -3.1567e-05
9:38595886 C T 0.411130 1.8161e-05
9:38615698 T C 0.820098 1.5307e-05
9:38618685 G T 1.067239 -4.8120e-06
9:38626309 C T 0.302115 2.3849e-05
9:38631559 T C 0.147763 -1.1114e-04
9:38639853 A G 0.518840 -2.3569e-04
9:38641335 G A 0.751869 2.9538e-05
9:38641599 G A 0.712495 7.1707e-05
9:38642859 T G 1.222568 -5.7793e-06
9:38642879 C A 1.256729 1.1179e-05
9:38643996 G A 0.383745 1.0153e-05
9:38644529 A G 0.056892 4.2527e-05
9:38649077 A G 0.532420 -2.1444e-06
9:38649355 A G 0.058495 -5.4282e-05
9:38649824 T C 0.058836 1.2673e-05
9:38652714 A G 0.434863 2.9803e-05
9:38652961 G A 0.307217 -3.0721e-07
9:38654536 C T 0.121365 -1.6499e-05
9:38656454 T C 0.160649 -9.0316e-06
9:38657280 T C 1.183086 -1.3028e-05
9:38658588 C G 1.559697 5.0999e-06
9:38667986 T C 0.030484 -2.0082e-05
9:38668703 A G 0.600626 -4.3308e-05
9:38669362 A G 0.034648 4.4311e-06
9:38674570 G A 0.142294 -5.0175e-06
9:38677071 G A 0.328480 -1.7262e-05
9:38678451 G A 0.732417 -2.1232e-05
9:38679722 A G 0.654694 3.3628e-06
9:38680222 C G 0.325669 2.1037e-04
9:38686497 G A 0.034301 -7.4847e-05
9:38686687 T C 1.301667 -6.2413e-05
9:38689662 G A 0.207913 8.3921e-05
9:38689690 T C 0.027823 -1.9794e-05
9:38690424 A G 1.332693 4.1903e-05
9:38692025 C A 0.087100 -4.0097e-07
9:38692292 C T 0.044343 1.0556e-04
9:38692692 T C 0.504286 2.0094e-05
9:38694330 T A 0.030822 1.6816e-05
9:38699926 C G 0.163940 -2.9624e-05
9:38705976 G A 0.182204 3.2337e-04
9:38706453 C T 0.624661 -2.7302e-03
9:38708759 C T 0.330002 2.0109e-05
9:38711174 T C 0.346429 8.6127e-06
9:38713004 T G 0.193765 7.9595e-06
9:38713081 T C 0.165933 -1.8173e-05
9:38718308 T G 0.611509 2.6534e-05
9:38719533 T C 0.897480 -1.4072e-06
9:38721287 T C 0.129697 -9.2574e-06
9:38727643 C A 0.348899 1.8451e-06
9:38728032 T G 0.099651 -2.6510e-05
9:38728864 G C 0.034905 2.3823e-05
9:38731885 C T 0.662533 -1.9868e-05
9:38733170 A G 0.039257 4.0958e-05
9:38734542 T C 0.282354 3.3090e-05
9:38741576 C T 0.499648 3.1302e-05
9:38741862 A G 0.075418 -2.6785e-05
9:38743887 A G 0.051192 -4.2594e-06
9:38743969 G A 0.196089 1.9087e-05
9:38747064 T C 0.391097 -1.7252e-05
9:38749823 G T 0.181869 7.7837e-06
9:38749829 T C 0.147166 1.8562e-05
9:38751294 T C 0.093393 -2.2304e-05
9:38753433 T C 0.028037 -1.9042e-05
9:38761499 G A 1.047570 -1.0269e-07
9:38769380 A C 0.265681 2.2611e-05
9:38770134 G A 1.459962 6.2862e-06
9:38771497 A G 0.077872 -2.9518e-05
9:38771738 C T 0.057249 3.2335e-05
9:39008919 G A 1.704490 -4.2532e-06
9:39016378 G T 0.245327 1.1791e-05
9:39019116 A C 1.678271 -3.4660e-06
9:39021035 G A 1.673558 -4.9433e-06
9:39058400 A C 0.252773 1.2324e-06
9:39089390 A G 0.439825 -6.0835e-05
9:39103743 T C 0.436242 -3.8377e-05
9:39135172 T G 0.119749 -4.6400e-05
9:39154913 A G 0.063841 -4.1025e-05
9:39158211 C A 0.145614 -6.2251e-05
9:39158236 A G 0.025703 -3.0661e-05
9:39167367 C T 0.106967 3.5074e-05
9:39171471 T C 0.105062 3.7362e-05
9:39174648 A C 0.120041 -4.8770e-05
9:39180169 C T 0.027560 -3.3648e-06
9:39184065 G A 0.157231 7.1963e-06
9:39970473 C T 0.268508 1.2042e-04
9:40630885 G C 0.094812 -7.4841e-05
9:40775496 T C 1.015398 3.4327e-04
9:40788101 A G 0.309629 2.9364e-04
9:40790804 C G 1.589448 1.0749e-04
9:40803334 T C 1.595920 1.8198e-04
9:43733976 T C 0.035268 -8.7051e-05
9:44064539 G T 1.727347 -2.3533e-05
9:44093661 A G 1.562684 -1.6177e-05
9:44110237 C T 1.727944 -2.2907e-05
9:44131749 G A 1.692819 -6.3075e-06
9:44161670 G C 0.101605 -8.2576e-06
9:44162693 T C 0.404109 1.2468e-05
9:44189994 T G 0.074091 -2.3782e-05
9:44198210 T C 0.079534 -5.4130e-05
9:44234927 A G 0.155241 3.2231e-06
9:44241978 A G 0.113764 3.9919e-05
9:44863439 A G 0.103789 1.2758e-04
9:44867390 A C 0.026502 1.6669e-05
9:44877374 T C 0.078664 4.8764e-05
9:44879942 T C 0.108600 1.0509e-04
9:44881173 T C 1.726123 -9.1985e-05
9:65611505 G A 0.044837 -1.3831e-04
9:66258240 A G 1.845359 9.3112e-06
9:68170421 C T 1.837375 1.8311e-05
9:68255327 A G 0.125156 3.2196e-05
9:68303557 T C 1.816138 2.7617e-05
9:68435907 G A 0.112446 9.5654e-05
9:70954780 T C 0.137737 -3.1924e-06
9:70958408 A G 0.097954 1.4986e-05
9:70973695 C T 0.090053 -1.6832e-05
9:70984372 G A 0.965154 3.5409e-05
9:70998000 A G 0.094954 4.6558e-05
9:71000301 G C 0.628715 9.4268e-07
9:71014712 A G 0.677044 -2.2511e-05
9:71017532 G A 0.280160 -1.8683e-04
9:71020205 G A 0.059076 -1.2866e-05
9:71020830 A G 1.940707 3.0662e-05
9:71024855 T C 0.060897 8.8011e-06
9:71034012 G A 0.098518 7.4257e-05
9:71034732 A C 0.036485 2.9944e-05
9:71037509 A G 0.055525 1.1884e-04
9:71040170 C A 1.084172 -3.7326e-05
9:71044045 G A 0.052555 -1.2338e-04
9:71045124 G A 0.039105 6.1545e-05
9:71046287 C A 0.143556 -1.2924e-04
9:71048629 T C 0.065671 7.5294e-05
9:71061958 A G 0.046726 -5.9752e-05
9:71064135 C T 0.035113 -5.6892e-05
9:71067802 G A 0.147305 -3.9191e-05
9:71078122 G A 0.021704 2.0162e-05
9:71085997 G A 0.045905 -5.5551e-05
9:71089680 C G 0.062292 3.3316e-05
9:71093220 G A 0.074600 -2.7242e-06
9:71095847 T C 0.693413 1.9890e-05
9:71097700 G T 0.100745 -2.4107e-05
9:71098986 T C 0.052851 -1.9901e-05
9:71112931 A G 0.065775 6.5095e-06
9:71116955 T C 1.032123 1.0079e-04
9:71122894 G A 0.083039 5.8967e-06
9:71122983 C T 1.492575 3.0936e-05
9:71141474 T C 0.061023 -7.7736e-05
9:71149667 A G 0.028021 -8.9860e-06
9:71152074 A C 0.185962 8.2129e-05
9:71152343 G C 0.025706 -5.0941e-05
9:71152976 C T 0.062292 5.0104e-05
9:71156295 C T 0.277018 2.3179e-05
9:71159065 T C 0.055194 1.3817e-04
9:71164514 C G 0.024921 -9.2358e-06
9:71167878 T C 0.185715 1.4027e-05
9:71168243 G A 0.041429 9.0162e-06
9:71170702 C G 1.623775 1.8677e-05
9:71173918 A C 0.055772 1.2601e-05
9:71176227 T G 0.555949 1.0484e-05
9:71185992 A G 1.812558 -2.6842e-05
9:71186182 C T 0.359938 1.6871e-05
9:71187889 G A 0.028436 2.5713e-05
9:71189471 T C 0.096230 -3.0746e-05
9:71190321 G C 0.144774 -4.1365e-05
9:71197027 T C 0.869631 7.0932e-06
9:71199102 G T 1.745189 -5.6298e-06
9:71215222 G A 1.671407 -4.5081e-05
9:71215347 T C 0.055743 8.2148e-06
9:71216268 C T 0.127548 -2.9773e-05
9:71222817 T C 0.044262 -9.9141e-06
9:71223294 T C 1.240539 -4.8390e-07
9:71225132 T C 1.827621 -3.7332e-06
9:71229641 G C 0.038180 -5.1799e-05
9:71238891 G A 0.033464 -9.4880e-07
9:71239101 T C 0.048582 -1.4499e-05
9:71239227 G T 0.072919 5.1141e-05
9:71241117 A C 0.250186 1.8610e-05
9:71252233 A G 0.073490 8.2045e-05
9:71253551 G A 0.093020 -1.1185e-04
9:71253821 C T 0.064834 -1.2928e-04
9:71258111 T C 0.036326 1.2670e-04
9:71264063 G A 0.054512 6.8541e-05
9:71265112 A G 0.069453 -5.8109e-05
9:71266816 C T 0.346374 1.3110e-05
9:71277197 A G 0.047424 8.9694e-06
9:71287312 A G 0.021607 4.3957e-05
9:71291555 G T 0.031010 1.2883e-05
9:71296195 G A 0.088713 7.6936e-05
9:71304465 A G 0.187205 -3.0604e-04
9:71308336 T C 1.269751 -3.5569e-05
9:71310111 C T 0.275506 -6.7330e-05
9:71313060 T C 0.053899 2.9978e-05
9:71322837 C T 0.052721 6.2362e-05
9:71331084 G T 1.291144 -3.0429e-05
9:71331143 A G 1.036956 -2.3805e-05
9:71332240 G A 0.249864 -9.9728e-06
9:71340219 A G 0.054152 -2.0062e-05
9:71346869 G T 1.918197 -1.2559e-04
9:71347362 C T 0.039855 -7.5137e-05
9:71349821 G A 0.046379 -1.7240e-05
9:71353056 A G 1.304234 -2.3387e-05
9:71355133 T C 0.769879 -7.0939e-06
9:71356825 G A 0.021127 -9.5471e-06
9:71357314 T C 0.045515 -1.7510e-06
9:71365463 A T 0.579318 -1.0072e-05
9:71377296 A G 0.049520 5.0420e-05
9:71380267 C T 0.056703 8.6590e-06
9:71386673 C T 0.042860 2.9078e-06
9:71394723 C A 0.736659 1.7051e-05
9:71398086 G A 0.324144 -1.1948e-04
9:71398716 T G 0.040926 -5.7517e-05
9:71408238 G C 0.036726 -4.8353e-05
9:71408917 C T 0.057297 2.4729e-05
9:71409931 C T 0.325663 9.7712e-05
9:71420884 C G 0.034713 -6.6441e-05
9:71421425 G A 0.036378 1.0224e-05
9:71427756 T C 0.417540 -3.2760e-05
9:71434707 C A 1.202480 -7.1909e-06
9:71436739 G A 0.040475 -1.3338e-05
9:71439349 T C 0.584453 6.8850e-07
9:71442060 A G 0.026005 2.6481e-05
9:71448697 G A 0.067362 2.4637e-05
9:71463977 C G 0.027242 -7.4409e-05
9:71467663 A G 0.083461 7.8761e-05
9:71482288 T C 0.971927 3.3236e-05
9:71485176 A G 0.285373 9.4570e-05
9:71486794 T C 0.976416 3.2078e-05
9:71514547 G A 0.519337 3.6389e-05
9:71526925 G A 0.046414 -2.6273e-06
9:71539731 G A 0.323416 1.1581e-04
9:71540376 C T 0.127727 3.3494e-05
9:71545615 A G 0.093786 2.9276e-05
9:71546543 G T 0.086029 -5.1800e-05
9:71549847 A G 0.153469 6.5371e-05
9:71551592 T C 0.028300 2.3695e-05
9:71553778 G A 0.045772 -9.9389e-05
9:71557341 G A 0.040053 3.7313e-05
9:71565489 G C 0.070890 -5.6183e-05
9:71565729 T C 0.033220 4.3903e-05
9:71571671 A G 1.555420 -8.8501e-05
9:71576258 T G 0.043337 2.9562e-05
9:71579343 A G 0.280031 8.6012e-05
9:71580175 C T 0.045908 -3.6786e-05
9:71590515 C T 0.023444 1.7164e-05
9:71591393 A G 1.444668 6.3478e-06
9:71591922 C T 0.161681 -5.3012e-05
9:71596004 C A 0.108515 8.1578e-06
9:71599433 G A 0.032029 3.5726e-05
9:71602903 A G 0.203999 7.2625e-05
9:71606553 T G 1.052802 -9.7278e-06
9:71609592 T C 0.095260 3.9240e-05
9:71615803 G A 1.224807 9.5194e-06
9:71618245 A G 0.655652 1.2026e-06
9:71618580 T C 0.049598 -4.7930e-05
9:71620614 A G 0.166095 7.2000e-05
9:71620678 G T 0.037628 1.7137e-05
9:71621378 T G 0.060741 -2.0232e-05
9:71622226 T C 0.075383 -2.3898e-05
9:71624277 A G 0.782632 1.4215e-05
9:71624920 A C 0.023629 -3.7543e-05
9:71627364 G T 0.294893 7.7456e-05
9:71628207 C G 0.501102 5.9026e-05
9:71630738 A G 0.388049 -7.1806e-05
9:71630766 C A 1.500323 -8.3674e-05
9:71632081 T C 0.974430 9.2229e-06
9:71632265 G T 0.037836 5.7949e-05
9:71639112 A G 1.308759 -3.6147e-05
9:71644014 T C 0.052130 -2.1644e-05
9:71644514 C A 0.604275 1.3429e-05
9:71647410 C T 1.401824 2.8192e-05
9:71657397 A G 0.948438 1.2759e-05
9:71661659 A G 0.053789 3.9477e-05
9:71662628 T C 0.071014 -1.2056e-05
9:71672495 G A 0.549837 -1.4225e-06
9:71672858 T C 0.094263 -5.5436e-05
9:71678445 T C 0.093293 -6.3758e-05
9:71679438 G A 1.151862 -2.0114e-05
9:71679466 C A 0.092835 1.7562e-05
9:71692947 A G 0.043889 -1.7279e-05
9:71694259 G A 0.933968 2.8009e-05
9:71698372 A G 0.076467 4.4502e-05
9:71702636 A G 1.092186 1.2238e-05
9:71712866 T C 0.226388 -5.0704e-05
9:71713890 T C 0.083883 6.1394e-05
9:71714067 C T 0.395109 4.3666e-05
9:71717341 C T 0.054879 -2.2089e-04
9:71733650 A G 1.243483 3.7059e-05
9:71735488 G C 0.113640 -1.2630e-05
9:71753270 A G 1.750288 1.9146e-05
9:71755442 A G 0.074474 -3.3519e-05
9:71755695 A G 0.094523 1.6451e-05
9:71760063 T C 0.059699 8.2037e-06
9:71766593 A C 0.434239 3.9264e-05
9:71790968 A C 0.821441 -6.6981e-06
9:71793536 T C 0.062348 -1.9050e-05
9:71793740 G A 1.832646 -1.6052e-05
9:71800760 C T 0.059511 -1.5446e-05
9:71801162 G T 0.830607 -4.9117e-06
9:71815966 A G 0.108807 1.0171e-05
9:71819663 T G 0.760538 1.3856e-06
9:71820148 A G 0.074542 -2.8072e-05
9:71835442 A C 0.025856 -1.4035e-05
9:71835842 A C 0.025966 -6.6288e-05
9:71838080 A G 0.736260 5.2166e-05
9:71839179 T C 0.045116 2.0691e-05
9:71839925 C G 0.069216 -8.6766e-05
9:71841018 G A 0.126357 8.9560e-05
9:71842379 T A 0.163372 7.1678e-05
9:71842391 T C 0.265571 -3.5915e-05
9:71843023 A C 1.608968 -1.2582e-04
9:71845665 T C 0.145406 8.9845e-05
9:71845667 T C 0.043107 -9.3394e-05
9:71846415 A T 0.099937 1.0645e-05
9:71846783 C T 0.101835 -3.2996e-05
9:71847192 A C 1.328834 1.0320e-04
9:71847332 C A 0.060903 -6.2622e-05
9:71847468 G A 0.139184 6.2453e-05
9:71850189 A G 0.088963 1.6912e-07
9:71850756 G A 0.054519 -2.2240e-04
9:71850853 A G 0.651838 -2.9836e-05
9:71851877 A G 0.123670 -1.1473e-05
9:71854769 G C 1.228378 -2.8701e-05
9:71856870 A G 0.071793 4.1220e-05
9:71857496 C T 0.020030 1.4676e-05
9:71860068 G T 0.489346 -1.6226e-05
9:71860300 G A 0.127655 9.6497e-05
9:71860827 G A 0.168562 -4.9858e-07
9:71862129 A G 0.193359 -9.4609e-06
9:71863235 G A 0.164657 2.1281e-05
9:71865932 A G 0.735961 -1.6046e-05
9:71865988 T C 0.152638 5.9785e-05
9:71867861 G A 0.138581 -4.7277e-06
9:71868286 C T 0.114030 -3.5927e-05
9:71871598 G A 0.100281 -3.4814e-05
9:71873762 C A 0.921959 -2.0248e-05
9:71877074 C T 0.076710 4.5528e-05
9:71883053 G A 0.146533 -2.2625e-05
9:71885532 T C 0.207147 2.6331e-05
9:71893712 A G 0.029867 5.2053e-05
9:71897379 G A 1.545656 -4.7200e-06
9:71902524 G A 0.414547 -1.7643e-05
9:71908061 A G 0.131281 1.4343e-05
9:71913212 A G 0.220283 4.5334e-05
9:71925486 T C 0.136597 -1.0207e-05
9:71926960 G A 1.664243 -4.8813e-05
9:71931623 A C 1.292803 -7.0873e-05
9:71934737 C T 0.055473 4.7890e-06
9:71935146 T C 0.029004 2.2388e-05
9:71935302 A G 0.058290 -1.5025e-05
9:71938263 T G 0.145887 -4.4435e-05
9:71939431 G A 1.493458 -8.9860e-05
9:71944475 T C 0.068112 -3.3218e-05
9:71946731 T C 0.039218 -1.8626e-05
9:71953646 G A 0.180282 1.3947e-05
9:71953648 A G 0.167633 2.4294e-07
9:71961930 A G 1.530781 -5.9885e-05
9:71963014 G A 0.063289 5.7791e-05
9:71968511 T C 1.010646 -5.0703e-05
9:71973203 C T 0.392317 -2.3937e-05
9:71989600 G A 1.614483 9.6110e-06
9:71998936 T C 0.026648 5.2387e-05
9:72003036 C T 0.825538 -8.9378e-06
9:72004046 T C 0.233649 1.8461e-05
9:72006140 C T 1.665493 -4.7722e-06
9:72008407 T C 0.052802 -1.0335e-04
9:72010466 A C 1.667294 9.6078e-06
9:72018007 G A 0.041809 -5.0726e-05
9:72018333 A G 0.246093 -1.2706e-05
9:72018723 G T 0.026862 5.2166e-05
9:72045879 T C 0.085960 1.6236e-05
9:72047936 A G 0.047661 -1.9378e-05
9:72056397 T C 0.514435 7.1924e-05
9:72057079 G C 0.147107 -4.1276e-06
9:72063671 T C 0.027741 3.6418e-05
9:72067942 A G 0.708590 1.1179e-04
9:72089445 T C 0.027063 -5.8760e-05
9:72091413 C T 1.075733 2.2387e-05
9:72098585 A G 1.613885 -3.7393e-05
9:72101525 T G 0.042182 -2.9518e-05
9:72102961 G T 0.192895 -4.2756e-06
9:72106629 G A 0.170285 2.4104e-05
9:72128197 G A 0.022097 6.5523e-05
9:72137521 C T 0.094315 9.0703e-06
9:72140110 C T 0.423795 -4.4599e-06
9:72150950 A G 0.045762 -4.3139e-05
9:72153844 C T 1.354878 -4.4244e-05
9:72163502 A G 0.037609 2.2725e-05
9:72167347 A G 0.600967 -8.6638e-06
9:72183027 A G 0.031195 -2.1467e-05
9:72184791 T C 0.070060 6.5355e-05
9:72184938 C A 1.184274 5.7415e-06
9:72200566 G A 0.085685 1.2554e-05
9:72202664 A G 0.142479 1.4335e-05
9:72204608 G T 1.399059 1.2165e-05
9:72208176 A G 0.028653 3.6962e-05
9:72216470 A G 0.043220 1.3061e-05
9:72221773 T C 0.026566 -5.2404e-05
9:72236131 C A 0.555345 -2.4728e-05
9:72236481 A G 0.319139 -6.4047e-06
9:72238971 T C 0.029942 -5.2591e-05
9:72243177 C T 1.463630 -1.4505e-05
9:72261299 C T 0.094799 6.3348e-05
9:72266328 C T 0.028316 -4.4849e-05
9:72271104 T C 1.497538 -2.9746e-05
9:72272229 C T 0.106250 3.4655e-05
9:72275565 A G 0.116646 -9.9173e-06
9:72276623 T C 0.057073 2.6294e-05
9:72283999 T C 0.028569 2.7540e-05
9:72284755 A G 0.188072 -1.0236e-04
9:72291978 C T 1.143670 -3.3561e-05
9:72311157 T C 0.265752 1.3758e-06
9:72328727 G A 0.651348 4.6904e-06
9:72335217 A G 0.021230 1.8465e-04
9:72342396 G T 0.070430 -6.1032e-05
9:72343159 A C 0.085743 -1.2962e-04
9:72345664 G T 0.442591 1.9210e-05
9:72348308 T C 0.910907 2.2656e-06
9:72349561 C T 0.712306 1.1952e-05
9:72351735 T C 0.267528 -6.4219e-05
9:72355506 T C 0.042691 -1.2861e-05
9:72361042 A C 0.131937 -3.8749e-06
9:72370912 C T 0.034499 2.6510e-05
9:72371312 C A 1.891387 -5.6092e-05
9:72372916 A G 0.057473 -1.0061e-04
9:72374356 T C 0.082062 -3.6733e-05
9:72404438 T G 0.107090 2.5134e-05
9:72406406 A G 0.407313 -7.1508e-05
9:72409180 G A 0.092014 -3.1135e-05
9:72416913 G A 0.150174 7.0939e-05
9:72420921 T C 0.344868 5.2143e-06
9:72420999 A G 0.132839 2.3943e-05
9:72421186 A G 0.023665 -7.4317e-05
9:72438560 T C 0.230367 5.5316e-06
9:72456491 A G 0.689239 -1.5524e-05
9:72466897 T C 0.281244 -3.3573e-05
9:72470407 T C 0.114731 -1.6443e-05
9:72470461 A G 0.120537 4.5970e-05
9:72475932 A G 0.035629 -5.5069e-06
9:72479591 C T 0.584790 3.5667e-06
9:72485623 A G 0.052451 3.8206e-05
9:72492114 G A 0.040906 2.4161e-05
9:72492959 G A 1.264701 9.7556e-06
9:72500655 T C 0.099917 -6.6536e-05
9:72508411 C T 1.214544 1.3155e-05
9:72512292 C T 0.670965 -3.2743e-06
9:72512898 G A 1.338289 -4.6516e-05
9:72513133 A G 0.065675 9.1489e-06
9:72513240 G A 0.201412 -3.2976e-05
9:72513605 T C 1.045768 6.1066e-06
9:72514519 G A 0.215287 -2.8133e-05
9:72523914 A C 0.222678 -1.8677e-05
9:72531399 T C 0.173719 1.3141e-05
9:72531600 A G 0.566234 -1.0399e-05
9:72535613 T C 0.197494 4.7351e-06
9:72541101 T C 0.037054 5.7942e-05
9:72542532 C T 0.028735 3.9356e-05
9:72546917 G T 1.774553 -3.9745e-05
9:72563698 G A 0.600941 -2.9236e-06
9:72566022 A G 0.607481 2.9844e-05
9:72568962 T C 0.110677 -1.4534e-05
9:72586054 C A 0.038913 3.8235e-05
9:72590450 G T 0.205745 -2.7168e-05
9:72591055 G A 1.859082 1.2032e-05
9:72591344 G T 0.517626 1.6092e-05
9:72595510 T C 0.065084 2.9192e-05
9:72596232 C T 0.067281 -5.6674e-06
9:72598123 A G 0.042487 2.0095e-05
9:72606413 T C 1.297561 7.3285e-06
9:72608112 A G 0.139262 3.0061e-06
9:72608505 C T 0.359675 1.6344e-05
9:72611011 A G 0.069741 -5.8517e-06
9:72613948 G A 0.125146 -1.4799e-05
9:72624194 C T 1.859904 1.8347e-05
9:72633252 A C 0.211276 -5.9398e-05
9:72648665 T C 1.054353 4.7702e-05
9:72649785 A C 1.958931 1.3086e-05
9:72649864 C T 0.369428 -5.9749e-06
9:72656649 T C 0.069761 -4.0150e-05
9:72660559 A G 0.385618 3.0552e-05
9:72677369 T C 0.027173 6.9889e-06
9:72694541 G T 0.199607 -8.0975e-05
9:72696440 A G 1.962301 2.9524e-05
9:72699631 C T 0.122725 4.0991e-05
9:72701631 A C 0.053302 1.0374e-04
9:72704817 T G 1.756974 1.2326e-05
9:72708291 G A 0.031253 4.7493e-05
9:72726597 T G 0.903903 6.3104e-05
9:72732655 A G 0.311096 4.3093e-05
9:72741312 A G 1.862598 2.1641e-05
9:72742748 A G 0.082325 2.5606e-05
9:72748319 T C 0.128730 -1.7294e-06
9:72752666 T C 0.026885 -7.1078e-05
9:72766838 T G 0.048086 -1.1192e-05
9:72772608 G C 0.129564 2.7775e-06
9:72775728 A G 0.039644 -3.5435e-06
9:72785653 G T 1.864133 1.8124e-05
9:72787528 A G 1.732557 1.4888e-05
9:72787672 T C 0.147844 -1.2058e-04
9:72829774 T C 0.069173 -2.5781e-05
9:72833624 T C 1.734150 2.7932e-06
9:72834056 C T 0.408614 -4.4985e-05
9:72834105 T C 0.041614 -3.9495e-05
9:72834525 T C 0.048235 -7.9229e-05
9:72836019 C T 1.587549 6.8364e-05
9:72868823 T C 0.129587 -8.1094e-06
9:72875966 G A 0.023214 -1.0949e-04
9:72888072 T G 0.050277 1.1827e-04
9:72888512 T C 0.172022 3.9717e-05
9:72895365 G A 0.039410 3.6610e-06
9:72896665 A G 0.021058 -1.2871e-04
9:72897434 A G 1.828916 -4.1259e-06
9:72905922 G T 0.204560 -7.9188e-06
9:72911234 G A 1.247330 1.2849e-05
9:72928803 C T 0.117425 1.1445e-05
9:72933774 G A 0.256437 -5.9036e-06
9:72946693 A G 0.122112 4.8628e-06
9:72961403 A G 0.060670 3.0453e-05
9:72979246 C T 0.539379 -2.2865e-05
9:72985750 G A 0.223577 -5.2853e-06
9:72985886 C T 0.293007 2.6230e-05
9:72987158 C T 0.266178 -7.9694e-05
9:72989832 G A 0.646236 1.6071e-05
9:72998332 C A 1.093150 1.9296e-05
9:72998852 T C 0.048044 5.6405e-05
9:73002982 A G 0.069284 6.5357e-05
9:73004948 G A 0.224759 2.3733e-05
9:73015867 A C 0.031870 -4.5627e-05
9:73021495 G A 0.903692 5.1521e-05
9:73025544 C T 0.044285 1.5793e-05
9:73027076 A G 0.067528 -1.2014e-05
9:73028142 A C 0.038670 -1.2422e-05
9:73032733 T C 0.053383 -3.9551e-06
9:73039725 A G 0.126659 -6.9711e-07
9:73040192 T C 0.512696 -9.6750e-06
9:73067618 C T 0.321592 -4.2639e-05
9:73068700 A G 0.042396 -4.4382e-06
9:73069471 G A 0.870890 5.0760e-05
9:73070865 C T 0.032630 4.1368e-05
9:73070983 C T 0.045749 5.6039e-05
9:73082532 A G 0.084935 -1.7281e-05
9:73085672 A G 0.043863 7.6086e-05
9:73090916 G A 0.289161 1.8074e-06
9:73094035 A G 1.482390 1.5576e-05
9:73104431 A G 0.086918 3.7153e-05
9:73107311 A C 0.907347 1.1591e-06
9:73117755 G A 0.059436 6.1167e-07
9:73127939 T G 0.143131 1.8320e-05
9:73131895 C T 1.799513 -6.7899e-05
9:73138287 C T 0.278307 -4.6963e-05
9:73145695 T C 0.021805 -5.4191e-05
9:73146746 G A 0.122060 2.1213e-04
9:73149006 C T 0.075620 -8.7656e-05
9:73149151 A G 0.097408 6.7102e-07
9:73150918 T C 0.594200 -1.0764e-04
9:73150984 T C 1.115938 3.1232e-04
9:73159969 T C 0.046739 -4.1062e-05
9:73174357 A G 0.079495 -3.6935e-05
9:73176336 A C 0.184518 -2.9476e-05
9:73183380 A G 0.071926 1.2018e-05
9:73190333 G T 0.104890 4.1423e-05
9:73190432 G T 0.918204 1.6992e-05
9:73191729 A G 0.047063 3.1479e-05
9:73193195 A G 0.060400 -1.4106e-05
9:73194847 T C 1.536932 -7.4748e-05
9:73202332 T C 0.128499 2.3083e-05
9:73202621 T G 0.048332 -7.4458e-05
9:73204277 A C 0.136263 -5.3728e-05
9:73204431 G A 1.201782 -1.5789e-05
9:73206574 T C 0.065071 7.4206e-05
9:73206589 T C 0.057193 1.3980e-04
9:73213610 G A 1.578562 -9.5209e-05
9:73215843 G A 0.159827 -2.8971e-05
9:73216023 C T 0.089933 2.4565e-05
9:73240674 T C 0.372557 1.5057e-05
9:73244635 G A 1.720641 1.0437e-04
9:73255554 A G 0.063961 9.4923e-05
9:73256353 C T 0.084779 2.2662e-05
9:73259313 A C 1.805816 -1.7121e-05
9:73268004 A C 0.076074 1.1698e-05
9:73281201 T C 0.034119 3.7916e-05
9:73283070 T C 0.048683 1.1997e-04
9:73284190 G A 0.670469 -4.5408e-05
9:73285781 T C 0.076097 -4.0993e-05
9:73289008 T C 0.053484 8.9900e-06
9:73290711 A G 1.217621 1.4062e-05
9:73303989 G A 0.079209 -2.1210e-05
9:73304519 T C 0.089190 -1.1638e-06
9:73365581 G A 0.026846 5.5161e-05
9:73366188 T G 0.046229 8.2191e-05
9:73377805 C A 0.384547 2.5292e-06
9:73378984 G C 0.202924 2.3678e-05
9:73384854 T G 0.113238 -2.0657e-05
9:73391581 C A 0.611347 -2.7223e-05
9:73396466 A C 0.072507 -1.5147e-04
9:73402119 A G 1.033746 -1.1640e-07
9:73405244 A G 0.369311 -1.3461e-04
9:73406725 A C 0.248797 -3.4683e-05
9:73408518 G T 1.549765 -9.7159e-05
9:73409102 G T 0.340525 -6.2907e-05
9:73409336 A G 1.815830 6.7660e-06
9:73410540 A G 0.414343 -5.1331e-05
9:73411540 A G 0.196809 -1.3889e-05
9:73412162 G T 0.189675 2.3467e-05
9:73417675 T C 0.266411 -7.9171e-05
9:73420208 A G 0.477966 -8.6666e-06
9:73423112 G A 0.023064 4.7390e-08
9:73429131 A G 0.084714 1.3482e-04
9:73434809 G A 0.050747 6.3055e-05
9:73444140 A G 0.164105 -2.6657e-05
9:73449946 T C 0.034483 -6.0373e-05
9:73450546 T C 0.029819 7.6239e-05
9:73451063 A G 1.123095 7.7828e-05
9:73468832 A G 1.556809 1.3483e-04
9:73470690 T C 0.026683 1.2102e-05
9:73471557 T C 0.047372 2.2117e-05
9:73471783 C T 0.795329 8.0959e-05
9:73492966 G A 0.249219 7.4217e-05
9:73494939 T C 0.649845 -8.1718e-05
9:73501877 A G 0.052730 1.2636e-03
9:73509020 C T 0.811272 2.3326e-05
9:73509677 T C 0.176043 3.9366e-05
9:73524691 G A 0.035940 -8.3290e-06
9:73528196 C T 0.432285 -3.4868e-05
9:73529734 G A 0.033441 -2.0596e-04
9:73537881 C T 0.095435 2.6695e-05
9:73545133 G C 0.060735 -3.3574e-06
9:73547045 A G 0.023866 2.7941e-05
9:73558632 C T 0.163794 -1.4557e-05
9:73560203 G T 0.037316 -5.6386e-05
9:73567545 T G 1.506970 1.2500e-05
9:73567734 G A 0.380960 -2.5725e-05
9:73572951 A G 0.028946 3.5330e-05
9:73574302 A G 0.028595 -1.8855e-05
9:73577825 C T 0.526906 -6.2924e-05
9:73578505 A T 0.187309 -4.5581e-05
9:73585789 C T 0.437654 2.7227e-05
9:73586372 T C 0.070488 4.4047e-05
9:73588038 T C 0.031412 -3.4133e-05
9:73590560 T C 0.031364 6.8697e-04
9:73599125 T G 0.075568 3.8243e-05
9:73600171 G A 0.201999 4.2036e-06
9:73618648 C T 0.773453 -5.5051e-05
9:73647743 T C 0.428998 -4.8476e-06
9:73649186 A G 0.032113 1.1608e-04
9:73651382 G A 0.037482 -2.8976e-05
9:73651855 T C 0.067560 1.7001e-07
9:73658258 G T 0.284685 5.4224e-06
9:73671280 T G 0.027332 -8.8301e-05
9:73675886 A G 0.090647 6.5055e-06
9:73680789 C T 0.062487 1.2565e-05
9:73680998 T C 0.034087 -1.0522e-05
9:73690668 C A 0.581580 5.1899e-05
9:73702520 C T 0.161350 1.2593e-05
9:73718746 T C 0.038715 -6.3716e-05
9:73721857 A G 0.053438 -2.7841e-05
9:73725151 C T 0.028163 -8.6367e-05
9:73735253 G A 0.083977 1.0906e-04
9:73735946 C T 0.140759 3.0940e-05
9:73737705 A C 0.736588 -2.7116e-05
9:73741756 G C 1.952989 9.5122e-05
9:73742688 A G 0.800964 -6.6390e-05
9:73746111 A G 0.176631 -1.4699e-05
9:73748048 T C 0.052266 -3.9136e-05
9:73756784 T C 0.094513 7.3036e-05
9:73756905 A G 1.943738 -2.2277e-06
9:73762034 A G 0.403428 -1.9450e-05
9:73768640 T C 0.037381 1.1989e-06
9:73770057 T C 0.502413 7.4273e-05
9:73771016 C A 0.021701 -1.0664e-04
9:73778502 G A 0.330934 -4.1757e-05
9:73784264 T C 0.832672 1.7496e-06
9:73834952 G A 0.100196 -3.3775e-05
9:73846936 T C 0.087522 4.1651e-05
9:73847285 C T 0.928438 1.8566e-05
9:73857825 G A 0.205132 -1.3766e-05
9:73865135 G A 0.439355 -2.6306e-05
9:73865660 G A 1.385576 1.9185e-05
9:73869353 A G 0.034110 -1.3564e-04
9:73887092 C T 0.146779 1.8497e-05
9:73891692 G C 0.063951 1.1491e-05
9:73895545 C A 0.564709 1.2602e-05
9:73905148 A G 0.020870 1.4135e-04
9:73910917 T C 0.054399 4.0924e-06
9:73911328 C T 0.149535 1.5099e-06
9:73914605 G T 0.361642 5.6478e-05
9:73916215 T G 0.041302 -4.5583e-05
9:73916851 A G 0.050144 -6.3151e-06
9:73916953 C T 1.776153 -1.8729e-05
9:73920739 A C 1.688271 -1.2713e-04
9:73921022 C A 0.063915 1.2592e-05
9:73923217 G C 0.349353 5.9549e-05
9:73925831 A G 1.175215 -3.0960e-04
9:73928106 A G 0.039663 -5.3736e-05
9:73928299 G A 0.289592 -1.1807e-05
9:73930233 G C 1.664574 1.3221e-05
9:73934253 G A 0.426320 -1.4067e-06
9:73935473 G C 0.025560 -2.9671e-04
9:73935514 T C 0.069531 4.6519e-05
9:73940190 C T 0.123770 6.3683e-05
9:73941970 G A 0.037813 -4.3206e-05
9:73944323 A G 0.452896 -1.2423e-05
9:73956251 A G 0.044103 -1.0763e-05
9:73958026 A G 0.569289 6.7415e-08
9:73958129 A C 0.062150 9.8986e-06
9:73965812 A G 0.033522 1.0844e-05
9:73970949 A C 0.048699 4.9952e-05
9:73971207 A C 0.035119 2.5359e-05
9:73980492 T C 0.060423 -1.5271e-04
9:73980903 A G 1.103552 1.0029e-05
9:73996464 A G 0.091076 -1.8188e-05
9:74001474 T C 0.295824 -1.6783e-05
9:74010252 T C 0.329658 2.7803e-05
9:74018701 G A 0.155007 4.8488e-07
9:74020002 A C 0.043461 8.6807e-06
9:74031576 G A 0.075250 -1.3897e-05
9:74037677 C G 0.096545 4.2679e-05
9:74040384 T C 0.040617 -1.5294e-05
9:74042353 C T 0.195151 1.5551e-05
9:74044936 C A 0.047583 -8.2483e-05
9:74047438 A C 1.520349 -1.9648e-05
9:74048522 C T 0.038858 -2.2447e-05
9:74055162 G A 0.097434 2.9982e-05
9:74063269 T C 0.030497 1.8315e-05
9:74065265 T C 0.271832 -6.8379e-06
9:74065361 A G 0.085737 5.4790e-08
9:74069700 T G 1.639339 -7.5495e-05
9:74076619 C T 0.128438 8.2189e-05
9:74076650 A G 0.040721 -4.1911e-06
9:74081780 G A 0.110187 -3.5621e-05
9:74082406 T C 0.048826 -3.4198e-05
9:74090556 G T 0.068307 1.0090e-04
9:74092225 G C 0.619072 3.3446e-05
9:74093510 A G 0.036466 -2.8632e-05
9:74095206 G A 1.866960 -6.6566e-05
9:74098631 T C 0.022847 2.0764e-04
9:74104740 A C 0.060929 1.2948e-05
9:74111236 A G 0.781350 5.7214e-05
9:74118435 A G 0.022094 5.6095e-05
9:74120306 C A 0.073351 9.0133e-05
9:74136413 C T 0.749798 7.6404e-05
9:74141506 T C 0.114702 3.2138e-06
9:74146326 T C 1.814333 -1.7320e-05
9:74150577 C T 0.768847 -1.1958e-05
9:74150694 G A 0.983505 1.0582e-05
9:74165933 A C 1.750304 4.8584e-06
9:74172458 C T 0.229072 -9.2872e-05
9:74177112 C A 0.484604 -1.9885e-04
9:74181825 T C 0.056784 -6.8259e-06
9:74181849 A C 0.095996 3.0977e-05
9:74188049 C G 0.050014 -3.1169e-05
9:74190751 A G 0.119139 2.3609e-06
9:74191874 C T 0.036846 3.4509e-05
9:74193798 A G 0.049774 -3.3511e-05
9:74195202 A G 0.058219 3.0248e-05
9:74197652 C T 0.070498 -4.0895e-05
9:74200674 A G 0.285720 8.6860e-05
9:74205358 C A 0.035843 -4.9831e-05
9:74208282 A G 0.927308 5.0051e-05
9:74208698 C T 0.070475 6.5830e-05
9:74229330 C T 0.345361 9.1316e-05
9:74234361 A G 0.120716 9.8210e-05
9:74244239 T G 1.898710 3.9078e-05
9:74244432 G A 1.028423 -1.6430e-05
9:74244908 A G 0.026726 4.8077e-05
9:74245980 G C 0.627553 -2.0141e-06
9:74248695 C T 0.336442 -3.1257e-07
9:74251194 T C 0.188237 2.3554e-06
9:74251989 C T 1.436628 7.1777e-06
9:74252181 C T 0.110369 1.5844e-05
9:74253040 G A 0.224564 8.6108e-05
9:74253720 A G 0.057430 3.1176e-05
9:74254313 T C 1.266272 8.3738e-05
9:74257162 C A 0.972278 4.5213e-06
9:74261572 C T 0.202960 2.0687e-04
9:74266074 C G 1.418371 3.0867e-05
9:74266403 C G 1.367990 1.7729e-05
9:74268661 G C 0.175352 5.9911e-05
9:74272001 G A 0.840095 -2.1735e-05
9:74277771 T C 0.104046 1.6215e-04
9:74279313 G A 0.111446 5.1256e-05
9:74293038 C T 0.031552 -1.1526e-04
9:74294205 G A 1.486912 -3.2296e-06
9:74294749 T C 1.213282 -4.9579e-06
9:74294989 T C 0.128311 -3.1591e-05
9:74299527 C G 0.025158 2.9050e-05
9:74305020 T C 0.060686 1.0735e-04
9:74305098 T C 0.028705 -1.2379e-05
9:74306442 C T 0.297889 -6.0801e-06
9:74307114 T C 1.496347 2.1379e-05
9:74311310 T G 1.695510 5.2656e-05
9:74312007 T G 0.107652 -5.0356e-06
9:74312137 C A 0.381804 1.9002e-05
9:74314560 A G 0.055749 3.7651e-05
9:74318137 C T 0.253610 2.5081e-04
9:74319677 C T 0.040582 -8.5823e-05
9:74319791 C A 0.041523 -9.5156e-05
9:74323973 C T 0.033519 1.5628e-05
9:74332784 G T 0.171691 -5.0221e-06
9:74332970 A G 0.344257 -1.5584e-05
9:74337483 G A 0.044298 -4.4494e-05
9:74348424 T C 0.159798 8.0745e-05
9:74350032 G T 0.172554 3.8959e-05
9:74356491 A G 0.274506 -1.5359e-04
9:74360096 T C 0.433837 -4.0088e-05
9:74360234 T C 0.160489 6.3747e-05
9:74360395 C T 0.129152 1.5393e-05
9:74361038 T C 0.162703 5.5121e-05
9:74363406 G A 1.232256 1.2886e-05
9:74363668 G A 0.075149 2.8938e-05
9:74367264 G A 0.038777 -4.9374e-05
9:74369299 G A 0.309203 -1.2623e-04
9:74377528 T C 0.190665 2.8528e-05
9:74378277 T C 0.517957 -2.8078e-05
9:74379485 T C 1.151239 5.3485e-06
9:74380529 T C 0.181269 2.6988e-05
9:74385342 G A 1.152722 2.0399e-05
9:74390503 A G 1.705815 -1.3651e-04
9:74391203 C T 0.039741 2.4902e-05
9:74393843 G A 1.603327 -3.1864e-05
9:74396144 A G 0.323916 -9.6108e-05
9:74406016 T C 0.039884 5.8006e-07
9:74414358 A C 0.379016 -4.1943e-05
9:74418469 A G 0.022026 3.3463e-05
9:74418862 A C 0.076515 -3.6351e-05
9:74420212 A G 0.039848 -3.1375e-05
9:74428234 C T 0.241909 9.4317e-05
9:74428925 A G 0.233266 6.7596e-05
9:74432007 T G 0.232370 8.8146e-05
9:74435300 G T 0.044749 2.0200e-06
9:74436919 A G 0.267583 5.1286e-05
9:74463295 G A 1.722784 -9.7566e-05
9:74463436 G T 0.021915 3.3306e-05
9:74469605 C T 0.451328 1.1044e-04
9:74475255 C T 0.041948 6.9718e-05
9:74494860 C T 0.057116 7.1213e-05
9:74516918 A G 1.735468 -8.6637e-05
9:74517290 C T 0.106019 -4.4338e-05
9:74528988 G A 0.051783 -8.7124e-07
9:74532755 T C 0.169071 5.6636e-05
9:74534600 C T 0.130070 -2.3263e-05
9:74556808 G A 0.099956 3.4775e-05
9:74569889 G C 0.036628 -1.5602e-06
9:74571653 A G 0.475805 5.3778e-05
9:74575181 C T 0.400344 -3.8308e-05
9:74585302 T A 0.042711 -1.9009e-04
9:74597138 A G 0.164521 -1.9857e-05
9:74599715 T C 1.227732 -1.1664e-04
9:74600453 T C 0.054334 3.0952e-05
9:74600822 C T 0.478414 9.2863e-05
9:74602989 G C 1.867677 3.9830e-05
9:74605378 C T 1.371009 -1.0796e-05
9:74606337 A G 0.086606 6.2646e-06
9:74606668 A G 0.143926 1.5062e-04
9:74609972 G A 0.943605 2.2498e-06
9:74612556 C T 0.209572 3.4151e-05
9:74616177 G T 1.236992 3.4285e-05
9:74621459 T C 0.125244 -1.3078e-04
9:74623925 A G 0.093039 7.3917e-05
9:74627529 T G 1.240750 -1.1002e-05
9:74634525 A G 0.061906 -6.5347e-06
9:74638065 T G 0.220708 -2.2413e-05
9:74643648 C A 1.688869 -5.0224e-05
9:74645450 T C 0.130330 -1.6298e-04
9:74650880 C T 0.317973 -6.8184e-05
9:74654893 T C 0.074393 5.4233e-05
9:74656309 A G 0.397770 -3.5609e-05
9:74659110 G T 0.368669 -2.4528e-05
9:74665248 G A 0.190432 -1.9685e-05
9:74666153 A G 0.034879 5.3054e-05
9:74666396 T C 1.231406 7.5781e-06
9:74668112 C A 1.438829 -3.6070e-06
9:74672750 T C 0.056687 -4.7280e-06
9:74679274 T A 0.027345 6.1175e-05
9:74682622 A G 1.538435 3.6001e-05
9:74723330 G A 1.591113 3.5904e-05
9:74726786 C T 1.485354 3.5301e-05
9:74733832 A C 1.163102 5.4077e-05
9:74753605 G A 0.318493 -2.0740e-05
9:74755361 T C 0.104679 -3.3176e-06
9:74763496 A G 0.065282 1.7813e-04
9:74779023 A G 0.309255 -4.8232e-05
9:74781162 C A 0.082673 -6.5269e-06
9:74782982 A G 0.888327 9.4616e-05
9:74786219 G A 0.024528 -5.6921e-05
9:74791868 A C 1.538831 2.5195e-05
9:74799298 G T 0.267418 -1.4612e-05
9:74819084 G A 0.174196 -1.4755e-04
9:74825707 C T 0.497506 -5.0262e-05
9:74840668 A G 0.043331 3.4638e-05
9:74844620 C T 0.051854 3.5881e-06
9:74846918 A G 0.057255 -4.1356e-05
9:74856517 T C 0.056898 3.7291e-05
9:74857550 C T 0.312790 -5.5110e-05
9:74865703 T C 0.059316 -3.6037e-05
9:74875301 G A 0.630396 -1.9189e-05
9:74877025 C T 0.136808 -1.0691e-05
9:74878505 C A 0.548422 5.0001e-06
9:74882794 T C 0.026203 -8.3412e-05
9:74887703 C A 0.680264 2.9880e-04
9:74891406 C T 0.611165 -9.9931e-06
9:74897034 G A 1.389390 -8.6304e-05
9:74901813 G A 0.199451 4.8814e-07
9:74907597 C T 0.718126 1.8513e-05
9:74915571 G A 0.521943 2.0385e-06
9:74920963 T C 0.124621 2.8920e-04
9:74921042 C T 0.180957 -1.0922e-04
9:74933220 T C 0.780000 -8.0913e-05
9:74937130 T A 0.075074 -1.5796e-05
9:74937545 T C 0.069647 -7.0438e-06
9:74944437 T C 0.417430 -5.1504e-05
9:74944870 C T 0.974394 5.2484e-05
9:74946502 A C 0.055110 8.1981e-05
9:74949664 A G 0.075727 1.3535e-04
9:74950900 C A 1.852364 1.8892e-05
9:74951283 G A 0.104753 3.4940e-05
9:74964392 T G 0.325049 2.0512e-06
9:74968845 T G 0.259702 -3.0121e-05
9:74969864 C T 0.858385 8.4587e-06
9:74974923 A G 0.128752 -7.0455e-05
9:74984701 C T 0.024489 2.9235e-05
9:74992162 C T 1.048913 1.0285e-05
9:75003498 A G 0.162378 4.2841e-05
9:75005186 G A 0.983427 3.3113e-05
9:75005747 A G 0.097113 4.3012e-05
9:75009763 T G 0.066963 -4.8103e-05
9:75015851 T C 0.043623 -1.8016e-05
9:75019400 C T 0.042071 -1.4052e-05
9:75022265 T C 0.109810 1.0121e-04
9:75023225 C T 0.041146 1.0103e-04
9:75038698 T C 0.033551 -5.0492e-05
9:75089840 G T 0.158419 1.8881e-05
9:75120545 C T 0.105549 -7.9335e-05
9:75123453 T G 1.463799 -1.0563e-05
9:75124440 A G 0.046966 4.5874e-05
9:75127530 G A 1.034314 -2.3715e-05
9:75127848 A G 1.084724 -4.5008e-05
9:75139319 C G 0.042711 -2.2928e-05
9:75144865 G C 0.267278 6.0942e-05
9:75149351 T C 0.089041 1.5344e-04
9:75155897 G A 0.141414 2.2970e-05
9:75161662 T C 0.020107 1.2408e-05
9:75162953 G A 0.028530 -6.0115e-05
9:75169664 A G 0.027170 -1.5436e-05
9:75175048 G T 0.551431 -3.7670e-06
9:75180214 T C 0.900670 -3.5614e-05
9:75182130 G A 0.036976 1.5889e-05
9:75186610 T C 0.956319 -6.5710e-05
9:75189928 T C 0.058959 1.8188e-04
9:75200657 G A 0.952060 -9.1666e-05
9:75201414 G A 0.044561 -5.7344e-05
9:75210309 T C 0.032389 -2.9536e-05
9:75213532 T G 0.054240 -1.3625e-06
9:75238606 T C 0.949405 -5.6268e-05
9:75239610 C T 0.035453 2.7065e-05
9:75252325 T C 0.035048 6.6688e-06
9:75260299 G A 0.174975 9.5473e-06
9:75275815 A G 0.910518 -3.3142e-05
9:75293141 A G 0.103056 -1.4250e-05
9:75328597 C G 0.131388 4.5131e-05
9:75355093 T C 0.024054 6.6568e-05
9:75357515 A G 0.226378 -1.3952e-05
9:75357642 G A 0.312657 -2.5657e-05
9:75361736 G T 0.028832 -4.8550e-06
9:75362389 T G 0.105331 2.9817e-05
9:75364207 G T 0.046057 -1.9847e-06
9:75364449 T C 0.068888 -2.3910e-06
9:75377088 T C 0.047920 2.3918e-05
9:75382598 T C 0.123631 4.7097e-05
9:75407159 C T 0.041549 6.6965e-05
9:75414490 A G 1.456132 -6.5920e-06
9:75424715 A G 0.030273 -7.2054e-06
9:75424807 A G 0.071241 1.0736e-05
9:75425193 C T 0.261520 -4.8600e-05
9:75428769 C G 0.036570 1.3346e-05
9:75436612 T C 0.043539 2.4751e-05
9:75449433 G A 0.349613 -5.4831e-05
9:75473547 A G 0.064136 1.8069e-04
9:75488122 A G 0.115867 6.4515e-06
9:75491551 T C 0.030075 -3.1736e-06
9:75496572 C T 0.027683 7.9725e-05
9:75496838 T C 0.054402 1.4438e-05
9:75497993 C A 0.047911 1.7407e-05
9:75507609 C G 0.119035 -4.8433e-05
9:75509710 T C 0.021214 1.7996e-06
9:75510376 G A 0.444230 -1.7725e-05
9:75519251 G C 1.025353 5.0317e-05
9:75520459 T C 0.073682 4.9095e-06
9:75535038 G A 0.072731 5.3047e-05
9:75541227 A G 0.049219 -2.8008e-05
9:75545882 A G 1.041805 5.0860e-05
9:75547612 C T 0.542138 -1.8694e-05
9:75552675 C T 0.062604 -2.9002e-05
9:75555531 C T 0.038913 2.0779e-05
9:75558434 T C 0.084084 -2.0125e-05
9:75559379 A C 0.023957 2.4216e-05
9:75564954 T C 0.094646 -1.0031e-04
9:75565478 T C 0.025898 -5.6345e-05
9:75568803 G A 1.937467 -2.4543e-05
9:75579129 A G 0.035505 1.6503e-05
9:75591705 A C 0.093939 -5.3310e-06
9:75592459 A G 0.174174 6.7613e-06
9:75597909 T C 0.064220 -3.0500e-05
9:75602903 G A 1.782314 1.6396e-05
9:75612182 T G 0.607300 -5.0316e-05
9:75622753 G A 0.394437 -2.0745e-06
9:75637712 G T 1.909090 -3.0887e-05
9:75638882 G A 0.298346 2.0657e-05
9:75644991 T C 0.050030 3.3447e-06
9:75653514 C T 0.053617 -4.8676e-05
9:75653878 G T 0.028673 -8.6137e-06
9:75656478 G A 0.066882 2.6024e-06
9:75659371 A G 0.021539 -1.5362e-05
9:75667697 C T 1.232045 1.1481e-04
9:75667840 T C 0.050932 5.2925e-05
9:75680433 G T 0.067353 -4.7622e-05
9:75693265 T C 0.110037 6.8443e-06
9:75711451 T C 0.083614 -5.5861e-05
9:75711756 T C 0.028365 -1.5789e-05
9:75715402 A C 0.897597 -5.8690e-06
9:75719701 G A 0.916451 -1.6617e-05
9:75721449 G A 1.906370 4.9121e-05
9:75721534 A C 0.049777 2.2994e-04
9:75725370 T C 0.084250 6.0376e-05
9:75732204 C T 1.137263 -3.4860e-05
9:75734316 G A 0.067366 -7.1114e-06
9:75734464 A G 0.121372 6.2719e-05
9:75734495 G T 1.351745 -2.6368e-05
9:75736589 G T 0.039715 -3.7081e-05
9:75744535 G T 0.118301 2.6634e-05
9:75747337 C G 0.101414 -6.7317e-05
9:75764565 C A 0.077746 -3.8081e-06
9:75764783 A G 0.062091 -9.8303e-05
9:75765972 G A 0.139762 1.0612e-05
9:75768836 G T 0.070086 -7.2158e-06
9:75772274 C T 0.054938 4.3100e-05
9:75774574 T G 0.101462 -5.4972e-06
9:75780532 T C 0.047657 -2.1108e-05
9:75780699 A G 0.039368 4.6874e-05
9:75781246 C T 0.142170 -8.8837e-06
9:75782131 G A 1.102215 -4.7088e-05
9:75788068 G C 0.126084 -2.5854e-05
9:75788108 T C 0.036862 -1.0919e-05
9:75789579 A G 0.199578 -5.3605e-05
9:75789730 G T 1.925419 -1.2296e-05
9:75790957 A G 0.028004 -5.4593e-05
9:75791507 G A 0.043295 5.2357e-06
9:75792846 A G 0.235096 6.1874e-05
9:75792902 G A 0.027758 -6.2632e-05
9:75797007 G T 1.384070 -1.3271e-05
9:75810296 A G 0.710950 4.5204e-06
9:75817532 C A 0.077885 -1.1409e-05
9:75819503 C T 0.599030 1.0910e-05
9:75820496 T C 0.379944 2.6354e-04
9:75823157 C A 0.358367 -4.3989e-05
9:75825717 A G 0.079618 6.9693e-05
9:75827722 A G 0.060537 -7.3159e-06
9:75830689 C T 1.333556 -8.4243e-06
9:75836057 C A 1.877599 2.6211e-05
9:75851966 A G 0.113390 -1.5690e-04
9:75863247 T G 0.122053 1.5459e-04
9:75932591 T A 0.168059 -6.6386e-05
9:75939316 C T 0.026904 -6.7208e-05
9:75941235 G A 0.106873 -8.0408e-05
9:75950325 T C 0.028345 2.7470e-05
9:75961089 G A 0.059310 2.6511e-05
9:75961343 G A 0.030192 -5.4531e-05
9:75972670 T C 0.130151 -7.0698e-05
9:75974387 C A 0.215304 -5.0552e-05
9:75989885 T G 0.200500 1.2445e-05
9:76031133 G A 0.030192 7.0790e-05
9:76038127 G A 0.028868 -3.7147e-06
9:76040600 A G 0.024651 2.0045e-04
9:76048989 A G 0.046736 3.0111e-05
9:76054389 T G 0.054013 -2.1360e-05
9:76065306 T C 0.038203 -5.3838e-05
9:76065504 A G 1.514549 8.6558e-05
9:76072029 T C 0.127146 -9.2370e-05
9:76094036 G A 0.053824 -3.3832e-05
9:76136304 C T 0.091199 8.5256e-06
9:76157130 A C 0.380590 5.4290e-04
9:76157700 A G 0.160343 -4.3388e-05
9:76158682 A G 0.325448 -5.1214e-05
9:76161967 G A 1.858096 -1.4244e-05
9:76165853 C A 1.915688 -5.8131e-05
9:76169871 T C 0.025985 2.6990e-05
9:76173814 A G 0.049475 -1.4218e-05
9:76174850 A C 0.098119 -2.9873e-05
9:76175870 C A 0.029179 4.2492e-05
9:76180176 T C 0.099388 9.2596e-06
9:76181411 T C 0.352463 -8.3027e-05
9:76184436 G A 0.667667 -9.3929e-05
9:76191829 G A 1.259199 2.1465e-05
9:76193871 A G 0.064169 3.7763e-05
9:76198452 T G 0.177497 3.0836e-05
9:76203946 A G 1.364654 2.6646e-04
9:76205179 G A 0.059443 8.6482e-06
9:76206242 C T 0.042133 2.4564e-05
9:76207300 A G 1.315380 -1.4568e-05
9:76212949 A G 0.252698 -6.2588e-05
9:76213602 A G 0.112884 1.0428e-04
9:76214796 T C 0.123257 1.7007e-05
9:76221425 C T 0.876051 1.4580e-05
9:76223235 G A 0.074097 -4.5824e-05
9:76225566 C T 0.064405 -1.6252e-05
9:76237655 A C 0.291024 -2.0659e-05
9:76244146 G A 0.166462 -2.0437e-05
9:76246845 T G 1.208527 6.3009e-06
9:76249347 C T 0.060848 -2.0804e-05
9:76257433 A G 0.054155 -1.1359e-04
9:76262365 C T 0.064279 -3.3835e-05
9:76264026 T C 0.056035 2.8708e-06
9:76264162 T C 1.309534 -2.5427e-06
9:76272477 T C 0.027381 4.0527e-05
9:76275095 G T 1.705711 -5.0758e-05
9:76282903 A G 1.074286 -9.4327e-06
9:76286558 A G 0.029075 -9.5669e-05
9:76300505 T C 0.086782 9.2876e-06
9:76304280 T C 0.295983 -3.8539e-05
9:76312641 G A 0.078966 2.8966e-05
9:76315155 T C 0.782363 -1.8870e-05
9:76322005 T C 0.052623 4.1175e-05
9:76326775 C T 0.099638 -5.9126e-06
9:76334381 A C 0.027641 4.4781e-05
9:76346728 C T 1.024710 2.5380e-06
9:76356556 T C 0.054493 1.6837e-06
9:76360173 C T 0.067181 4.8633e-05
9:76365851 A G 0.112394 1.3916e-04
9:76370011 T C 0.026106 3.1852e-05
9:76371779 T C 0.059994 -6.5290e-05
9:76375544 G T 1.671913 -6.3722e-05
9:76378015 T C 1.894432 -5.8027e-05
9:76389514 G A 0.341486 -5.8377e-05
9:76407717 A G 0.067022 -8.4888e-06
9:76410829 G A 0.083510 5.8653e-06
9:76412646 C A 0.402850 -2.1811e-05
9:76423511 C G 0.156117 2.3847e-05
9:76431081 A G 0.102614 -2.8082e-05
9:76436193 C T 0.371687 -2.3453e-06
9:76437270 T A 0.114614 -2.3848e-05
9:76437610 G C 0.129389 3.6623e-05
9:76476521 C T 0.042808 -2.1296e-05
9:76478242 G A 0.029858 -6.0854e-06
9:76478327 G A 1.973051 -8.3216e-06
9:76480905 G A 0.121914 1.1105e-05
9:76495498 T C 0.034928 2.5585e-05
9:76508081 A G 0.047463 -1.7575e-05
9:76515768 C T 0.097807 -1.4291e-05
9:76531239 C A 1.402457 1.2388e-05
9:76534484 A G 1.751262 2.3098e-05
9:76539678 A G 0.206021 -1.1019e-04
9:76539750 C A 0.043253 -3.7409e-05
9:76578275 C T 1.753135 2.8490e-05
9:76580129 A G 0.037774 -1.9204e-06
9:76581602 A C 1.901949 -1.5548e-05
9:76584952 T C 0.055603 -9.6070e-05
9:76585568 T C 0.081348 -4.1214e-05
9:76588266 C T 0.055807 2.6177e-05
9:76593011 T C 0.848527 -1.6611e-05
9:76610956 A G 0.051474 3.2273e-05
9:76617393 T C 0.325565 1.4889e-05
9:76641816 C A 0.032811 5.6657e-05
9:76643842 C G 0.032646 3.9360e-05
9:76650065 T C 0.146689 -3.9285e-05
9:76655311 G A 0.029127 -1.4045e-04
9:76656163 G A 0.819939 -3.5396e-05
9:76673457 T C 0.098551 1.4521e-05
9:76677448 T C 0.781733 -2.4400e-05
9:76682624 A C 0.240312 3.1400e-06
9:76683077 A C 0.083994 -2.5427e-05
9:76686633 A G 0.028063 -1.1287e-05
9:76710284 C A 1.285425 2.4727e-05
9:76710503 G C 0.436752 2.7956e-05
9:76731402 G A 0.598974 9.4788e-06
9:76731893 T C 0.035164 -3.9451e-04
9:76733681 A G 1.862133 -5.8321e-05
9:76735256 A C 0.197351 -2.4681e-05
9:76740860 T G 1.927480 2.4625e-05
9:76741416 C G 0.455824 -2.6489e-05
9:76741527 T C 0.120810 -9.7846e-08
9:76743501 A G 0.881322 -1.0728e-04
9:76750251 C G 1.714591 -4.7547e-05
9:76757979 C A 0.026359 -7.0167e-06
9:76764444 A G 0.170512 -6.5344e-05
9:76773943 T C 0.040491 1.6916e-05
9:76786844 T G 0.756552 9.2951e-05
9:76787325 C G 1.511216 -2.4172e-05
9:76787591 G A 0.545309 -2.5467e-06
9:76791267 C T 0.098168 -3.1997e-05
9:76792162 G A 0.035294 8.5203e-06
9:76793935 A T 0.034619 -3.5870e-05
9:76800204 A G 0.024794 7.0868e-05
9:76807591 T C 0.034992 2.5221e-05
9:76810551 T C 0.577199 -4.0140e-05
9:76826099 G T 1.351278 -3.3696e-05
9:76829533 C T 0.093997 9.0346e-05
9:76831095 T G 0.050893 -8.9740e-05
9:76850827 T C 1.636090 -1.6136e-05
9:76864766 C T 0.112498 2.7077e-05
9:76866724 A G 0.086577 -1.7332e-05
9:76872516 A G 1.348104 -2.2216e-05
9:76872851 C T 0.065175 -1.3705e-04
9:76885662 A G 0.251932 -1.4196e-05
9:76887044 T C 0.065373 1.8445e-05
9:76891412 T C 1.646856 -1.8322e-05
9:76891671 C A 1.362340 -3.9515e-05
9:76905350 A C 0.941356 -2.9415e-05
9:76916085 A G 0.182716 -6.8197e-05
9:76919537 C T 1.505461 -2.4910e-05
9:76931887 T C 0.029377 1.3948e-05
9:76932068 C T 0.042344 -2.8269e-05
9:76932161 A G 1.322813 6.2759e-06
9:76944949 T C 1.436349 -6.4585e-05
9:76952405 A C 0.022039 6.0340e-05
9:76954116 G A 1.197046 3.3933e-05
9:76963194 A G 0.037540 1.0741e-04
9:76967832 C T 0.683640 -4.9060e-06
9:76969012 G A 0.104137 -6.4011e-06
9:76970791 T C 0.249559 1.1440e-05
9:76974920 A G 0.294117 -4.3982e-06
9:76976022 T C 0.108850 1.6961e-05
9:76976548 A G 0.064655 2.4100e-05
9:76993290 T C 0.033269 5.2541e-06
9:76997098 T G 0.302546 -6.1740e-06
9:77004884 T C 0.658940 6.8642e-05
9:77008554 A G 0.117444 -3.7755e-05
9:77008640 A G 0.734705 -4.4161e-05
9:77011032 T C 0.064188 -1.8434e-05
9:77014515 C T 0.087038 -1.4714e-05
9:77023527 T C 0.544663 4.9665e-05
9:77032334 A G 0.065337 5.2672e-05
9:77033167 T G 0.023126 4.3018e-05
9:77051627 T G 0.236505 -8.9134e-06
9:77061133 A G 0.065129 4.8831e-05
9:77070667 C T 0.407335 3.8735e-05
9:77071074 T C 0.070949 -2.2794e-05
9:77088493 G A 0.031010 -4.6151e-05
9:77091013 A G 0.058631 -2.3349e-05
9:77098941 T C 0.130444 2.9346e-05
9:77105088 G A 0.031101 -4.2747e-05
9:77123509 T G 0.068933 -3.6927e-05
9:77131418 C T 0.666298 2.1376e-05
9:77146468 A G 1.093078 -1.0469e-06
9:77149837 G A 0.450605 -2.6971e-05
9:77166027 T C 0.021123 2.4526e-05
9:77168184 T C 0.097668 3.1787e-05
9:77182887 C A 0.027673 -2.0804e-06
9:77183272 C A 0.266126 4.8135e-06
9:77197161 A G 0.350359 -2.9191e-05
9:77205453 C A 1.970376 2.2415e-05
9:77219395 C T 0.345303 -3.5661e-05
9:77222283 C T 0.061669 -8.7405e-05
9:77229911 T C 0.050841 2.6787e-05
9:77231137 A G 0.033415 1.2953e-05
9:77232494 G A 0.110599 -1.1578e-05
9:77237185 A G 0.169701 3.0125e-06
9:77240837 G T 0.682673 1.7396e-04
9:77246604 A G 0.063760 -2.4325e-05
9:77255110 C T 1.883224 7.8366e-06
9:77255804 A G 0.038647 -3.5458e-05
9:77257346 A G 0.338555 -1.3004e-05
9:77260497 T A 0.056791 3.2954e-06
9:77264546 C T 0.570188 -2.7855e-05
9:77265374 A G 0.062351 -6.1725e-05
9:77272435 T C 0.154543 -3.4101e-05
9:77273296 A C 0.482676 5.9846e-05
9:77275913 T G 1.222675 -1.3744e-05
9:77278251 G A 0.361759 1.3299e-05
9:77282470 G A 0.048044 2.5085e-05
9:77289969 A G 0.120343 -5.5815e-05
9:77296659 T G 0.127730 2.4543e-05
9:77298426 G A 0.314023 4.0166e-05
9:77305469 A G 1.758893 6.1586e-05
9:77305695 C A 0.189812 -3.6336e-05
9:77305776 C T 1.571710 1.0118e-04
9:77307809 G A 0.052175 -1.4929e-05
9:77308590 A G 0.077434 3.4905e-05
9:77308779 G C 0.036038 4.8383e-05
9:77312303 G T 0.410351 -3.0541e-05
9:77315134 T C 1.888382 6.9942e-05
9:77317844 A G 1.553716 1.5769e-04
9:77326662 G A 1.780376 1.1892e-04
9:77327153 T C 0.267839 -2.7972e-05
9:77327939 C T 0.348766 2.2543e-05
9:77328579 C T 0.021880 1.1891e-04
9:77329006 A C 0.038839 -3.9417e-05
9:77333181 G A 0.179448 -8.6182e-05
9:77334247 C T 0.048728 -3.0851e-05
9:77339291 T C 0.102118 5.8010e-05
9:77350919 A G 0.060569 -4.0370e-05
9:77352340 C T 0.040919 4.4169e-06
9:77352798 G A 0.339808 -2.9691e-05
9:77353954 T C 0.136877 1.4150e-05
9:77357968 T C 0.173797 -4.2711e-06
9:77358745 C T 1.192837 -6.6998e-06
9:77359479 A G 0.133644 1.5746e-05
9:77376647 C T 0.311677 -5.7346e-06
9:77377410 T C 0.171022 -6.4298e-06
9:77381207 G A 0.089054 -4.8688e-05
9:77394255 C T 0.096626 3.6167e-05
9:77397519 C T 0.810675 -2.3261e-05
9:77398791 T G 0.458784 -6.3678e-05
9:77399607 G A 0.156504 1.9501e-04
9:77402490 A C 0.026700 1.0801e-04
9:77406129 T C 0.453032 -4.3194e-05
9:77408193 G A 0.531872 2.1145e-05
9:77415749 G T 0.498535 8.6104e-06
9:77417406 T C 0.747218 -3.2318e-05
9:77422605 T C 0.180500 5.5621e-05
9:77427075 A G 0.053870 2.5721e-05
9:77428171 G A 0.024207 -9.8207e-05
9:77430116 G T 0.021682 -6.6340e-05
9:77443424 G A 0.242399 3.0934e-05
9:77455891 A C 0.055496 -3.8406e-05
9:77464838 T G 0.424983 3.4603e-06
9:77466210 C T 0.077181 -5.2497e-05
9:77477289 T G 0.731716 -5.9454e-05
9:77484441 C G 0.058966 1.8688e-05
9:77492053 A G 0.113140 -1.7972e-05
9:77493083 C T 0.128094 4.7242e-05
9:77499796 C T 0.167802 1.2628e-04
9:77500446 T C 0.190029 3.3476e-05
9:77502322 T C 1.566202 -2.6973e-07
9:77523564 A G 1.186413 -5.6229e-05
9:77534116 C T 1.900151 6.4746e-05
9:77535512 G A 0.137091 9.3472e-05
9:77535672 T C 0.440507 -8.6703e-05
9:77536753 C T 1.052578 -2.0194e-05
9:77542666 G A 0.057524 1.4784e-04
9:77543415 A G 0.024058 -3.7493e-05
9:77543548 C T 0.454772 -1.0027e-05
9:77544784 A G 0.274376 -9.4313e-05
9:77549758 G T 0.704958 -2.6998e-05
9:77552320 A G 0.340509 -1.6456e-05
9:77558217 A C 0.039345 3.3090e-05
9:77568473 A G 0.058647 -4.4511e-05
9:77569741 G A 0.033191 3.3565e-05
9:77588894 A T 0.048599 1.9929e-06
9:77590349 T C 0.033185 4.7771e-06
9:77608459 G C 0.076226 1.8688e-05
9:77613369 T C 0.024392 -3.9902e-05
9:77615240 A G 0.779221 2.5944e-05
9:77632008 A G 0.107944 1.1802e-04
9:77634967 A C 0.941784 2.3855e-05
9:77646043 C G 0.082955 1.3631e-04
9:77659110 A C 0.039004 2.4132e-05
9:77664646 A G 0.030007 -5.2497e-05
9:77667898 T C 0.106753 -8.3584e-06
9:77672075 A G 0.365157 2.1641e-05
9:77681179 T C 1.568776 -1.9242e-05
9:77681193 C A 0.386722 1.9264e-05
9:77681626 A C 0.035982 -9.1276e-05
9:77682907 T C 1.183635 -3.0348e-05
9:77684690 C A 1.072539 2.3772e-05
9:77686766 A G 0.256463 -3.9552e-05
9:77687103 C T 0.305867 1.4132e-05
9:77694171 C G 0.256690 6.7878e-06
9:77697526 C A 0.119470 -4.6360e-06
9:77698356 T C 0.037050 -4.2231e-06
9:77705927 G A 0.925734 -8.4147e-05
9:77706531 C T 0.229247 -3.4235e-05
9:77706781 G A 0.238985 1.6646e-05
9:77738886 A G 0.078015 -3.8625e-05
9:77739769 T G 0.470634 1.6600e-04
9:77744216 G A 0.091381 3.1688e-05
9:77744966 T G 0.058479 -1.4146e-05
9:77747127 A G 0.025197 1.1564e-04
9:77750789 A G 0.261945 -1.1441e-06
9:77755469 T C 0.799922 -8.0175e-05
9:77757392 T C 0.076314 -5.6477e-06
9:77760052 C T 0.074130 -4.1583e-05
9:77761046 C T 1.541885 -4.7569e-05
9:77761642 C T 0.217491 -1.6511e-06
9:77762831 G A 0.632393 -7.4695e-05
9:77765687 T C 0.560892 2.1619e-07
9:77767571 C T 0.712137 1.4231e-05
9:77768122 A G 1.799124 5.6568e-05
9:77769012 C A 0.051140 -3.4040e-05
9:77771956 G A 0.229134 -2.4174e-05
9:77776101 C T 0.246645 2.4722e-05
9:77784215 T C 0.142359 3.4595e-05
9:77790225 T C 0.040195 1.5024e-05
9:77791461 C A 0.833535 -5.6644e-06
9:77792863 C A 0.257239 6.2961e-06
9:77793405 C G 0.760674 -3.8758e-05
9:77796061 G A 0.187867 1.9632e-06
9:77809075 G A 0.165420 6.9155e-05
9:77811871 A C 0.373875 1.8951e-05
9:77812077 G A 0.060965 -9.4177e-06
9:77812501 C T 1.507701 -1.2864e-04
9:77825019 A C 0.527970 1.0112e-04
9:77825244 A G 0.058670 4.4858e-06
9:77829582 T C 0.251179 -4.8656e-05
9:77829948 C T 0.779354 3.0502e-05
9:77835859 C A 0.064753 -3.7728e-05
9:77845036 A G 0.024220 -1.9126e-05
9:77846517 T C 0.623210 -1.3350e-05
9:77850010 T C 1.011961 -2.8059e-05
9:77854385 A G 1.621419 2.0145e-06
9:77854660 C T 1.176124 -5.9080e-05
9:77855652 G T 0.157925 -1.1940e-05
9:77857783 C T 0.633720 -3.2624e-05
9:77867741 G C 0.041536 -5.2856e-05
9:77895578 G A 0.213025 -8.8563e-05
9:77897261 C T 0.070387 1.6510e-04
9:77913968 G C 0.248621 7.2050e-05
9:77933017 C G 0.062331 -3.3259e-05
9:77933300 C T 0.858118 -1.5977e-05
9:77943087 G A 0.078894 -4.6495e-05
9:77944085 T C 0.028498 5.7565e-05
9:77966072 T C 0.109301 -4.7358e-05
9:77972629 C T 0.028478 5.5406e-05
9:77974778 T C 0.232409 -4.7739e-05
9:77979498 G A 0.031276 5.1378e-05
9:77983019 A G 0.322508 -1.2702e-04
9:77983063 C G 0.268427 6.4494e-06
9:77987064 C T 0.138042 -1.3581e-04
9:77987260 A C 0.047070 -5.3224e-06
9:77989272 G A 0.030228 -4.8407e-05
9:77991343 G A 0.267960 4.9968e-06
9:77995132 C T 0.260300 2.5263e-05
9:77996696 T C 0.031367 6.0101e-05
9:78013008 A G 0.078216 -4.7325e-06
9:78023258 G T 0.623038 -2.3600e-05
9:78027832 T C 0.088375 -1.6419e-04
9:78029345 C T 0.216407 -1.2990e-04
9:78030618 A C 0.041549 -5.7715e-05
9:78041901 C T 0.040789 -1.4103e-05
9:78045116 G A 0.393291 4.5405e-05
9:78046139 C T 0.019926 6.2187e-05
9:78050363 T C 1.687022 -8.1059e-05
9:78053246 G A 0.031507 3.0407e-05
9:78056033 A G 0.034752 1.9998e-05
9:78056077 G T 0.118541 -7.1195e-05
9:78056188 C T 0.048868 3.0281e-05
9:78056718 C T 0.199182 9.7396e-06
9:78057385 A G 1.217170 1.5093e-05
9:78058008 A G 0.099145 -6.0264e-05
9:78061074 C T 0.522037 1.3825e-05
9:78065538 A G 1.637910 1.2898e-05
9:78066372 A G 0.050715 -4.9985e-05
9:78066774 A C 1.920645 -2.9919e-05
9:78066797 T C 0.071517 -5.1934e-05
9:78068052 A C 0.355543 -1.5031e-04
9:78068222 T C 0.245002 1.0378e-04
9:78071849 G C 0.026086 -5.1689e-05
9:78076816 A G 0.786546 5.7149e-06
9:78086894 A G 0.115481 2.2061e-05
9:78088243 C T 0.810425 6.3056e-06
9:78096921 C T 0.046028 6.2096e-05
9:78099461 A G 1.317503 -3.0237e-05
9:78103065 T C 0.302251 -3.9141e-05
9:78108701 C T 0.106152 4.0028e-05
9:78108811 C T 1.147484 -1.3867e-05
9:78109025 C T 0.024703 -7.6243e-05
9:78109495 A G 0.052179 -1.3416e-05
9:78111182 G A 0.021811 -2.7946e-05
9:78118454 A G 0.058781 -4.2244e-05
9:78123492 G A 0.052825 2.4344e-05
9:78124245 G A 0.034856 6.6047e-05
9:78146849 G A 0.046538 9.3399e-05
9:78148660 A G 0.100735 -2.6472e-06
9:78160186 G A 0.340473 9.6235e-06
9:78160432 T G 0.394703 -3.4743e-05
9:78161395 C A 0.322715 1.3611e-05
9:78162179 A G 0.839579 7.1851e-06
9:78162965 A G 0.172999 8.1611e-05
9:78171186 C T 0.361006 5.4794e-05
9:78186044 C T 0.235872 6.2529e-05
9:78186155 C T 1.292647 -6.2325e-06
9:78188741 A G 0.065662 3.3232e-05
9:78191069 G A 0.287129 3.1835e-05
9:78193004 G A 0.096237 -1.9465e-04
9:78199135 G T 0.026855 4.0252e-05
9:78210520 T C 0.128357 1.0529e-04
9:78212128 T G 0.218900 9.6371e-05
9:78212385 G A 0.129622 3.6115e-06
9:78213768 C T 0.812029 -3.0498e-04
9:78214657 C T 0.105792 1.9625e-04
9:78215586 C T 0.817355 -8.5307e-05
9:78215844 G C 1.301066 1.6774e-06
9:78218093 A G 0.079287 6.0866e-05
9:78219141 T C 0.115318 2.2637e-05
9:78220433 T C 0.031484 -6.5097e-05
9:78221715 T C 0.055314 2.0143e-05
9:78226419 T C 0.691274 6.6736e-05
9:78229053 C A 0.642127 -2.3064e-05
9:78229293 G C 0.039962 4.0687e-05
9:78230032 C A 1.601808 4.0829e-05
9:78231455 G A 0.985206 5.6761e-05
9:78242522 C G 0.391869 -2.3009e-05
9:78249275 G C 0.053597 -1.0104e-04
9:78251818 T C 0.053548 -3.0186e-05
9:78253387 T C 0.286038 -3.1617e-05
9:78256549 C T 0.074409 4.1494e-05
9:78258206 C T 0.079972 -5.8791e-05
9:78262569 A G 0.068274 -6.8501e-05
9:78263565 T C 0.246327 2.8676e-05
9:78264816 G A 0.125818 6.4489e-06
9:78265898 T C 0.234739 1.6318e-04
9:78269461 T G 0.365004 2.9535e-05
9:78270691 C T 0.106272 -2.7796e-05
9:78272095 C T 1.170230 -7.9503e-05
9:78272263 A G 0.072023 7.0955e-05
9:78275028 G A 0.033006 9.8361e-05
9:78276149 T A 0.057505 5.9919e-07
9:78276675 T C 0.137828 -3.3756e-05
9:78279866 T C 0.444730 8.8888e-07
9:78281009 C T 0.202094 2.0987e-05
9:78281841 T C 0.162391 -1.6350e-05
9:78286541 G A 0.041685 5.1529e-05
9:78286685 A C 0.379438 2.5817e-05
9:78291861 T G 0.804645 -8.3480e-06
9:78299053 T G 0.085513 -3.6567e-05
9:78304647 A G 0.039095 -4.4361e-05
9:78307440 A G 0.188393 -1.8515e-05
9:78308605 T C 1.643964 -6.3528e-06
9:78311917 A G 1.467093 -4.3190e-05
9:78313939 A C 1.394505 1.7700e-06
9:78314725 C T 0.306545 -4.8576e-06
9:78325474 T C 0.129233 4.3122e-05
9:78328451 A C 0.070900 3.4205e-05
9:78328762 A G 0.202658 -1.7624e-05
9:78330608 C A 0.195206 3.0382e-05
9:78333453 G A 0.332767 1.7441e-05
9:78334062 C T 0.580532 -2.5523e-05
9:78335122 C T 0.222837 -1.2649e-05
9:78336615 A G 0.023983 -3.0913e-05
9:78340598 T A 0.085464 2.8132e-05
9:78344733 G C 0.056379 -6.1733e-05
9:78347070 G A 0.052532 -1.3865e-05
9:78347525 T C 0.118450 5.1667e-05
9:78348570 C T 0.311534 3.2378e-05
9:78362435 A G 0.046719 2.6928e-04
9:78367156 C A 0.143537 -8.8977e-05
9:78368784 C A 0.297035 3.7163e-05
9:78399612 A G 0.196027 -1.5277e-05
9:78414099 A C 0.180532 -1.7581e-05
9:78416813 A G 1.612964 -5.6820e-05
9:78418889 A G 0.089349 -4.7451e-05
9:78424849 T C 0.234613 5.2986e-05
9:78425925 A G 0.154407 9.0506e-06
9:78426314 T C 0.174203 -3.9722e-05
9:78427250 C T 0.163391 1.0669e-06
9:78453441 A G 0.164144 1.0274e-05
9:78455040 A G 0.024122 -1.2290e-05
9:78458935 C T 0.236141 1.1101e-04
9:78460404 C T 0.132774 2.8563e-05
9:78460823 T C 0.212321 2.8177e-06
9:78467797 A G 0.063782 3.0300e-05
9:78468808 C T 0.067086 -1.4294e-04
9:78473830 G A 0.030293 -5.7352e-05
9:78475435 C A 0.299411 -4.2044e-05
9:78477848 C G 0.391438 -1.1912e-04
9:78480271 A G 0.273078 3.7618e-06
9:78481635 G T 1.704585 -4.9719e-05
9:78494853 A G 0.441925 -8.3025e-06
9:78497748 T C 1.560661 4.7399e-06
9:78499574 T C 0.800175 6.3012e-06
9:78500816 A G 0.054256 3.6591e-05
9:78503246 A G 0.181954 2.9476e-05
9:78504107 G C 0.537292 -3.9353e-05
9:78504729 C T 0.636466 -5.8461e-05
9:78505075 T G 0.042409 6.8193e-05
9:78506145 A G 0.138928 9.4389e-05
9:78506187 C T 0.273503 -1.4739e-05
9:78508851 G A 0.080998 -2.9954e-05
9:78509414 T C 1.595229 3.3969e-05
9:78509529 C T 0.422104 -2.5560e-04
9:78510093 A C 0.022039 1.3229e-06
9:78513109 T C 1.050773 -7.5560e-06
9:78515195 G A 0.267434 1.5044e-05
9:78525051 G T 0.081822 -2.8995e-04
9:78527649 T C 0.027427 5.8027e-05
9:78529571 C T 0.606475 -1.0180e-05
9:78531801 A G 0.053039 -1.3913e-05
9:78532403 T C 0.048073 4.6273e-05
9:78536089 C T 1.415531 3.2750e-05
9:78536862 A G 0.070215 -1.8198e-05
9:78542257 G A 0.138506 4.1106e-05
9:78542286 A G 0.238186 1.8107e-06
9:78545919 A G 0.036771 5.0003e-05
9:78548707 G A 0.324234 1.9436e-05
9:78548817 G A 0.148282 -4.5094e-05
9:78549910 C A 0.073906 -9.7177e-06
9:78555026 G A 1.039614 3.9916e-05
9:78555624 T G 0.195287 1.0345e-05
9:78557137 C A 1.134965 1.5762e-05
9:78557301 C T 0.535111 5.4962e-05
9:78558097 A G 0.165592 5.6997e-05
9:78561308 T G 1.356286 5.1292e-05
9:78566510 A G 0.337282 1.6932e-06
9:78570960 C T 0.447515 -3.9406e-05
9:78572403 C T 1.515240 6.7754e-05
9:78574029 T C 0.270124 6.5307e-05
9:78581799 C A 1.626317 6.3543e-05
9:78596109 C T 1.527655 2.3979e-04
9:78598542 A G 0.282617 -1.7152e-04
9:78598605 G A 0.635781 1.5623e-05
9:78598961 A C 1.326614 4.7302e-05
9:78607097 A G 0.493455 8.0665e-06
9:78612090 T C 1.907623 2.5570e-05
9:78615183 T C 0.023506 -8.2601e-05
9:78615618 T C 0.908726 -6.5276e-07
9:78619412 T C 0.024259 -9.2772e-05
9:78619511 T G 0.041575 -7.6627e-05
9:78621540 T C 0.062822 1.3360e-04
9:78626324 C T 0.221987 1.1649e-05
9:78628198 C T 1.110222 -1.4252e-05
9:78633723 A G 0.059608 1.9709e-04
9:78634961 C T 0.100943 -3.1713e-05
9:78635649 T C 0.094224 5.4502e-04
9:78635836 A G 0.103783 -1.9332e-04
9:78636027 C T 0.032798 -1.2393e-05
9:78636452 A G 0.029806 -3.8078e-06
9:78638797 T C 0.028864 8.2915e-05
9:78639947 A G 0.186592 -2.3768e-05
9:78640399 G T 0.612626 4.0338e-05
9:78641526 C T 0.238400 -6.1283e-05
9:78643750 G T 0.160658 2.4955e-06
9:78644071 T C 0.242542 -5.0497e-06
9:78645762 A G 0.097184 -1.6816e-04
9:78647201 A G 0.066337 5.5054e-05
9:78650313 A T 0.027923 -1.8823e-05
9:78651290 C T 0.308372 2.3140e-05
9:78651919 G T 0.382609 -1.4743e-05
9:78652209 G A 1.771759 6.0350e-05
9:78656310 T C 0.655999 3.7625e-06
9:78657636 A G 1.958860 6.7821e-05
9:78657751 G A 0.486512 -1.5950e-05
9:78657775 A G 0.084101 -1.4413e-04
9:78657975 T C 0.533728 1.1356e-04
9:78659547 C T 1.010461 3.1371e-05
9:78663605 G A 0.318340 2.4657e-05
9:78663657 T C 0.094951 8.8461e-06
9:78665776 G T 0.800675 -4.6317e-06
9:78666399 C T 0.167611 -8.0482e-05
9:78668541 C T 0.486522 -2.1325e-05
9:78669207 T C 0.059787 9.2892e-05
9:78669572 C T 0.086133 1.8869e-05
9:78671654 G A 0.070024 -1.0632e-05
9:78672201 G A 0.073601 2.7710e-05
9:78673256 A C 0.024911 2.4974e-05
9:78681166 A C 0.039981 8.3828e-05
9:78683749 G A 1.306698 -2.9541e-05
9:78688079 G A 0.163463 -1.0516e-04
9:78697395 G T 0.363625 3.8312e-05
9:78701451 T C 0.045648 -6.4929e-05
9:78703577 T C 0.659134 -2.7075e-05
9:78705560 A G 0.073571 3.7606e-05
9:78706207 T C 0.127539 -5.2679e-04
9:78715843 A G 0.027978 8.3585e-05
9:78717171 T C 0.103111 8.2820e-05
9:78718544 T C 0.527298 -4.6815e-05
9:78721268 T G 1.219332 -1.7824e-05
9:78727251 A C 0.197598 2.6497e-05
9:78728836 C T 0.136412 1.7517e-05
9:78743514 T C 0.021169 3.0479e-04
9:78743863 G A 1.063055 -1.7544e-05
9:78745177 A G 0.312796 -1.2016e-05
9:78747147 T C 0.041192 8.7665e-05
9:78747787 T C 1.227358 4.6367e-05
9:78748382 A G 0.108148 3.5326e-05
9:78750423 C T 0.067297 -2.2952e-05
9:78750707 T C 0.459277 -4.2692e-05
9:78751632 C T 0.542829 2.1474e-05
9:78751683 G A 0.468605 -6.3491e-05
9:78752170 A G 1.660618 1.6623e-05
9:78757498 A G 0.657878 3.2214e-05
9:78762118 T C 0.976621 4.1108e-05
9:78765001 T C 0.351762 -3.4458e-05
9:78766994 T C 0.085603 1.2794e-05
9:78767690 T C 0.020617 -1.8816e-06
9:78768525 C T 0.034726 2.0113e-04
9:78770518 A G 1.368114 2.6478e-05
9:78774586 G T 0.502640 6.1644e-05
9:78778550 T C 0.400276 1.3594e-05
9:78779483 G A 0.357481 -8.8656e-06
9:78781260 T C 1.772470 1.1480e-05
9:78783530 A G 0.073169 3.7527e-05
9:78787761 T C 1.213772 4.0422e-06
9:78790376 T C 0.149327 -2.5494e-05
9:78791237 T C 0.024895 -1.9996e-05
9:78791312 C T 0.107915 -3.8544e-05
9:78793421 T G 0.051562 -2.6276e-05
9:78797500 G A 1.670728 2.6287e-05
9:78798170 T G 0.362901 2.0443e-05
9:78798348 A G 0.195706 2.0016e-05
9:78800281 A G 0.299317 -5.2948e-05
9:78801100 G A 0.118733 1.1054e-06
9:78806162 C G 0.235755 5.9387e-05
9:78808034 G A 0.412308 -3.8983e-05
9:78810344 C T 0.623139 -9.4504e-06
9:78811377 C T 0.425453 6.0086e-05
9:78811959 T C 0.022574 3.8770e-05
9:78812175 C T 0.066204 9.4805e-05
9:78814800 A G 0.146234 -2.4698e-05
9:78815413 T C 0.069816 9.1125e-05
9:78816016 C T 0.411496 4.8272e-05
9:78816252 T G 0.466405 -1.0119e-04
9:78817490 G C 1.423895 -5.4398e-05
9:78820011 A G 1.928210 1.4070e-05
9:78821235 C T 0.059981 2.6309e-05
9:78822218 G A 0.221406 -1.5274e-05
9:78822993 A G 1.968016 4.8878e-05
9:78823635 G A 0.692342 -1.8613e-05
9:78824255 A C 0.040254 3.2428e-05
9:78825890 C A 0.674763 -1.7480e-05
9:78829342 G A 0.064740 2.1049e-05
9:78830536 C T 0.112014 -9.9912e-06
9:78831375 T G 0.029890 1.5008e-05
9:78836702 G A 0.592181 -2.4645e-05
9:78837654 A C 0.193236 1.5194e-05
9:78838039 T C 0.087953 -5.3443e-05
9:78844395 T C 0.139324 1.3331e-05
9:78848208 A G 0.071692 2.4607e-05
9:78850923 T C 0.849225 8.9846e-06
9:78853916 C G 0.240565 1.7334e-05
9:78862155 T G 0.031250 2.0764e-05
9:78863548 C T 0.945299 2.2984e-06
9:78866046 C T 0.177906 2.0534e-05
9:78867547 T C 0.021893 2.4887e-05
9:78868816 C T 1.105295 -1.4258e-05
9:78869524 C A 1.233642 -8.4545e-07
9:78872846 G A 0.504374 -4.1238e-06
9:78873330 G T 0.051620 2.3884e-06
9:78875382 C G 1.205404 -7.9698e-06
9:78881142 C T 1.822107 2.9803e-05
9:78882833 T C 0.445791 -2.3845e-06
9:78885239 A G 0.033311 9.1084e-05
9:78885333 A G 0.032889 3.4041e-05
9:78885928 G A 1.359707 -2.7574e-05
9:78888101 T C 0.079346 -4.6730e-05
9:78888137 A G 0.906915 -3.1287e-05
9:78898227 C T 1.935767 1.7192e-05
9:78898645 C A 0.144332 7.9777e-06
9:78901112 T C 0.982294 6.7395e-05
9:78903677 C T 0.516967 -1.2230e-05
9:78904508 A C 0.532917 2.7347e-05
9:78906150 G A 0.524345 4.8327e-05
9:78906322 A C 0.037871 -1.1282e-05
9:78906740 G T 0.036791 -2.7534e-05
9:78907594 A G 0.529794 3.1605e-05
9:78907993 A G 0.398621 -3.9280e-06
9:78909617 T A 0.133189 9.9314e-05
9:78910273 A G 0.467716 3.6714e-05
9:78912932 T G 0.378266 -3.3017e-05
9:78915359 G A 0.155949 1.8825e-05
9:78917238 A G 0.031302 -5.9799e-05
9:78917340 A G 0.943560 -3.0305e-05
9:78917527 T C 1.605687 -6.2142e-05
9:78923773 C T 0.046658 2.1601e-06
9:78925814 A C 1.877557 -1.0442e-05
9:78931265 T C 0.169026 -8.2465e-06
9:78931893 G A 1.821461 -2.0014e-05
9:78932693 G A 0.923731 1.7242e-05
9:78932928 T G 0.305351 1.0409e-05
9:78936492 G A 0.676291 1.2598e-06
9:78937619 T C 0.123303 4.0624e-05
9:78938186 C G 0.691533 -8.4256e-06
9:78938628 G A 1.097285 -2.6519e-05
9:78939606 G A 0.264879 -1.6310e-05
9:78939654 T G 0.089927 4.2097e-06
9:78940072 T C 0.051669 9.1694e-06
9:78940080 C A 0.395949 -1.2674e-05
9:78942944 C G 0.030416 6.0604e-05
9:78945053 G A 0.254155 4.4225e-05
9:78947699 C G 0.047167 2.5595e-05
9:78948362 G A 1.834772 -2.2769e-06
9:78950040 T C 1.493650 -2.3176e-05
9:78955657 T C 0.715068 -2.5871e-05
9:78956690 A C 0.569824 6.1290e-06
9:78957609 T C 0.038001 1.1054e-04
9:78959679 A G 1.152479 -4.5136e-06
9:78961388 G A 0.582415 -4.3226e-06
9:78962056 A G 0.092225 2.1971e-05
9:78964720 T G 1.775855 -5.4813e-05
9:78965376 T C 0.434395 -1.0120e-05
9:78965505 C T 0.489138 -1.5319e-05
9:78969059 A C 0.582333 -1.6826e-06
9:78970502 A G 0.038397 -8.9935e-05
9:78971253 C T 0.390211 2.5362e-06
9:78973431 A G 0.027079 2.9338e-05
9:78975569 A G 0.359295 -8.0380e-05
9:78976710 C T 0.244535 -1.6002e-05
9:78982517 C T 0.171506 2.0708e-07
9:78985790 C T 0.059365 -1.1461e-05
9:78989528 A G 1.216368 -1.7453e-04
9:78998465 A G 0.215119 -7.6246e-05
9:79003781 G A 1.894552 -6.9818e-05
9:79004213 T C 0.529314 -2.2833e-05
9:79009347 A G 0.336510 6.8542e-05
9:79028286 G T 0.794317 -1.9762e-05
9:79052631 G A 0.069151 -1.2960e-05
9:79052688 A G 0.059589 -1.9286e-05
9:79055143 G A 0.876827 1.3555e-05
9:79058979 T C 0.100329 2.8808e-05
9:79065851 A C 0.062481 8.5649e-05
9:79070888 A G 0.023473 -2.2090e-05
9:79078287 A G 0.149668 1.3460e-04
9:79080616 A C 0.550340 -4.0924e-05
9:79083814 G A 0.045609 5.6728e-05
9:79097144 C T 0.504799 6.4832e-05
9:79102496 C T 0.381519 -2.5447e-05
9:79102943 T C 0.279596 -3.2575e-05
9:79103361 T C 0.205489 -2.9373e-05
9:79118329 A G 0.412856 2.4583e-04
9:79124906 A G 0.473464 9.2508e-06
9:79131926 A G 0.037657 2.5128e-05
9:79141138 G A 0.310726 2.2394e-05
9:79142093 T G 0.397092 4.9857e-07
9:79144818 A G 1.089618 1.2706e-04
9:79150662 G A 1.291381 1.6405e-04
9:79150866 A C 0.474480 1.6806e-05
9:79151864 G A 1.360642 2.1064e-05
9:79156992 C T 0.212668 -1.1874e-04
9:79157877 G T 0.658313 -3.0263e-06
9:79158829 C T 0.121836 1.2368e-05
9:79162020 T C 1.206121 1.6021e-05
9:79164867 G A 0.081488 1.1083e-06
9:79168025 G A 0.873026 1.0817e-05
9:79168621 G A 0.066213 -7.1095e-06
9:79175162 T C 0.099729 1.2588e-05
9:79176853 G A 0.264315 1.2166e-05
9:79178350 T C 0.097016 3.3042e-05
9:79179679 T C 0.077242 -1.8058e-05
9:79198957 T C 0.264896 3.5493e-05
9:79199818 G A 0.137263 -2.9474e-05
9:79201074 G A 1.100956 -3.3725e-05
9:79202665 A C 0.583028 -2.4190e-05
9:79206744 T C 0.062555 9.2298e-05
9:79212435 T C 0.049615 2.6994e-05
9:79212932 C A 0.876441 -4.1049e-05
9:79219334 G A 0.742080 -1.5962e-05
9:79222584 A G 0.065090 -8.3537e-06
9:79225328 C A 0.518444 6.2752e-05
9:79228042 A G 0.135043 2.6903e-05
9:79230242 A C 1.809702 -5.7944e-07
9:79233313 T C 1.395829 5.6046e-05
9:79235953 A G 0.214518 3.0344e-05
9:79236165 A G 1.693186 -3.3418e-05
9:79243280 G A 0.460290 -1.4396e-05
9:79253347 C T 0.462309 9.8928e-06
9:79258395 C T 1.169214 -6.3832e-07
9:79270224 T C 0.047771 -8.4019e-06
9:79274466 C T 0.057326 -2.7626e-05
9:79277117 C T 0.384294 -1.5522e-05
9:79277564 A G 0.114166 -5.2709e-05
9:79282054 C T 0.444110 5.0858e-05
9:79282730 G C 0.096853 -5.9087e-05
9:79297906 C G 1.425752 -1.8864e-05
9:79300111 T G 1.846791 2.8209e-05
9:79304835 T C 0.156530 -7.6681e-05
9:79306257 G C 1.974346 -7.1664e-05
9:79306574 T C 0.027336 -6.6382e-05
9:79306790 T G 0.244408 4.9879e-06
9:79308693 C T 1.480920 1.4986e-05
9:79312705 C T 0.051062 2.4305e-05
9:79314699 C T 0.053448 -1.0953e-04
9:79318367 C T 0.328752 9.1265e-05
9:79318824 C T 0.053850 -9.3157e-06
9:79319799 A G 0.025009 -6.2647e-05
9:79319874 A C 0.037261 -1.2193e-05
9:79320095 G T 0.325150 3.4724e-07
9:79320640 T C 1.510933 3.4777e-05
9:79321871 T C 1.241270 1.8400e-05
9:79322068 T G 1.187604 2.2107e-05
9:79322674 G A 1.515101 3.0425e-05
9:79322710 T C 0.049118 -3.4938e-05
9:79322921 T G 0.030926 6.2130e-06
9:79323348 A G 0.031354 -3.8798e-05
9:79324408 C T 0.099599 -7.9961e-05
9:79324741 C T 1.163794 3.9026e-05
9:79324955 T C 0.270345 8.1489e-06
9:79329857 A C 0.337026 1.6491e-04
9:79331065 C A 0.026846 -7.4640e-05
9:79338123 A G 1.261916 3.0155e-05
9:79340206 G A 0.323631 2.2367e-06
9:79344013 T C 0.026975 -7.4691e-05
9:79354432 G A 0.038293 -8.7234e-06
9:79360956 A G 0.061491 2.6691e-05
9:79363674 G A 0.242727 -3.8419e-07
9:79366824 G T 1.087275 5.6158e-05
9:79371255 T C 0.052107 -7.1217e-05
9:79373589 T G 0.030273 2.9474e-05
9:79382773 T C 0.157198 -7.7395e-05
9:79385790 C T 0.060757 -1.3259e-04
9:79386445 G A 0.887483 -1.1379e-04
9:79387472 A G 0.143865 -4.5255e-06
9:79392717 C T 0.297412 -3.0108e-06
9:79395872 G A 0.390811 2.8774e-06
9:79396072 G T 0.437226 2.3414e-05
9:79398525 T C 0.034885 4.8233e-06
9:79400055 T C 0.138646 7.8745e-06
9:79401745 C T 0.036115 -7.4846e-05
9:79404589 G A 0.159548 7.5336e-08
9:79408144 C T 0.542450 -1.6866e-05
9:79411492 C T 0.050247 -1.2833e-04
9:79414574 A C 0.285646 1.8864e-05
9:79416985 A G 0.083137 -1.3037e-05
9:79418127 C T 0.041523 -1.1777e-04
9:79418448 A G 0.127831 2.4713e-05
9:79420976 C T 0.112446 4.9192e-05
9:79424007 A G 0.029592 -3.0359e-05
9:79425692 A G 0.301018 2.6264e-05
9:79426642 T C 1.608692 9.8326e-07
9:79429425 G A 0.966699 -1.3913e-05
9:79434362 C G 0.157318 6.8315e-05
9:79437366 T C 0.070111 6.7174e-06
9:79440805 T C 0.317350 1.0788e-05
9:79451775 G A 0.869712 6.7264e-05
9:79453107 C T 1.233512 2.4099e-05
9:79454301 T C 1.888122 3.8012e-05
9:79454501 G C 0.229978 -5.0448e-05
9:79455165 A G 0.079862 1.7334e-05
9:79455225 G A 1.563930 1.7970e-06
9:79459478 T G 0.471170 -8.0733e-05
9:79460804 C T 0.098690 -4.2387e-06
9:79461163 T C 0.068209 4.1073e-05
9:79465455 T C 0.025891 2.9623e-05
9:79466610 G A 0.433370 -5.3313e-05
9:79466888 G A 0.091718 -1.3168e-05
9:79467459 G A 0.479511 -2.9238e-05
9:79467863 C T 0.109703 -8.1085e-05
9:79469334 C T 1.438894 4.4818e-05
9:79470845 G T 0.454830 9.8584e-07
9:79471439 T C 0.062776 3.3784e-05
9:79471562 T C 1.110907 1.0654e-05
9:79477390 T C 0.104468 2.6590e-05
9:79477693 A G 0.130164 -9.5475e-05
9:79483520 A G 0.177569 2.4724e-04
9:79488840 G A 0.023928 -8.7476e-05
9:79490679 A G 0.035866 -6.7258e-05
9:79492615 G A 0.029955 -6.8029e-05
9:79504918 T G 1.081504 1.1689e-05
9:79512709 C T 0.286762 -5.4040e-05
9:79513254 A G 0.084201 -5.7892e-05
9:79513833 T C 0.230471 5.9818e-05
9:79514651 C A 0.043506 3.3120e-05
9:79515295 C T 0.847080 9.3062e-06
9:79515389 T C 1.037329 7.0618e-05
9:79525598 T C 1.255506 2.6301e-04
9:79531868 T C 0.203207 7.6894e-05
9:79541800 T C 0.040475 -2.1847e-05
9:79544474 G A 0.065045 1.7649e-05
9:79546061 C T 1.901368 1.0372e-05
9:79546711 C T 0.049245 1.5117e-05
9:79547858 G A 0.028439 3.7964e-05
9:79549339 G C 1.210390 1.4901e-04
9:79553789 T G 0.141447 -2.3111e-05
9:79553840 C T 0.078099 3.7501e-05
9:79561604 T G 0.076567 2.1035e-05
9:79561644 T C 1.281235 1.4973e-04
9:79561669 A G 0.069050 -1.0842e-04
9:79568713 A G 0.192139 -1.4613e-04
9:79573095 C T 0.102378 -2.7156e-06
9:79573279 C T 0.030114 -2.9446e-05
9:79575486 G A 0.931038 3.8203e-05
9:79576956 A G 0.789380 2.8786e-05
9:79577445 G A 0.056969 3.5969e-06
9:79578016 T C 0.212389 -7.1165e-05
9:79582369 G T 0.806358 3.5795e-05
9:79585848 T C 0.043100 -4.1721e-06
9:79592158 G A 0.110842 -4.4980e-06
9:79592987 C A 0.602921 2.0058e-05
9:79597422 A G 0.083624 -1.8069e-05
9:79598280 G A 0.173089 -3.1222e-05
9:79600199 G T 0.168919 -4.1738e-05
9:79600922 G A 0.340814 -5.8707e-05
9:79605093 T C 0.027362 -8.3704e-05
9:79606878 G T 0.046129 1.0421e-04
9:79606915 A G 0.059952 -6.2743e-05
9:79607056 C T 0.661124 -6.8461e-06
9:79611384 G A 0.083328 -1.7266e-04
9:79613622 T C 0.170256 3.1321e-06
9:79613935 C G 0.165472 4.1778e-05
9:79618260 A G 0.024340 -1.4054e-04
9:79623352 G T 0.048787 9.1424e-05
9:79625808 C T 0.102504 3.0943e-05
9:79629718 G T 0.069255 2.8125e-05
9:79632331 G A 0.068839 -4.0742e-05
9:79637460 C T 0.031260 -6.2081e-05
9:79639933 G A 0.088895 4.7607e-05
9:79640450 C A 0.403444 -5.7116e-05
9:79644102 T C 0.839043 -5.2131e-05
9:79646546 A C 1.593982 4.0566e-06
9:79646774 A G 0.122131 1.0228e-04
9:79656879 A G 0.108820 1.0937e-05
9:79659150 A G 0.020886 -1.3576e-06
9:79661589 T G 0.961304 -2.7261e-05
9:79665627 C T 0.517178 9.9022e-06
9:79667495 T C 1.354332 -4.2053e-05
9:79669154 G A 0.144206 -2.1338e-05
9:79669904 A G 0.061828 4.7715e-05
9:79672131 A G 0.135968 4.3075e-06
9:79681044 C T 0.076476 -1.1640e-04
9:79687706 C T 0.135250 -1.3206e-05
9:79697289 T C 0.135565 -3.5818e-05
9:79698833 A C 1.256421 4.7929e-05
9:79703539 A G 0.027268 -1.7479e-04
9:79703658 T C 0.461624 1.0627e-04
9:79704768 A G 0.533796 -4.2041e-06
9:79706957 T C 1.344264 3.6252e-05
9:79713122 T C 0.026297 -9.7146e-05
9:79715140 C T 0.037716 2.8444e-05
9:79741636 G A 1.939457 -1.0268e-04
9:79746338 A G 0.097694 -1.0794e-05
9:79748222 G A 0.024752 -1.1996e-04
9:79753361 T C 0.037362 -1.4689e-04
9:79762089 G T 0.037878 3.0455e-05
9:79763065 T C 0.340158 -8.3599e-06
9:79763338 T C 0.188614 -8.0230e-05
9:79763758 T G 0.937474 4.1004e-07
9:79769511 A G 0.047625 1.2986e-04
9:79773615 T C 0.240932 -2.0143e-05
9:79775253 T C 0.030926 7.3971e-05
9:79781237 C T 0.037378 -1.9380e-05
9:79782635 A G 0.051708 5.5178e-05
9:79782992 G A 0.215424 -4.3537e-07
9:79791793 T C 0.995745 1.3894e-05
9:79797302 A G 0.033480 -5.1437e-05
9:79827791 A G 0.438943 2.2951e-05
9:79840178 G T 0.216586 1.5365e-05
9:79842262 C A 0.043097 -2.2640e-05
9:79850670 G A 0.032052 -6.3684e-05
9:79866936 G T 0.023629 5.5845e-05
9:79891006 C T 0.065600 2.2170e-05
9:79891789 C T 0.078180 -9.0239e-05
9:79919444 A G 0.182690 -4.8624e-05
9:79927180 A G 0.099826 -1.5448e-05
9:79929722 T C 0.087778 2.8141e-05
9:79938069 A G 0.025742 6.0606e-05
9:79958175 T C 0.023373 -1.1447e-05
9:79985181 T C 0.026771 5.9807e-05
9:79990047 A G 1.062533 3.9445e-05
9:79993871 A G 0.071303 5.6542e-05
9:79994834 G A 0.183437 1.7536e-04
9:80011268 A G 0.037553 -1.5040e-05
9:80013456 G A 0.064681 2.2743e-05
9:80016905 A G 0.061877 -1.4059e-05
9:80020874 A C 0.025671 -1.1696e-04
9:80022675 T C 0.619358 1.7044e-05
9:80023009 A G 0.114929 -5.9740e-05
9:80031864 T C 0.064237 -2.5978e-05
9:80034959 A T 0.076061 -2.1413e-05
9:80037385 A T 0.137461 -1.5555e-05
9:80042378 T C 1.129837 1.6540e-05
9:80044563 A G 0.683082 -6.7026e-06
9:80048378 C T 1.304452 -3.3555e-05
9:80051546 T C 0.062224 2.1565e-05
9:80052660 T C 0.156053 -5.4721e-05
9:80053953 G A 0.541797 1.1141e-05
9:80060264 A G 0.234330 7.8837e-05
9:80060848 T C 0.236878 1.0536e-05
9:80061581 A T 0.031854 -3.0410e-05
9:80061642 A G 0.782096 2.2586e-05
9:80062197 C T 0.334523 -2.3054e-06
9:80063225 A G 0.056862 1.7557e-05
9:80064971 C G 0.074922 3.9108e-05
9:80066070 G A 0.277612 1.3141e-05
9:80068782 G A 0.047060 1.0796e-04
9:80069828 G C 0.747656 -1.9933e-05
9:80070459 A G 0.117629 2.0178e-05
9:80070995 T C 0.377445 -2.1103e-06
9:80071833 T G 1.397764 5.6082e-06
9:80074580 T C 1.106909 -6.0037e-06
9:80075831 A G 0.025489 -8.6350e-07
9:80076442 G T 0.598757 -2.0401e-05
9:80079605 T C 0.621451 3.2770e-05
9:80086190 T C 1.052649 4.9205e-04
9:80086725 G A 1.774758 2.9741e-05
9:80100872 G A 0.044496 8.8827e-05
9:80103894 C T 0.038933 -3.5481e-05
9:80109558 C T 0.130625 -9.6907e-06
9:80117008 A G 0.045924 -6.6406e-05
9:80117967 T C 0.042422 3.0718e-05
9:80120547 A G 0.033681 4.1643e-05
9:80122022 G A 0.409098 -2.1296e-05
9:80124810 G A 0.750726 -5.5684e-05
9:80125731 G T 0.384794 -1.8012e-05
9:80126470 C A 0.043451 -4.4362e-07
9:80127963 G A 0.029072 -2.7678e-06
9:80130358 A C 0.333826 -2.6084e-05
9:80130502 C T 0.426323 6.2166e-05
9:80134405 G A 1.172226 5.5998e-05
9:80135654 T C 0.063857 2.3738e-05
9:80135894 A G 0.270060 2.9877e-06
9:80136533 T C 1.606868 -6.4253e-05
9:80137434 T C 1.194950 -2.0510e-05
9:80137479 A G 0.118538 -1.3253e-05
9:80137775 C G 0.224466 -2.1967e-05
9:80141674 A G 1.314069 -3.1800e-05
9:80142046 C T 1.941703 -1.1950e-04
9:80145629 T C 0.029114 1.0707e-05
9:80146398 T C 0.024496 -9.3288e-06
9:80147744 G C 0.214161 2.2670e-05
9:80148490 T C 0.103721 6.5025e-06
9:80148522 T C 0.122254 -7.2327e-05
9:80148655 A C 0.174608 -6.0815e-05
9:80157381 G T 1.088112 2.0831e-05
9:80159886 T G 0.045009 4.6730e-06
9:80160297 A G 0.414921 -9.4419e-06
9:80164373 T G 0.096220 -1.2178e-05
9:80166530 G A 0.048797 -5.5241e-05
9:80169316 G A 0.210036 -9.1189e-05
9:80175025 A G 0.027771 1.4561e-05
9:80178626 C T 0.048381 2.0042e-05
9:80180741 G A 0.172515 5.8083e-05
9:80182841 A G 1.068235 -6.8301e-05
9:80183769 A G 0.059475 1.0582e-04
9:80186307 G T 1.460267 -1.3436e-05
9:80187960 C T 0.026563 -7.4330e-07
9:80189180 T C 0.038822 -3.6965e-05
9:80196611 T G 1.164034 -3.1112e-05
9:80206590 C T 1.317512 -2.6307e-05
9:80207561 C A 1.466113 1.6257e-05
9:80209067 A G 0.136627 1.9331e-05
9:80210750 C T 1.558623 1.6326e-05
9:80211104 A G 0.260657 -1.9501e-05
9:80214651 A C 0.061361 1.9731e-05
9:80215964 T G 1.133988 1.9735e-05
9:80217926 A T 1.202081 5.1857e-05
9:80233206 T C 0.073718 -9.7708e-06
9:80234417 T G 0.320258 -3.4510e-05
9:80235345 A G 0.047654 -1.2836e-05
9:80257930 T C 0.037096 5.6789e-05
9:80258796 C T 0.027242 -6.6100e-05
9:80260747 G T 0.039033 3.3482e-06
9:80271468 C T 0.059196 -2.2790e-04
9:80277522 C A 0.248219 -1.9934e-05
9:80278825 T C 0.125922 -3.1659e-05
9:80287843 G A 0.313264 -3.9987e-05
9:80288463 G A 0.311255 3.1958e-05
9:80292007 G A 1.072646 -1.5753e-06
9:80293075 T C 0.071603 7.3989e-06
9:80293657 A C 1.010948 -4.5046e-06
9:80295316 T C 0.106243 -6.6093e-06
9:80296507 G A 1.443402 3.3214e-04
9:80304231 G T 0.042127 5.1079e-06
9:80325895 G T 0.026953 -2.9694e-04
9:80327800 T C 0.092257 1.5803e-05
9:80330193 C A 1.436683 1.6883e-04
9:80340387 T C 1.828475 2.1922e-05
9:80340793 T C 0.077142 -2.8471e-05
9:80342602 T C 0.024207 -2.2633e-04
9:80348566 A G 0.022052 -4.6268e-05
9:80399974 C T 0.070404 5.8507e-05
9:80411420 C T 0.254064 2.2499e-04
9:80417164 C T 0.048690 3.5620e-05
9:80422239 G C 0.039851 2.7503e-04
9:80423146 G T 0.099206 2.6292e-05
9:80443178 C T 1.376420 1.2108e-04
9:80453512 A G 0.087781 3.4289e-05
9:80454629 A C 1.557435 8.3930e-05
9:80458763 T C 0.123397 2.4365e-05
9:80463011 T C 0.248501 2.9691e-05
9:80463841 A G 0.030818 2.2496e-05
9:80469565 G A 0.172908 -1.7998e-05
9:80469747 T G 1.404424 1.6082e-04
9:80471849 A G 0.032600 -1.2433e-05
9:80473698 T C 0.108966 5.6134e-06
9:80487778 G A 0.055814 1.7582e-04
9:80513081 G C 0.022052 -2.3679e-04
9:80513194 C T 0.091608 1.6079e-04
9:80520544 T C 1.492747 2.8744e-04
9:80529013 A T 0.033899 -4.9670e-06
9:80530822 C T 0.089557 -2.7942e-05
9:80535902 C T 1.838848 2.9253e-05
9:80546679 T C 0.066587 5.9478e-07
9:80549034 A G 0.057963 2.3333e-06
9:80561678 C A 0.042026 3.0734e-07
9:80563566 C T 0.036398 -2.5190e-06
9:80567348 G C 0.377786 2.6419e-05
9:80583521 T C 0.086191 -5.0607e-05
9:80603074 C T 0.113358 1.4282e-05
9:80612160 C T 0.365718 2.9640e-05
9:80618374 G A 0.933965 1.7339e-04
9:80623095 A C 0.557951 -2.8698e-06
9:80625644 A G 0.236021 6.4192e-06
9:80630501 G A 0.049718 1.6656e-05
9:80632975 C T 0.074500 1.9856e-05
9:80649589 G A 0.064107 4.6529e-05
9:80650658 A C 0.439102 -7.9335e-06
9:80650674 G T 0.110307 1.4893e-05
9:80666458 C T 0.058758 -4.4601e-05
9:80666525 G T 0.096675 1.1946e-04
9:80687926 T C 0.100709 -2.9995e-05
9:80688066 G A 0.207585 -1.8574e-05
9:80689497 T C 0.033207 3.7168e-05
9:80696435 A G 0.068557 3.9026e-05
9:80719552 G A 0.238881 4.1047e-06
9:80724067 T G 0.051413 -4.4678e-05
9:80724707 C G 0.179019 -2.5588e-05
9:80730947 C A 0.028105 4.7030e-05
9:80731668 C T 0.304448 1.8516e-06
9:80741327 G A 0.060838 4.9956e-05
9:80742208 A G 0.036223 -3.2328e-04
9:80744047 C T 0.039020 1.0220e-05
9:80755065 C T 0.517600 -1.7083e-05
9:80760491 A C 0.031438 4.2668e-05
9:80760580 G A 0.073643 -1.8120e-05
9:80766503 G A 0.202292 -2.7814e-05
9:80768457 T C 0.128438 -3.4491e-06
9:80771315 C T 0.064480 2.5491e-05
9:80780372 A G 0.027040 -5.4501e-05
9:80781401 C T 0.259975 1.8944e-05
9:80783576 G T 0.456132 -7.3976e-05
9:80783963 T C 0.053727 -1.0200e-05
9:80805624 A G 1.001233 -9.7310e-05
9:80831262 G C 0.020111 -2.0667e-05
9:80833535 C T 0.106165 -2.2787e-05
9:80835033 T C 0.045278 -5.3474e-05
9:80837939 C T 0.810390 1.3562e-05
9:80840388 G T 0.070722 7.9423e-06
9:80854422 G A 0.056703 2.3941e-05
9:80856061 G C 1.916620 3.5642e-06
9:80861141 T C 0.170191 4.1502e-05
9:80868859 A G 0.118087 6.7705e-06
9:80871798 A G 0.038683 -6.4881e-05
9:80887648 T C 0.071501 2.9972e-05
9:80901335 G T 0.051718 -9.0975e-05
9:80904608 C T 0.033055 4.3193e-05
9:80905745 G T 0.145760 -1.7354e-05
9:80909407 T C 0.756955 2.0974e-05
9:80912823 A G 0.309723 -1.9951e-05
9:80914187 C G 1.319145 -8.6318e-06
9:80920757 T C 1.545403 -8.2397e-06
9:80922433 T C 0.118032 2.8644e-05
9:80923250 T C 0.177082 2.1106e-05
9:80924008 C A 0.511897 3.0961e-05
9:80932515 A C 0.391025 -2.3081e-05
9:80932789 G T 1.448800 3.7403e-06
9:80933558 C T 1.130109 -9.5364e-06
9:80937977 T G 0.035359 8.1397e-06
9:80940650 T C 0.211954 1.2723e-05
9:80945165 T C 0.573622 9.4779e-06
9:80946806 C T 0.092854 7.3607e-05
9:80950444 T C 0.032058 7.3853e-05
9:80958008 T C 0.024772 2.9445e-06
9:80961734 T C 1.690333 1.0320e-05
9:80966290 T C 1.355936 3.7111e-06
9:80966396 G A 0.257817 -6.6092e-05
9:80971777 C T 0.031935 6.6699e-05
9:80974449 G A 0.222477 1.3321e-05
9:80980751 C T 0.134218 1.0614e-04
9:80985742 C T 0.486165 -2.3580e-05
9:81011500 T C 0.104159 -1.4782e-06
9:81013826 C T 0.129327 9.9256e-05
9:81014825 G C 0.119145 -2.5898e-05
9:81015060 C G 0.050170 -2.1942e-05
9:81016729 T C 0.020792 5.1408e-05
9:81022942 A G 0.030208 2.7545e-05
9:81026221 T C 0.208861 9.6537e-07
9:81044633 T C 0.095828 -6.8779e-06
9:81055181 T C 0.069397 -2.2178e-05
9:81056559 T C 0.122521 1.5142e-05
9:81058418 C T 0.076658 9.8133e-06
9:81059643 C T 0.634213 -2.0596e-05
9:81062916 T C 0.104909 -2.9855e-05
9:81065791 T C 0.064201 -2.3368e-05
9:81067137 A C 0.746452 3.2054e-06
9:81067248 C A 0.026758 -6.9629e-06
9:81067911 A G 0.089885 -2.3934e-05
9:81088181 T C 0.930638 6.7689e-06
9:81090051 G A 0.049722 4.0010e-05
9:81102145 A G 0.083831 1.6995e-05
9:81103454 T G 0.352927 8.3077e-05
9:81108303 A G 0.056784 6.1263e-05
9:81110217 C T 0.034051 7.4742e-06
9:81117884 A G 0.039076 -8.7932e-06
9:81133164 A G 1.560525 1.7390e-04
9:81134246 T C 0.085837 -4.0423e-05
9:81144942 G C 0.080420 -3.8485e-05
9:81145300 C T 0.035304 7.9771e-06
9:81146143 C T 0.282890 6.7438e-05
9:81158247 T C 1.970353 6.8387e-06
9:81159236 C A 1.938256 -2.1462e-05
9:81162435 T C 0.353485 -3.1565e-05
9:81165373 A G 1.969789 1.2570e-05
9:81165505 G C 0.070245 4.9865e-05
9:81166583 G T 0.796946 -1.4661e-05
9:81171705 G T 0.449267 2.6660e-06
9:81179317 A C 0.425041 1.0280e-05
9:81179936 G A 1.950700 -3.4457e-05
9:81182662 A G 0.128571 4.0000e-06
9:81184722 C G 0.058631 -9.3949e-07
9:81187666 T C 0.635109 -1.7989e-05
9:81187857 C G 0.858498 -4.8341e-06
9:81188738 A G 1.470355 2.7448e-05
9:81189439 G A 0.532641 5.1969e-06
9:81193775 G A 1.315520 2.2996e-05
9:81194256 G A 0.254013 -7.4799e-06
9:81200120 C A 0.062640 -1.6001e-05
9:81207653 G A 0.043029 2.7739e-06
9:81211517 G A 0.082965 7.7072e-05
9:81214033 C T 1.328830 1.5751e-05
9:81217449 C G 0.053957 5.7663e-06
9:81219689 T C 0.116201 -5.2974e-06
9:81223022 G A 0.500326 -3.8494e-05
9:81223506 G A 0.543014 -2.2857e-05
9:81224661 A G 0.157211 -3.9765e-05
9:81225091 G A 0.422513 4.0618e-07
9:81231055 A G 0.654383 -2.9495e-05
9:81238255 G C 1.660472 2.1749e-05
9:81240595 A G 0.691572 -2.0392e-05
9:81241344 G T 0.148331 -1.3518e-05
9:81241721 T C 1.164699 -2.5629e-05
9:81251845 C T 0.140509 -2.2510e-05
9:81272613 G A 0.058930 3.1559e-06
9:81283795 A G 0.317318 -8.4721e-05
9:81288241 G T 0.649439 4.8146e-05
9:81290584 A G 0.358065 -1.2440e-04
9:81295919 C T 1.341408 -2.8202e-04
9:81306530 C T 0.054529 -2.9840e-06
9:81310680 C A 0.657748 3.0404e-05
9:81317347 G A 0.061968 7.0108e-05
9:81324293 C A 0.086178 7.1023e-05
9:81329348 C G 0.049335 1.4828e-05
9:81339569 A G 1.361204 7.0529e-05
9:81348300 C T 1.721177 -2.6342e-04
9:81354038 C T 0.062909 -1.0799e-05
9:81355897 G C 0.491972 1.1012e-04
9:81359983 G A 1.130856 -2.2453e-06
9:81365967 C T 0.098781 -3.9807e-05
9:81366176 G A 0.895841 1.6428e-05
9:81368654 G A 0.032552 -3.7646e-05
9:81380185 G A 0.429838 6.3533e-05
9:81385044 C T 0.237044 -7.6436e-05
9:81386827 G C 0.379467 6.8420e-06
9:81387331 T C 0.287230 -1.3606e-04
9:81388657 C T 0.419698 -8.3715e-05
9:81394990 G A 0.320560 9.1780e-08
9:81397058 T C 0.544228 -1.7980e-05
9:81398486 T G 0.189685 1.7736e-05
9:81410498 C A 0.052234 -1.5328e-05
9:81419611 T G 0.326169 3.0072e-05
9:81422176 T C 0.038021 -3.9781e-05
9:81422258 A G 0.417206 2.1068e-05
9:81426723 T C 0.042886 6.6392e-05
9:81426970 T C 0.480021 -7.7549e-05
9:81427038 T G 1.895435 -2.4264e-05
9:81427178 A T 0.044227 5.2994e-05
9:81427313 A G 0.045324 3.0114e-05
9:81427764 T C 1.681702 -1.2121e-04
9:81428710 A G 0.154115 7.1720e-06
9:81429929 G A 0.153845 6.4832e-06
9:81429978 A C 0.033746 -7.3067e-05
9:81430540 G A 0.287866 -3.7852e-05
9:81434734 T C 0.035992 -1.0180e-04
9:81436959 A G 0.873552 -2.5142e-04
9:81451389 T G 0.051163 3.3342e-06
9:81465004 A G 0.028202 -5.7836e-05
9:81469029 A C 1.443636 -1.7048e-05
9:81473494 G A 0.052351 -1.0845e-04
9:81473823 T C 0.331872 -4.5531e-05
9:81477269 C A 0.269407 -3.6756e-05
9:81483350 A G 0.044597 5.6203e-05
9:81483765 G T 0.048433 4.3795e-05
9:81483995 A G 0.813321 -7.0995e-05
9:81484521 G T 0.660212 -7.5576e-05
9:81496978 G A 0.230481 -7.2877e-05
9:81497917 T C 0.056694 -1.6530e-05
9:81499714 T C 0.156968 -5.1840e-06
9:81508462 C T 0.130680 -1.7651e-05
9:81509603 A G 0.171194 -4.0996e-05
9:81509767 C T 0.034522 1.5685e-04
9:81511386 T C 0.060702 -1.5017e-05
9:81512228 A G 0.050322 3.0287e-06
9:81513907 A G 0.117509 -3.0722e-05
9:81538492 G A 0.649189 -9.4502e-05
9:81543866 T C 0.799860 -1.0691e-04
9:81548252 A C 0.098291 -7.0509e-05
9:81551548 A C 0.026433 3.0993e-05
9:81551593 T G 0.091443 -5.9056e-05
9:81553624 G A 0.094344 -1.3453e-04
9:81568457 T C 0.278210 -5.1360e-05
9:81574189 T C 0.021912 1.7817e-05
9:81576069 G A 0.030241 -8.3649e-05
9:81576121 T C 0.535767 -3.5484e-05
9:81576409 T C 0.082462 5.1725e-05
9:81580861 C A 0.715471 2.3714e-06
9:81581521 T C 1.883400 1.4162e-04
9:81584845 C T 0.031974 -2.9058e-05
9:81587907 T C 0.772083 5.5442e-06
9:81591540 G A 0.329509 -1.8275e-05
9:81593303 A G 0.704685 -9.9338e-06
9:81598703 C T 0.039397 6.7586e-05
9:81598741 T C 0.185466 -9.7569e-06
9:81601411 T C 0.049757 -5.6942e-06
9:81619159 A G 0.020305 -7.9477e-06
9:81625167 C T 0.088680 -2.8947e-05
9:81625681 A G 1.607176 1.3006e-06
9:81626352 C T 0.400292 -2.8819e-05
9:81626544 C G 0.374729 5.0637e-06
9:81628944 C T 1.498161 5.9318e-05
9:81629735 C T 0.078476 2.2135e-05
9:81630579 C G 0.052487 -5.6876e-05
9:81633695 C T 0.426953 -1.4924e-05
9:81634304 C A 0.865249 8.4922e-05
9:81635735 G A 0.224499 -2.4229e-05
9:81636767 C G 0.708129 6.9898e-05
9:81639046 A C 0.138422 2.2160e-05
9:81645946 T A 0.071118 -6.4890e-05
9:81646233 G T 0.100748 2.8420e-05
9:81650610 A G 0.043467 2.7855e-06
9:81651946 A G 1.682182 -3.3479e-05
9:81665542 G A 1.523309 1.7777e-05
9:81666982 G T 0.334790 -2.9300e-05
9:81670700 G T 1.829627 -7.9800e-07
9:81670783 G A 0.054376 -2.5799e-05
9:81673970 A G 1.399792 1.5877e-05
9:81693322 C T 0.083361 -9.7412e-06
9:81694169 T C 0.088745 3.1696e-05
9:81694374 C A 0.290764 -2.9836e-05
9:81694401 G A 0.029695 -1.0784e-05
9:81694589 A C 0.056044 3.8436e-06
9:81695862 C T 0.132680 4.1340e-05
9:81696557 C T 0.205826 7.5440e-05
9:81699430 T C 0.281481 -5.4919e-06
9:81708955 G A 0.031539 2.9505e-05
9:81710137 T G 0.022983 -1.4016e-07
9:81710863 C T 0.035194 -3.4429e-06
9:81721086 G A 0.374781 -3.6217e-05
9:81727018 C T 0.413249 -4.6304e-05
9:81728112 T C 1.354878 2.7132e-05
9:81729460 C T 0.633749 -2.1187e-05
9:81729483 T C 0.043623 5.8186e-06
9:81731204 A G 0.222509 1.8103e-05
9:81746161 A G 0.042464 5.0140e-05
9:81747659 C T 0.084873 4.6593e-05
9:81755215 T C 0.024924 -5.8171e-05
9:81758387 G A 1.092257 -5.4776e-05
9:81760571 G T 0.556374 -1.4480e-04
9:81765125 A G 0.041672 -9.0038e-05
9:81765846 T G 0.769857 1.2853e-04
9:81768039 G T 0.029988 5.6588e-05
9:81768362 C T 0.120482 -1.0738e-04
9:81770023 C G 0.059754 4.3530e-05
9:81770724 T C 0.506711 1.5067e-05
9:81773439 G A 0.635457 1.1739e-05
9:81773811 G A 0.144355 2.7029e-05
9:81778157 T C 0.023360 -1.3463e-05
9:81778487 C T 0.162258 2.6907e-05
9:81780127 T C 0.036576 8.4307e-06
9:81780791 C T 0.034197 -4.9063e-06
9:81780968 T C 0.035642 1.3825e-04
9:81781169 T C 0.058092 -8.1366e-05
9:81782713 G A 0.195537 1.2471e-05
9:81790293 G A 1.218420 -1.7466e-05
9:81800482 A G 0.049452 8.3818e-06
9:81804904 T C 0.173443 -4.2061e-05
9:81810498 T C 0.041387 6.6334e-05
9:81811031 T C 0.988517 -1.3303e-05
9:81821528 G T 0.093893 -1.4915e-05
9:81821747 C T 0.304120 -2.5025e-05
9:81831942 C T 0.408595 7.2517e-05
9:81834372 C T 0.022483 -6.1185e-05
9:81836494 T A 0.056385 -8.7552e-05
9:81837587 G A 0.374394 1.5673e-05
9:81839609 G A 1.469891 3.4058e-05
9:81840621 G A 1.799328 4.5068e-06
9:81856494 G A 0.128363 8.8654e-06
9:81866882 G T 0.584560 -1.2271e-04
9:81866992 G C 1.369393 1.2534e-05
9:81869419 A G 0.733774 -4.6186e-05
9:81870811 A G 1.231542 -5.8466e-05
9:81870937 C A 0.114474 1.7258e-06
9:81873321 A G 0.354793 5.6837e-05
9:81873674 G A 0.048985 8.9011e-06
9:81874755 C T 0.183330 6.1700e-05
9:81875470 G A 1.607050 6.9827e-05
9:81877286 A G 1.601986 6.5781e-05
9:81879723 A G 0.085422 -8.1396e-05
9:81879781 A C 0.020500 9.6016e-06
9:81882606 G A 0.710210 -1.6067e-04
9:81883055 G A 0.115490 4.2292e-05
9:81885878 C T 0.168825 -4.3384e-07
9:81889358 C G 1.008822 -2.1689e-04
9:81893227 A G 0.048274 -6.7816e-05
9:81893629 A G 0.025632 -1.8288e-05
9:81894224 A C 0.427550 5.1707e-05
9:81897365 C T 0.127139 -1.1157e-04
9:81897420 G A 0.220565 -1.2216e-05
9:81906766 C T 0.142654 4.7826e-05
9:81910256 A G 0.033655 7.4444e-05
9:81910701 A C 0.728298 -5.8387e-06
9:81914599 C T 0.093695 -1.0266e-05
9:81926600 T G 0.849855 -7.6762e-05
9:81930308 G A 0.472046 -3.2418e-05
9:81931265 T C 0.052085 5.0119e-05
9:81932554 G A 0.096678 3.1907e-07
9:81938480 C T 0.185112 -1.1607e-07
9:81944739 T C 0.321953 -2.3576e-05
9:81951599 T C 0.970061 -1.7700e-04
9:81952128 T C 0.135945 -4.0519e-05
9:81957798 T C 0.556676 -8.0646e-05
9:81961322 A G 1.449637 2.0707e-05
9:81965838 G A 0.856096 1.7311e-04
9:81970841 T C 0.216709 3.4563e-04
9:81974784 T C 0.104442 1.1677e-05
9:81974820 A G 0.156640 -6.1530e-05
9:81975239 A G 0.061497 -1.5561e-05
9:81986093 T C 0.066006 -6.0305e-05
9:81986590 G A 0.628047 9.5850e-05
9:81988929 A G 1.408975 6.1533e-05
9:81992843 G A 0.051153 3.8377e-05
9:82005106 A G 0.259222 2.5763e-06
9:82006446 A G 0.450118 -7.6774e-06
9:82011447 T C 0.455337 -1.0750e-05
9:82014391 G A 0.073695 -1.6110e-04
9:82018559 G A 0.079424 -1.3312e-04
9:82024615 G A 0.060838 1.3520e-04
9:82027191 A G 0.264769 3.1176e-05
9:82032914 C T 1.711670 6.6284e-05
9:82039362 G A 0.234827 1.9839e-06
9:82040514 A G 0.612314 4.5902e-05
9:82041874 A C 0.134806 -5.8712e-06
9:82042518 C T 0.235749 8.9802e-06
9:82045693 C T 0.046314 3.4477e-05
9:82064780 A G 0.313919 3.5790e-05
9:82067997 A G 0.092991 3.9279e-05
9:82073559 G T 0.021438 -4.3866e-05
9:82076465 C T 0.219861 1.2746e-05
9:82082216 A G 0.022860 -9.9139e-05
9:82105101 A G 0.192067 -2.2835e-05
9:82105931 A C 0.050468 2.0921e-04
9:82108266 A G 0.030030 -2.9178e-05
9:82115395 A G 0.134387 -2.4812e-05
9:82116305 C A 0.447255 -1.4375e-05
9:82118180 T G 0.032243 2.6428e-05
9:82119932 T C 0.069806 -1.4662e-05
9:82124370 T C 0.056720 3.6340e-05
9:82134073 G A 0.082562 4.5983e-07
9:82138053 A G 0.554654 -3.7037e-05
9:82150852 G A 0.078148 4.3892e-05
9:82154623 G C 0.027651 -3.5982e-05
9:82158636 A C 0.041740 -6.9370e-05
9:82165005 G A 0.322946 3.9975e-05
9:82171138 T C 0.217154 4.6868e-05
9:82173056 C A 0.343907 -1.5391e-04
9:82173731 G A 0.138409 -1.0247e-05
9:82179623 G A 0.307428 5.1484e-05
9:82195974 G A 0.131979 2.8207e-06
9:82196374 G A 0.043503 1.0887e-04
9:82197961 A G 0.042062 -5.3864e-05
9:82207794 G C 0.167977 -1.9425e-04
9:82209680 T G 0.036830 1.1183e-04
9:82211578 G C 0.080436 1.5309e-05
9:82217647 T C 0.272293 1.4785e-05
9:82240968 G A 0.212665 -1.1169e-04
9:82243701 C T 0.354115 4.3151e-05
9:82246687 A G 0.065460 -1.9451e-05
9:82248758 A G 0.074292 -2.1630e-05
9:82249719 C T 0.021292 1.9596e-05
9:82250706 A C 0.099122 -4.3209e-05
9:82263161 T C 0.035914 -1.7751e-05
9:82278318 A G 0.088022 4.6392e-05
9:82279767 T C 0.201883 7.4855e-06
9:82289153 T G 1.280994 -8.4027e-05
9:82303940 T C 0.022334 8.6499e-05
9:82307401 T C 1.795596 1.4972e-06
9:82310330 A G 0.043879 8.1861e-05
9:82319399 A T 0.022655 9.6667e-05
9:82326860 G A 0.057878 1.1253e-04
9:82330804 T C 0.031146 2.0487e-05
9:82330916 C T 0.062435 -7.9637e-05
9:82331554 A G 0.046080 5.8272e-05
9:82333010 C T 0.207546 3.9038e-05
9:82333505 G A 0.280225 -1.0166e-04
9:82335878 G A 0.044376 -3.7504e-05
9:82336478 T C 0.361525 7.1456e-05
9:82338952 C A 0.096594 -8.7446e-06
9:82345385 A C 0.239170 -2.9967e-06
9:82345881 A G 1.611850 -1.7797e-05
9:82346273 C T 0.106629 8.4701e-05
9:82352082 T C 0.075022 -5.8299e-05
9:82352255 T C 1.271478 -2.1039e-05
9:82354453 T G 1.083494 1.5092e-06
9:82354788 T C 0.204599 -6.3657e-05
9:82357604 G T 0.096785 -4.0397e-05
9:82359246 T C 1.282721 -8.9834e-05
9:82362495 G T 1.403895 -7.9756e-05
9:82379253 G A 1.551138 -6.6220e-07
9:82384214 A G 0.069605 1.1011e-04
9:82384426 A G 0.084750 1.7269e-04
9:82387265 C T 1.270232 2.6789e-05
9:82387889 G A 0.104585 4.5047e-05
9:82401209 C A 0.043117 -6.2457e-05
9:82409471 A G 0.038547 1.6139e-05
9:82415489 T G 0.054207 -3.4722e-05
9:82421252 A G 0.125981 -1.4163e-04
9:82421342 G A 0.022727 6.0433e-06
9:82423836 C T 0.031737 -1.1252e-05
9:82429048 T C 0.028394 4.6321e-05
9:82430749 C T 0.478992 -6.3193e-06
9:82431282 A G 0.046612 -6.6577e-05
9:82431317 A G 0.023142 -8.3154e-05
9:82432934 T C 0.060199 -9.3814e-05
9:82433182 C T 0.848495 -3.6381e-05
9:82433798 G A 1.107233 -1.9204e-04
9:82435303 G C 0.041799 7.5736e-05
9:82441486 C T 1.548727 4.2498e-06
9:82443001 A G 0.056538 1.5917e-04
9:82445976 T C 0.393937 -2.8856e-05
9:82457250 G A 1.392136 -5.3819e-04
9:82465583 C T 0.502134 2.9748e-05
9:82477975 A G 0.220263 -1.2715e-05
9:82479380 G A 0.491160 -1.2352e-04
9:82481458 C T 0.469784 -1.1546e-06
9:82489319 A G 0.095983 -1.9094e-05
9:82492741 T C 0.468696 -2.6028e-05
9:82494339 A G 0.038030 5.6036e-05
9:82494427 A G 0.257622 -2.1279e-05
9:82504794 G A 0.075821 1.7442e-04
9:82506113 G A 0.093669 -2.6329e-05
9:82517172 T G 1.300557 -4.5004e-04
9:82517509 C T 0.107421 1.1174e-05
9:82519215 C G 0.160606 -4.2342e-05
9:82519485 A G 0.591723 1.0737e-05
9:82527822 A G 0.079193 -6.4313e-05
9:82539504 T G 0.677956 2.1174e-06
9:82539540 A G 0.043091 6.8982e-05
9:82540497 C A 0.643237 -5.8519e-05
9:82546692 C T 0.037634 4.3892e-05
9:82547647 A C 0.284416 -3.0604e-05
9:82551188 T C 0.068086 -3.5222e-05
9:82551552 A G 0.043685 4.6910e-05
9:82552147 T G 1.157276 -3.1484e-05
9:82559518 A C 0.020805 -2.1574e-05
9:82562265 T C 0.198643 -4.8116e-05
9:82574385 A C 0.043691 1.9273e-05
9:82575186 G T 0.555728 5.3316e-05
9:82579552 G A 1.393408 -5.0346e-06
9:82586009 T C 0.577705 -6.6411e-05
9:82591934 G C 0.055489 2.8973e-05
9:82593787 A G 0.705704 -5.6580e-05
9:82597404 A G 1.578653 6.3690e-06
9:82602984 C A 0.037180 -3.6686e-05
9:82603623 G A 0.735530 5.2514e-05
9:82606417 A G 0.195566 -3.0733e-05
9:82606687 A G 0.899161 7.8466e-05
9:82611447 A G 0.373025 2.7527e-05
9:82613116 A C 0.059355 -2.8012e-05
9:82614033 C T 1.649397 1.5338e-05
9:82622793 A C 1.115659 2.4118e-06
9:82626402 T C 0.142177 2.5080e-05
9:82642431 G T 0.041059 -8.3887e-06
9:82652022 A G 0.025210 9.0747e-05
9:82654332 A G 0.407397 1.5351e-05
9:82664168 G A 0.528688 -1.2865e-05
9:82665402 C T 0.107146 1.4735e-05
9:82666796 T C 0.022496 4.1291e-05
9:82671789 G A 0.029510 -2.9592e-06
9:82680131 C T 0.143735 1.4651e-05
9:82681969 T C 0.132586 8.6931e-05
9:82685059 T C 0.064532 -1.1804e-05
9:82687374 T G 0.237076 7.7723e-06
9:82690543 G A 0.324358 3.4965e-05
9:82708008 A G 0.132865 3.8000e-05
9:82726068 A C 0.541255 -1.2924e-05
9:82727367 G A 0.454428 1.2600e-04
9:82729052 T C 0.087262 -2.8581e-06
9:82740305 A G 0.024486 8.1736e-05
9:82741990 G C 0.143560 -1.5604e-05
9:82763003 C A 0.215907 -4.9132e-06
9:82773244 C T 0.196521 -1.7514e-05
9:82776693 C T 0.280069 7.3320e-05
9:82778577 T G 0.150346 -3.3132e-05
9:82781926 T A 0.197140 -1.6090e-05
9:82787551 G C 0.105474 -3.2548e-05
9:82794607 C A 0.044486 8.1693e-06
9:82797922 C T 0.030559 -8.2222e-07
9:82807503 A G 0.714302 -4.5693e-05
9:82823178 T C 0.068592 2.2150e-06
9:82832580 A G 0.043003 2.4654e-05
9:82849521 G A 0.803437 4.3005e-05
9:82851844 C T 0.128457 3.2448e-05
9:82852354 G A 0.694370 -6.5834e-05
9:82857051 A C 0.034259 9.2961e-05
9:82861579 G A 0.208403 5.5433e-05
9:82867161 G C 0.023720 2.7399e-05
9:82871465 T G 0.036362 -3.7771e-05
9:82873446 C T 0.188789 8.2754e-06
9:82884212 T C 1.644392 -1.0489e-04
9:82898019 G A 0.043522 -1.2924e-04
9:82900810 C T 0.628027 4.1033e-05
9:82902744 G A 0.052140 -1.5734e-05
9:82906146 G A 0.030572 -2.2310e-05
9:82907401 T C 0.042062 -2.7596e-05
9:82909158 C T 0.032802 -3.8848e-05
9:82917653 T C 0.219432 1.2923e-05
9:82921399 A C 0.027625 -6.2708e-05
9:82923309 G A 0.169847 5.9572e-06
9:82924528 C T 1.121579 -1.7075e-05
9:82937200 A G 0.271351 3.9546e-05
9:82944202 G A 0.120138 -3.0619e-05
9:82950716 T G 0.294016 -1.6279e-04
9:82952311 C T 0.712942 -6.9472e-05
9:82953946 G A 0.036696 8.9518e-06
9:82967238 C T 0.081413 4.1084e-06
9:82970155 A G 0.037716 2.5194e-05
9:82970765 A G 0.028910 -5.4314e-05
9:82972697 G C 0.371970 8.7185e-06
9:82977776 A C 0.121346 2.5874e-04
9:82980562 A G 1.104338 -4.9324e-05
9:82989464 T C 1.101589 -6.0088e-05
9:82993853 T C 1.347110 -9.8016e-05
9:83001762 G T 0.077814 2.2637e-05
9:83018126 C T 0.021140 -2.3011e-05
9:83019793 G C 0.026982 -2.0400e-05
9:83021572 T C 0.316250 -3.3418e-05
9:83032179 G A 0.022529 1.3766e-05
9:83033220 T C 0.030361 -5.8892e-05
9:83035152 G A 0.263571 1.6399e-05
9:83040460 G A 0.806436 -3.1961e-05
9:83043843 G A 1.706065 -9.8607e-05
9:83048416 A C 0.024833 1.4906e-05
9:83062899 G A 0.168828 2.8616e-05
9:83064189 A G 0.312050 -7.5096e-05
9:83075900 A G 0.043947 -3.1264e-05
9:83080862 C T 0.104601 9.1988e-05
9:83083001 T C 0.108077 1.3151e-05
9:83088290 C T 0.172512 -7.4644e-05
9:83095816 G A 0.224668 -4.6569e-05
9:83098924 G T 0.236122 1.6878e-05
9:83105091 G A 1.790737 -2.2450e-04
9:83106390 C A 0.315951 -3.7443e-05
9:83109040 G T 0.118489 9.3474e-05
9:83110346 G A 0.100982 -1.4599e-05
9:83120961 A G 0.021883 -6.6913e-05
9:83122882 T C 0.419812 -2.8846e-05
9:83132301 T C 0.243379 -7.2347e-05
9:83153557 G T 1.824963 -5.8518e-05
9:83162551 T G 1.583534 1.8941e-05
9:83162962 T G 0.116746 1.8974e-05
9:83163547 C T 1.468096 1.0789e-05
9:83164953 G A 0.658398 2.2825e-05
9:83171575 G A 0.163284 1.9534e-05
9:83179097 A G 0.029484 -1.0950e-06
9:83182626 C T 0.701303 -2.0937e-04
9:83189397 A G 0.029257 1.2582e-05
9:83196050 A G 0.548172 -1.2618e-04
9:83202379 C T 0.043857 2.1170e-05
9:83203376 T G 1.570928 -2.9247e-05
9:83206233 A G 0.167280 -5.5779e-05
9:83213617 T C 1.037563 3.4474e-05
9:83221319 G C 0.080313 -7.3867e-05
9:83223431 A C 0.036187 -7.8967e-06
9:83234155 G A 0.203983 -6.8496e-05
9:83235779 A G 0.335906 -3.6633e-06
9:83236779 A G 0.133722 -9.2366e-06
9:83246808 T G 0.046778 4.8372e-05
9:83249302 G A 0.088388 -1.0957e-04
9:83251989 A G 0.035661 8.2009e-06
9:83257787 T C 0.264169 2.4444e-04
9:83280349 C A 0.724234 -5.1658e-05
9:83288846 G T 0.199903 -7.0356e-05
9:83290065 T G 1.602999 -2.4110e-05
9:83294109 G A 1.246203 2.4657e-05
9:83303742 G C 0.046239 5.4132e-05
9:83306719 G A 0.075860 -1.1723e-04
9:83311763 T C 1.608643 -1.4823e-05
9:83316409 T C 0.021850 -3.7052e-06
9:83317675 C T 1.444710 -2.0011e-06
9:83318683 T C 0.030556 2.2512e-05
9:83324173 A G 0.035700 -3.4109e-05
9:83328823 G A 0.053542 9.8381e-05
9:83329826 G A 0.043259 6.8950e-06
9:83329878 T G 0.171856 -3.8754e-05
9:83330832 C T 0.239296 -7.6361e-05
9:83335013 T C 0.198419 -6.7006e-05
9:83341394 T C 0.063734 -2.0177e-04
9:83343614 A G 0.258683 -5.6893e-05
9:83344347 C T 0.542083 1.0753e-06
9:83368287 A C 0.144634 1.0444e-05
9:83369895 C T 0.164306 -1.7067e-05
9:83373344 G T 0.032513 2.3860e-05
9:83374357 G A 0.037333 -2.8052e-05
9:83376367 T G 0.072448 3.0303e-05
9:83377498 A G 0.036268 -1.9435e-06
9:83383466 T C 0.046979 4.9529e-05
9:83384450 C G 0.109216 -1.1530e-04
9:83392308 G A 0.059930 -5.1216e-05
9:83402594 C T 0.029692 5.9744e-06
9:83404401 T C 0.085191 2.3924e-05
9:83412267 G A 0.120456 -1.7958e-04
9:83418350 G T 0.027949 1.2147e-05
9:83419885 A G 0.239907 1.3125e-05
9:83424663 G A 0.158860 -1.9450e-05
9:83442267 C T 0.230468 -7.5155e-05
9:83447633 A G 1.023035 3.0118e-05
9:83451849 T C 0.223152 2.9802e-05
9:83456384 A G 0.046878 -2.2265e-05
9:83459788 A C 0.051698 -7.4156e-05
9:83460397 C T 0.330275 1.8717e-05
9:83461010 C A 0.234275 -6.5640e-05
9:83461125 A G 0.123504 3.3006e-05
9:83469025 C G 0.038465 -2.6993e-06
9:83482092 C T 0.030494 -1.7937e-05
9:83486370 T C 0.198283 4.3759e-05
9:83488864 C T 0.161616 -1.2956e-04
9:83493357 A G 0.033116 -3.3351e-05
9:83501795 T C 0.081650 -2.4407e-05
9:83503893 T C 0.842266 -1.6736e-04
9:83509366 C G 0.149243 3.4363e-05
9:83511565 C T 0.048589 1.6665e-04
9:83518373 G A 0.444941 7.5819e-05
9:83527822 A G 0.088651 -1.2425e-05
9:83536207 C G 1.961152 1.4259e-05
9:83543110 G A 0.032581 2.5028e-05
9:83543989 T C 0.594106 -3.6775e-05
9:83549248 T A 0.033087 -3.0770e-06
9:83573349 A G 0.046395 7.3554e-05
9:83581679 G A 0.150593 -6.3372e-05
9:83590995 G A 0.061160 -5.9538e-05
9:83593898 A C 0.701738 1.1082e-04
9:83603802 T C 0.488986 -1.5562e-05
9:83615318 C T 0.978630 3.5783e-05
9:83616135 A G 0.071841 -2.9217e-05
9:83618979 A C 1.718016 -6.6682e-06
9:83622555 A G 1.468446 2.0125e-05
9:83642762 C T 0.074818 -7.0566e-05
9:83651386 A G 1.720304 -4.1118e-06
9:83658169 T C 0.063818 -2.0404e-05
9:83660446 G A 0.176981 -4.4998e-07
9:83664707 G T 0.051750 -1.2245e-05
9:83677992 A G 0.126474 -1.0578e-05
9:83689422 A G 0.055551 -3.5632e-05
9:83694231 C T 0.502679 5.0518e-05
9:83697212 G A 1.727136 9.3845e-07
9:83697280 C T 0.058836 2.1740e-05
9:83702684 A C 0.042282 1.9039e-05
9:83708307 A G 0.185436 -1.3740e-05
9:83710930 G A 0.200260 -3.4312e-05
9:83714924 G T 0.313851 2.3915e-05
9:83718162 T C 1.711777 8.4321e-06
9:83718941 G A 0.562784 9.9518e-05
9:83725889 G A 0.062760 3.3814e-05
9:83732562 T C 0.074682 -6.0785e-05
9:83740296 A G 0.770344 7.0579e-05
9:83749077 A G 0.056687 1.2674e-06
9:83755558 A C 0.230916 -6.3078e-05
9:83763800 C T 0.992324 6.9803e-06
9:83767612 G A 0.122741 5.9099e-05
9:83771337 A G 0.100868 1.1574e-04
9:83774885 A G 1.127367 -5.8761e-05
9:83784119 G A 0.026566 4.4707e-05
9:83788284 G A 0.065376 2.5598e-06
9:83789241 C T 0.046028 -9.6826e-07
9:83789262 A G 0.072088 1.9233e-05
9:83789393 C A 1.723079 1.0632e-05
9:83806837 G A 0.097476 -9.9304e-06
9:83809075 A G 0.132550 -1.6738e-05
9:83813940 G A 0.043587 3.1302e-05
9:83816811 T C 0.097571 -4.8518e-06
9:83829357 A G 0.669190 2.1674e-04
9:83840718 C T 0.028946 4.0787e-05
9:83848710 T G 0.663786 1.3871e-04
9:83854495 A G 0.042052 -5.3491e-05
9:83875344 C T 0.098898 4.0447e-05
9:83875560 C T 0.386037 -2.7202e-05
9:83908705 T C 0.543780 -1.1525e-04
9:83910592 T C 0.034376 5.0670e-05
9:83932977 C T 1.405446 -2.7439e-05
9:83935053 C A 1.913183 5.7427e-06
9:83935133 C T 0.418952 3.1015e-05
9:83957038 G A 0.101939 2.2534e-04
9:83961287 G A 0.439121 -1.2084e-05
9:83964775 C T 0.033133 1.1142e-05
9:83985424 G A 0.749568 -7.6614e-05
9:83986038 C T 0.036622 7.8624e-06
9:83986413 C A 1.435723 -5.6393e-05
9:83995471 C A 0.079018 -3.4484e-05
9:84004514 G A 0.371239 2.2905e-05
9:84005903 T G 0.067255 7.2529e-05
9:84006221 A G 0.228978 -1.5667e-05
9:84008633 A G 1.402879 2.0619e-05
9:84011052 C T 1.922430 7.7742e-05
9:84011111 T C 1.067022 -3.7917e-05
9:84012482 T C 1.327548 -5.6898e-05
9:84013099 C A 0.157847 8.8020e-06
9:84014759 T A 0.053065 -1.0754e-04
9:84015037 T C 0.342839 -6.5961e-05
9:84023378 T C 0.068898 -4.7101e-05
9:84023973 C T 0.090823 1.0365e-04
9:84034160 T C 0.054892 -1.1539e-05
9:84034276 A G 0.028939 1.5007e-05
9:84034924 C A 0.318473 -3.2116e-05
9:84043203 T C 0.023876 -8.8791e-05
9:84053760 C T 0.162768 -1.5092e-04
9:84056570 C T 1.915429 -3.0249e-05
9:84074717 T C 0.800211 3.6007e-04
9:84078742 A G 0.048826 -5.5473e-05
9:84079903 C T 0.041633 1.4356e-04
9:84088353 C T 0.235895 -4.0719e-05
9:84104584 C T 0.119937 8.9875e-06
9:84105329 A G 0.138084 -6.6593e-05
9:84113146 C A 1.244830 5.6917e-06
9:84114879 A C 0.030497 2.4829e-04
9:84116146 T C 0.121511 -6.6282e-06
9:84128288 G A 0.110927 2.4265e-05
9:84132602 T G 0.657817 1.3555e-05
9:84139376 A G 0.161791 -3.2590e-05
9:84144714 C A 0.135160 -3.1620e-05
9:84145699 G A 0.904465 -2.3009e-06
9:84146641 T C 0.056285 2.9809e-05
9:84154685 T C 0.639059 -9.3022e-06
9:84160842 A C 0.075944 5.2367e-06
9:84161051 G C 0.130392 5.7132e-05
9:84166366 A G 0.045298 -3.6288e-06
9:84168158 A G 0.176666 -9.7472e-05
9:84170326 C A 1.898178 -4.6959e-05
9:84173281 T C 0.139629 -1.0822e-05
9:84173486 A G 0.563209 2.1470e-05
9:84175119 C T 0.466827 -7.6793e-05
9:84181593 A G 0.072461 -4.0134e-05
9:84183462 T C 0.711576 9.2235e-05
9:84186297 G A 0.468898 5.4483e-05
9:84191049 A G 0.655103 2.1777e-06
9:84194607 G A 0.237719 -5.3896e-05
9:84197169 G A 0.236875 3.5913e-05
9:84200132 A C 0.154131 4.0529e-04
9:84202226 G A 0.547795 -1.3470e-04
9:84204244 C T 0.527957 5.8101e-06
9:84204759 A C 0.215193 1.9751e-05
9:84206018 C G 0.116406 6.2457e-05
9:84207320 T G 0.175332 1.5607e-04
9:84210050 T C 0.317577 -1.5278e-05
9:84210209 T C 0.800445 -8.7140e-06
9:84211530 C A 0.028761 3.1380e-06
9:84211821 A G 0.105198 -5.0543e-05
9:84211864 G C 0.078950 -6.9633e-05
9:84213160 T C 0.893205 -1.2407e-05
9:84214974 G T 0.305360 1.0166e-05
9:84215944 A G 0.398494 -4.6844e-05
9:84216090 C A 0.627456 -7.6940e-06
9:84219844 T C 0.284977 -3.3021e-05
9:84222230 A G 0.113650 -3.5206e-05
9:84222618 A G 1.297655 -7.4459e-07
9:84225652 C T 1.058141 -6.5441e-07
9:84227051 T C 0.572885 2.5327e-06
9:84228593 A G 0.067512 2.0135e-05
9:84230804 A G 0.138775 5.6938e-05
9:84234836 C T 0.036505 8.3062e-05
9:84235255 T G 0.334312 -2.1329e-05
9:84237238 T G 0.908742 -3.1592e-05
9:84237390 G A 1.943949 -8.2760e-06
9:84239037 C T 0.536107 2.1095e-05
9:84239860 G A 0.932868 -1.3582e-05
9:84241308 T C 1.840809 -8.7886e-05
9:84242375 G A 0.022428 2.5392e-05
9:84243257 G A 0.602681 2.0335e-05
9:84245004 C T 0.251880 2.5276e-04
9:84246624 G C 0.117646 -1.0412e-04
9:84247426 G A 1.484412 1.9493e-06
9:84248904 C T 0.031364 -5.6350e-05
9:84249963 A C 0.209601 5.0762e-06
9:84254819 G A 0.384706 1.7370e-05
9:84255117 G T 1.816277 -4.3573e-06
9:84258001 A G 0.365757 7.8420e-06
9:84261124 C T 0.796384 6.0614e-06
9:84262687 C T 0.549684 -3.7468e-05
9:84264475 G T 0.101040 6.1958e-05
9:84273250 T G 0.160720 3.6223e-05
9:84274618 T C 0.027810 -3.7887e-05
9:84275095 T C 1.813032 -4.5024e-06
9:84275708 T G 0.428744 1.5531e-05
9:84279715 C T 0.047505 -8.2838e-05
9:84281232 G C 0.164008 -3.9067e-05
9:84285152 C A 0.233516 3.1105e-05
9:84288353 T C 1.607371 -1.3577e-05
9:84288616 T C 0.480384 -1.1311e-05
9:84291044 A G 0.042831 -3.8628e-05
9:84295211 T C 0.349879 4.4573e-05
9:84299115 T C 0.048193 5.1018e-05
9:84300694 C A 0.672039 -1.2487e-05
9:84301653 A G 0.200824 -6.4483e-05
9:84305873 C T 0.047281 5.7287e-05
9:84306876 T C 0.164053 2.4128e-06
9:84308948 A G 0.842208 -3.6633e-05
9:84317239 A G 0.042380 3.2965e-06
9:84323836 T G 0.020542 -8.9658e-05
9:84328286 T C 0.100498 6.6977e-06
9:84332602 T C 0.123731 2.2362e-05
9:84347198 C T 0.391720 3.2391e-05
9:84351351 A C 1.826183 1.9184e-05
9:84352213 G A 0.025752 -6.4242e-05
9:84352443 G T 0.760759 -4.4150e-05
9:84359992 C G 0.029780 6.3634e-05
9:84362625 A G 0.195664 7.1316e-06
9:84364596 T G 0.111855 3.4431e-05
9:84368551 G A 0.052117 3.7956e-06
9:84370001 A G 0.431175 6.4230e-06
9:84372262 G A 0.298103 -4.4998e-06
9:84372741 C T 0.812957 1.4309e-05
9:84376006 C T 0.024979 -6.5691e-05
9:84380904 C T 0.024947 1.8021e-05
9:84383716 G A 0.081572 3.1732e-05
9:84383943 C T 0.094646 -3.1803e-05
9:84384358 C G 0.065830 5.1434e-05
9:84388107 C T 0.769370 -6.7445e-06
9:84388174 G A 0.039462 3.8162e-05
9:84389100 G A 0.042516 -5.9913e-06
9:84389731 C A 0.226330 -1.5788e-05
9:84389914 C T 0.669797 4.8595e-06
9:84390158 G T 0.347516 5.7338e-05
9:84391174 C T 0.429588 9.5122e-05
9:84395785 C T 0.507175 -2.2126e-05
9:84396402 T C 0.276895 -8.0687e-07
9:84398792 T C 0.026631 8.2017e-05
9:84400807 C T 1.821704 -5.5062e-06
9:84402751 T C 0.421721 -1.7328e-06
9:84403437 G C 0.457537 -2.8747e-05
9:84405371 T G 0.033889 1.4198e-05
9:84410380 G C 0.042201 -1.4553e-05
9:84410638 C T 0.794187 2.1884e-06
9:84416479 G A 0.760967 1.5145e-05
9:84419413 G A 1.501193 1.4579e-05
9:84420406 C T 0.252036 -8.1568e-05
9:84425941 T C 0.079112 -2.0200e-04
9:84429893 A G 0.039235 6.7675e-05
9:84432894 A G 0.187770 2.0758e-06
9:84433172 T C 0.021990 7.0939e-06
9:84433453 G A 0.055687 7.8576e-05
9:84437415 T C 0.221305 4.4272e-05
9:84437960 T C 0.040423 -8.7338e-06
9:84441027 G A 0.283026 9.4513e-06
9:84442414 A G 0.043107 5.4407e-06
9:84442876 A C 0.115003 4.6419e-06
9:84448131 A G 0.085840 3.2803e-05
9:84448852 G A 0.242539 6.5327e-06
9:84450979 T C 0.238628 -7.1441e-05
9:84452725 A G 0.328645 -5.9668e-05
9:84454027 C T 0.687885 -1.5724e-05
9:84454346 G T 0.258797 -5.0460e-06
9:84455392 G T 0.057719 5.1376e-05
9:84458774 T G 0.901287 -3.6887e-05
9:84459072 T C 1.681365 -6.7792e-06
9:84462224 C G 0.255126 4.0717e-05
9:84463782 T G 0.438547 -2.5077e-05
9:84463894 C T 1.933436 2.4346e-05
9:84464853 A G 0.058518 3.5368e-05
9:84467698 C T 0.146224 1.3734e-06
9:84472309 C A 0.097272 1.8375e-05
9:84473474 A G 0.526675 -3.1255e-05
9:84475180 T C 0.192314 -6.5966e-05
9:84477464 T C 0.020234 -2.1667e-05
9:84481989 T C 0.321891 -8.0047e-05
9:84489862 C T 0.198513 -1.2540e-04
9:84490732 C T 0.102666 -4.8696e-06
9:84495608 C T 0.431941 -1.3791e-05
9:84501226 C T 0.096165 4.6054e-05
9:84519154 C T 0.138646 6.5672e-05
9:84520254 T C 0.030130 -4.7234e-05
9:84520621 G A 0.363540 1.7588e-05
9:84530366 G A 0.137230 6.0087e-05
9:84531984 C A 0.184209 1.0827e-04
9:84565109 T C 0.041546 2.4220e-05
9:84589526 T C 0.033094 -3.9705e-05
9:84590381 C G 0.236099 -3.5285e-05
9:84591340 A G 0.048216 2.1536e-05
9:84592340 T G 0.066278 1.2222e-04
9:84603019 T C 0.051939 -6.8490e-06
9:84604108 C T 0.122754 -2.5928e-05
9:84605971 A C 0.045707 -4.9045e-05
9:84618826 T G 0.076217 -1.4420e-05
9:84622845 A G 0.149869 1.1523e-04
9:84647104 T C 0.038900 4.9785e-05
9:84647415 C T 0.034476 -1.7702e-05
9:84680622 A G 0.074139 -6.6185e-05
9:84685767 G A 0.200169 1.4254e-04
9:84705435 T C 0.058573 3.2663e-05
9:84717631 A G 0.209766 8.5015e-05
9:84726543 C T 0.116068 -4.5151e-05
9:84736858 C A 0.044879 -2.8070e-05
9:84741407 T C 0.674130 -5.3386e-06
9:84759930 G T 0.127100 -1.3207e-07
9:84769241 A G 0.073870 -4.5284e-05
9:84789089 C T 0.519557 -3.3984e-05
9:84808650 C T 0.176478 2.8594e-05
9:84824303 T C 0.066525 -8.3657e-06
9:84839444 T C 0.132420 9.6313e-05
9:84851043 T C 0.114987 4.7471e-05
9:84885983 C T 0.042565 3.1270e-05
9:84910432 A G 0.035590 3.8598e-05
9:84934793 T G 0.073393 2.5577e-05
9:84948154 G A 0.057028 -7.7262e-05
9:84948724 G A 1.347020 -1.3151e-05
9:84955250 T G 1.494857 1.5073e-06
9:84955532 G A 0.061929 8.6285e-05
9:84978811 C A 0.023132 -4.1254e-05
9:85006981 G A 0.037836 2.1525e-05
9:85007039 C A 0.069449 -5.2789e-05
9:85010273 A C 0.032766 -2.1948e-05
9:85017502 T G 1.845668 7.8398e-05
9:85019480 A G 0.089693 -1.3260e-04
9:85023877 C T 0.054175 -2.3782e-05
9:85025984 A G 0.538441 1.2177e-05
9:85044050 C T 0.070469 -4.2040e-05
9:85059047 C T 0.458349 1.8923e-05
9:85060796 T C 0.039517 -2.2651e-05
9:85085603 A C 0.084380 3.5867e-05
9:85091242 T C 0.055116 -1.5519e-05
9:85091707 G T 0.491602 1.8699e-05
9:85093743 T C 0.054529 -3.9907e-05
9:85103825 A G 0.106915 8.7722e-05
9:85105056 A G 0.032649 -1.9391e-05
9:85107177 A T 0.184722 4.1977e-05
9:85113981 T C 0.593463 2.6341e-05
9:85117176 T C 0.086318 1.5890e-05
9:85126730 G T 0.202223 -2.2812e-05
9:85128462 G A 0.033077 1.5531e-05
9:85131627 C G 0.211844 3.1321e-05
9:85135861 T G 0.177780 -3.2293e-05
9:85135915 C A 0.651741 7.1907e-06
9:85141864 A G 0.746594 -5.8244e-06
9:85142106 T C 0.038342 -2.9203e-05
9:85142710 G A 0.024333 2.1137e-05
9:85147997 T G 1.221237 -1.3616e-05
9:85155386 G A 0.102981 4.8404e-06
9:85157133 C G 0.029945 -2.1892e-05
9:85159561 G A 0.141206 -5.1931e-05
9:85161130 G A 0.030013 4.3015e-05
9:85165904 T A 0.025343 7.5384e-05
9:85167744 G A 0.139243 6.2835e-05
9:85168377 T C 1.269196 -8.6231e-06
9:85169682 C T 0.075418 -2.7493e-05
9:85175321 G A 0.057307 -1.4647e-04
9:85183619 G A 1.319677 -9.7056e-06
9:85199664 T G 0.126717 -2.9597e-05
9:85203759 A C 0.035362 2.2932e-05
9:85203852 T C 0.047560 -6.0446e-05
9:85209810 G A 0.255233 -7.9640e-05
9:85220869 G A 0.196099 1.2415e-05
9:85221577 A G 0.022159 5.8253e-05
9:85221961 G A 0.037349 -3.0390e-05
9:85258492 G A 0.041938 -1.4688e-04
9:85266201 C T 0.028436 6.0401e-05
9:85272505 T C 0.221432 4.6357e-05
9:85273636 A G 0.061932 9.9765e-05
9:85286850 G A 0.236349 -9.7555e-05
9:85288772 C T 0.100979 1.7585e-05
9:85302247 T G 0.083318 2.7911e-05
9:85311147 T C 1.176390 -1.1527e-05
9:85311828 G A 0.708122 -6.9270e-06
9:85315642 C T 0.049481 -4.0965e-05
9:85332673 T C 0.938607 -3.7975e-05
9:85333814 G T 0.130035 3.8591e-05
9:85352422 G C 0.020085 2.0039e-05
9:85353762 A G 0.862611 -7.1850e-05
9:85358279 T C 0.369574 9.4517e-05
9:85359392 T C 0.149538 2.1949e-05
9:85359985 C A 0.105438 -3.5962e-05
9:85362958 G A 0.136922 -2.9462e-05
9:85363649 A G 0.072465 2.2919e-06
9:85365283 T C 0.055769 1.7190e-06
9:85392084 T C 0.254032 2.4803e-05
9:85392352 T C 0.113436 -4.2254e-05
9:85393631 C T 0.037466 -7.9936e-05
9:85394832 G T 0.038258 -2.9595e-05
9:85397429 C T 0.036531 -1.2376e-04
9:85401997 A G 0.145900 -1.9729e-05
9:85408436 T G 0.120567 -2.0437e-05
9:85408932 C T 0.074464 5.2673e-05
9:85409526 T C 0.570597 2.2714e-05
9:85410090 C T 1.237729 -9.6662e-06
9:85410549 A G 0.917318 1.8965e-05
9:85414981 G A 0.808036 2.3311e-05
9:85422426 A G 0.047557 -8.2494e-06
9:85422692 G A 0.024733 -4.2731e-05
9:85436841 G A 0.650673 1.7366e-05
9:85439450 G A 0.123131 3.6874e-05
9:85440903 T C 0.593476 -9.2708e-06
9:85441321 A C 0.141142 1.5694e-06
9:85446250 T C 0.176342 2.3267e-05
9:85450616 T C 0.088775 1.4797e-05
9:85452687 T G 0.245077 -1.5798e-05
9:85453867 T C 0.114241 1.2912e-05
9:85459107 C T 0.697814 2.7528e-05
9:85477968 C T 0.047664 -5.4999e-06
9:85479417 T G 0.715091 -1.3565e-04
9:85480297 C T 0.039176 3.6233e-05
9:85489361 G A 0.195089 5.2895e-05
9:85507107 A G 0.353443 -6.5710e-06
9:85510826 G A 0.098784 3.7069e-07
9:85510863 G A 1.677528 -4.2269e-05
9:85511504 G A 0.445161 1.1346e-05
9:85512398 C T 0.090232 3.3825e-05
9:85520702 T C 0.687009 -2.6142e-04
9:85523409 T C 0.050247 -2.5294e-05
9:85524935 T C 0.216618 7.1656e-06
9:85546352 G T 0.020104 3.8814e-05
9:85549238 C T 0.053552 4.7583e-05
9:85550198 C T 0.047920 -2.4847e-05
9:85551248 G T 0.138019 7.4260e-05
9:85559944 C T 0.223311 3.7154e-05
9:85566452 C T 0.524231 -1.3012e-05
9:85567469 C T 0.365277 -1.2416e-04
9:85573235 C T 0.755248 3.0459e-06
9:85577164 C T 0.537779 -7.3313e-04
9:85578803 C G 0.233373 5.3520e-05
9:85585743 G A 0.034869 4.9192e-05
9:85587370 G T 0.843052 -5.0496e-05
9:85588792 G A 1.027904 -5.3379e-05
9:85593386 T C 0.054610 5.6146e-05
9:85601818 G A 1.099437 4.2698e-05
9:85609781 A G 0.122011 3.4578e-05
9:85627408 A G 1.032428 9.9778e-06
9:85632984 G T 0.039871 2.5494e-06
9:85640125 G T 0.105325 -1.4265e-05
9:85641215 A G 0.062572 1.9477e-05
9:85642312 C T 1.028014 8.4474e-06
9:85648814 A G 0.230981 -3.5399e-06
9:85649984 T C 0.032941 6.5293e-05
9:85684288 G C 0.149347 4.0979e-05
9:85692604 G A 1.016024 1.1600e-04
9:85695345 T G 0.077642 -3.4252e-05
9:85722564 G A 0.111777 3.2884e-06
9:85739887 G A 0.993398 6.4528e-05
9:85743980 C T 0.115153 -1.9016e-05
9:85749749 G A 0.151736 7.6260e-06
9:85752837 C T 0.030893 -9.3448e-07
9:85759671 T C 0.074662 -5.1059e-05
9:85760461 A G 0.056340 -2.7274e-06
9:85761772 A G 0.324725 2.4073e-05
9:85764196 A G 0.238125 -3.3274e-05
9:85770092 T G 0.043714 1.6820e-04
9:85777803 A G 0.358763 3.5389e-05
9:85779520 T C 0.072046 -2.5264e-05
9:85781546 A C 1.643581 2.9930e-05
9:85783873 C T 0.639975 7.2255e-06
9:85788944 A G 0.411519 5.2539e-06
9:85794695 A C 0.085282 -1.5162e-04
9:85796147 G A 0.035758 2.5513e-06
9:85798771 A G 1.431932 4.1299e-05
9:85799040 G A 0.161418 -4.2047e-05
9:85802116 A G 0.066311 7.8597e-05
9:85803071 A G 0.057456 6.1233e-05
9:85805551 T G 0.081803 1.0319e-04
9:85805882 G T 1.601409 9.4051e-05
9:85806247 T G 0.150441 -5.6997e-06
9:85807978 C G 0.174784 3.2896e-06
9:85808549 A G 0.075224 4.6971e-05
9:85809146 C T 0.132401 1.5194e-04
9:85809608 A G 0.047781 2.8263e-04
9:85810640 T C 0.020273 6.8680e-05
9:85810910 G A 0.452445 -4.0595e-05
9:85812142 C A 1.270816 2.6920e-05
9:85814250 C T 0.268631 5.1188e-05
9:85816469 C A 0.389698 -4.7255e-05
9:85819410 T C 0.062461 1.2126e-04
9:85825804 A G 1.891219 -5.8892e-05
9:85834837 C T 0.217543 2.5778e-05
9:85845143 C A 0.091154 -3.4950e-05
9:85846925 G C 0.868333 2.8947e-05
9:85848056 G A 1.158896 7.3215e-05
9:85849458 C T 1.639322 -6.3266e-06
9:85851428 C T 0.026771 8.6988e-06
9:85858363 C T 0.032912 1.0822e-05
9:85858521 C T 0.073185 2.0651e-06
9:85861086 C T 0.577536 -8.8808e-05
9:85863174 A C 0.059602 -1.5106e-04
9:85873184 G T 1.156520 4.9315e-05
9:85874113 A G 0.833873 2.7219e-05
9:85875559 T C 0.178471 1.8803e-04
9:85878776 T C 0.096224 3.2693e-05
9:85879398 G C 1.142813 -1.9620e-05
9:85889163 A C 0.328606 -3.8649e-05
9:85900001 C A 0.036719 6.6132e-05
9:85902286 G A 0.318691 9.4179e-05
9:85905786 A G 1.890894 1.8917e-05
9:85907391 G A 0.067596 3.8084e-05
9:85907516 G A 1.232948 -2.4061e-05
9:85912228 T C 0.383544 -3.3963e-05
9:85912746 G A 0.118928 2.7530e-05
9:85919661 G A 0.372950 -5.5741e-08
9:85921720 C T 0.154683 -2.2210e-05
9:85923006 T C 0.054977 4.2723e-05
9:85923314 G A 0.053617 3.9162e-06
9:85927157 G A 0.344296 -6.9306e-05
9:85930305 A G 0.196774 1.0281e-04
9:85932219 T C 0.039468 1.2902e-05
9:85937637 A G 0.443652 -2.1779e-05
9:85939510 A C 0.687850 8.8157e-05
9:85941155 A G 0.799763 6.7739e-05
9:85943575 A G 0.961463 -6.1492e-05
9:85944803 C T 0.449602 -1.3672e-05
9:85944862 A G 0.613541 1.6096e-04
9:85945797 T C 0.182324 -2.5989e-05
9:85948587 T C 0.108213 -2.8145e-05
9:85948932 A G 0.511105 -5.8173e-05
9:85949031 A C 0.088986 -6.9433e-05
9:85949206 A C 1.757062 4.0165e-06
9:85952063 C T 1.884620 2.7672e-05
9:85958298 G T 0.090005 -6.5399e-05
9:85964284 G C 0.084036 -3.8332e-05
9:85964450 G A 0.711397 8.9994e-06
9:85966329 G A 0.131842 2.4894e-05
9:85966833 A G 0.220643 1.2542e-05
9:85977293 T G 0.312592 -5.5858e-05
9:85980061 C T 0.025684 4.8208e-05
9:85980446 A G 0.165238 6.0894e-06
9:85985482 C T 0.057580 -2.4596e-05
9:85998970 A G 0.104056 5.1220e-05
9:86000825 T C 0.057132 3.6925e-05
9:86002493 C T 0.943868 3.7508e-05
9:86004269 A G 0.065921 1.9859e-05
9:86004415 A C 0.247141 -5.7240e-05
9:86005280 A G 0.917805 4.0986e-05
9:86005599 T G 1.408510 1.7444e-05
9:86016834 T G 0.827284 -3.0733e-06
9:86026828 G T 0.254960 -1.7442e-05
9:86031577 C A 0.134543 -9.7449e-06
9:86035267 T G 0.050910 5.6500e-05
9:86048883 T G 0.149311 1.9734e-05
9:86053040 C T 0.069703 -3.1204e-06
9:86055148 C T 0.126614 5.0135e-05
9:86061056 C T 0.044921 -1.3030e-04
9:86065188 A G 0.066382 2.9796e-05
9:86067315 C T 0.543190 -6.2226e-06
9:86069237 T C 0.281498 1.8326e-05
9:86072305 C T 0.093202 -1.0601e-06
9:86075188 G A 0.265175 2.1914e-05
9:86079377 T C 0.144176 -5.6727e-05
9:86079541 A C 0.785917 -3.0834e-05
9:86084639 T C 0.324676 1.9590e-05
9:86088295 T C 0.113822 -2.1952e-05
9:86091826 T C 0.156682 2.2423e-05
9:86093654 A G 0.873828 -3.3519e-05
9:86101244 T C 0.089550 -4.6750e-05
9:86104772 T C 0.206677 1.8387e-05
9:86107680 T C 0.045817 -3.7523e-05
9:86111242 T C 0.103205 5.0579e-06
9:86112734 T G 1.257726 2.0217e-06
9:86113632 T C 0.035749 -3.2792e-05
9:86120554 T G 0.318577 -1.7360e-06
9:86125565 T C 0.079612 -2.6370e-05
9:86145191 G A 0.217121 -1.9866e-05
9:86148635 A G 1.896256 -3.2022e-05
9:86148692 T C 0.107629 2.2246e-05
9:86149388 T C 0.097227 4.8316e-05
9:86149610 C T 0.959376 -4.7477e-05
9:86150415 T C 0.564521 -7.2623e-05
9:86154050 C T 0.117555 -7.8150e-05
9:86156262 G T 0.161109 -2.1034e-05
9:86164428 G A 0.750840 1.1381e-05
9:86167921 C T 0.201775 3.3607e-05
9:86170818 T G 1.695695 -2.2379e-04
9:86176330 A G 1.311790 -9.4518e-05
9:86177740 C T 0.388153 -3.4157e-05
9:86178646 C T 0.148681 2.6925e-05
9:86179563 C T 1.540973 2.9637e-06
9:86183646 C T 0.430416 4.2199e-06
9:86198174 C T 0.051831 -4.7506e-05
9:86198330 G A 0.059563 3.2633e-05
9:86199324 G T 1.573271 9.1374e-05
9:86200547 C T 0.780315 6.1380e-05
9:86203042 G A 0.380938 9.7887e-06
9:86203246 G A 0.221591 1.6815e-05
9:86205137 T C 0.225638 -1.0073e-06
9:86212295 G A 0.027086 -6.4680e-05
9:86214551 T C 0.025632 -2.1594e-05
9:86214615 G A 1.588380 1.6583e-05
9:86214826 G T 0.089797 7.2894e-05
9:86217059 G T 0.542015 -2.3808e-05
9:86217889 A G 0.044379 -2.2443e-05
9:86221436 A G 0.183307 -2.3485e-05
9:86229249 T G 0.330830 -2.9372e-05
9:86229523 G A 0.290190 4.3232e-06
9:86233605 G A 1.495458 -8.2269e-05
9:86236674 C T 0.025044 -6.1967e-05
9:86240494 G A 0.045233 -1.1018e-04
9:86254949 C T 0.112741 -8.3195e-05
9:86258357 A G 0.022947 -6.8426e-05
9:86281745 A G 0.378698 2.1932e-06
9:86282294 A C 0.044087 2.1291e-04
9:86282341 A G 0.479346 3.2808e-05
9:86282674 C T 0.041120 -5.3356e-05
9:86300269 T C 1.237294 -1.0682e-05
9:86334993 C T 0.045580 7.1721e-05
9:86337027 T C 1.916363 -1.2680e-04
9:86337432 A G 1.952778 -2.0761e-04
9:86347254 T C 0.500690 5.1758e-05
9:86350519 T C 0.062679 -5.4800e-05
9:86366968 C T 0.107240 -6.8928e-05
9:86368660 A G 1.485896 -3.7292e-05
9:86400840 A C 0.078291 -1.8734e-05
9:86404584 T C 0.707921 -9.7227e-05
9:86405873 C T 0.062104 6.0624e-06
9:86429527 A G 0.039920 2.1123e-04
9:86431653 C T 0.791405 2.0780e-05
9:86440364 T C 0.125948 -1.7424e-05
9:86465079 T C 0.038683 -2.8985e-06
9:86518796 C T 0.275259 -4.2756e-06
9:86537943 T C 0.163849 -6.3421e-05
9:86539148 T C 0.271939 7.3742e-06
9:86550647 G A 0.508421 2.7130e-05
9:86554336 A G 0.032318 -8.2698e-05
9:86571454 T C 0.107954 4.2577e-05
9:86571611 G A 1.074461 1.0513e-04
9:86572490 T C 1.956793 1.1422e-04
9:86574394 G A 0.061595 -4.2068e-05
9:86581484 T C 0.051380 -4.5935e-05
9:86592026 G A 0.427881 5.5278e-05
9:86598444 T G 0.393797 8.2563e-05
9:86612380 T C 0.034493 -4.1480e-05
9:86612507 G T 0.060329 3.2871e-05
9:86617265 G A 1.487869 -1.0745e-05
9:86628459 C T 0.544374 7.4418e-05
9:86646255 G A 0.060465 -2.6463e-05
9:86666450 C T 0.065704 -4.2873e-05
9:86679267 A C 0.147003 -1.8661e-04
9:86680961 T C 0.028861 -5.5685e-06
9:86682246 T G 0.083822 9.1362e-06
9:86688201 C T 0.190084 -4.7591e-05
9:86696174 T C 1.922985 -2.2164e-04
9:86696287 T C 0.492663 -8.8810e-07
9:86697123 T C 0.058748 -2.2115e-05
9:86700737 A G 1.000980 3.5603e-05
9:86700760 G A 0.652886 5.4702e-05
9:86700866 A C 0.138808 4.4493e-05
9:86702203 T G 0.133702 2.1498e-05
9:86707789 G A 0.704120 -4.7775e-06
9:86709041 C T 0.219666 -3.5252e-05
9:86717077 T G 0.288745 5.4678e-05
9:86718180 C T 0.214937 -5.3390e-05
9:86721929 C T 0.621649 -1.6785e-05
9:86723752 A G 0.127720 2.0634e-04
9:86725030 A G 0.340382 1.5328e-05
9:86727588 T G 0.714877 5.3050e-05
9:86733355 A G 1.259105 2.6608e-05
9:86733522 T C 0.173557 -5.6330e-05
9:86738124 G A 0.060199 -1.7357e-04
9:86738362 G C 0.035126 -3.4856e-05
9:86752641 T C 1.356192 1.1295e-04
9:86756371 G T 0.028303 5.4881e-05
9:86757023 C T 0.590136 1.6299e-05
9:86759821 G A 0.067590 2.7871e-05
9:86766295 T C 0.239452 6.0930e-05
9:86767663 G A 0.796842 7.6654e-05
9:86769116 G A 0.125010 4.8256e-05
9:86769412 G C 0.736016 6.9947e-05
9:86770003 A G 1.719113 -5.9145e-05
9:86774888 T G 0.284766 3.6440e-06
9:86778277 C T 1.737130 -4.2295e-06
9:86778496 C T 0.083448 3.6913e-05
9:86782252 G C 0.915007 4.7043e-05
9:86783298 G A 0.107798 -2.9461e-04
9:86788052 C T 0.255775 6.6123e-06
9:86789200 C A 1.631909 -1.0399e-05
9:86791321 A G 0.067401 8.3438e-05
9:86796403 C T 1.691598 -3.7508e-05
9:86799809 G T 0.036138 2.9422e-06
9:86801230 T C 0.428040 2.4538e-06
9:86801673 T G 0.126948 -8.6507e-05
9:86802590 T C 0.715448 5.4422e-05
9:86819736 G A 1.463617 5.1825e-05
9:86821634 A C 0.310541 -1.0812e-05
9:86822068 C T 0.135014 -3.8565e-05
9:86831429 A G 0.023769 2.5109e-05
9:86833177 T C 0.038693 -3.2769e-05
9:86833899 T C 0.853165 -4.7269e-05
9:86835720 A G 0.410185 -2.1042e-05
9:86836590 T C 0.254473 -6.9098e-06
9:86838295 T C 0.274727 2.1754e-04
9:86847669 A G 0.171337 2.8011e-04
9:86857433 T C 0.318642 -2.0200e-04
9:86865626 T C 0.035726 -8.9199e-06
9:86867778 T G 0.102280 -1.8585e-05
9:86868157 T C 0.614470 -5.5677e-04
9:86875021 C T 1.926646 -1.0479e-05
9:86877018 T C 0.079190 4.2375e-05
9:86879507 T C 0.325195 2.8696e-05
9:86886055 A G 0.203788 -3.7262e-05
9:86895853 C T 0.279174 -1.0124e-04
9:86900369 A T 0.114354 7.1336e-05
9:86900926 A G 0.280011 -1.2157e-04
9:86907728 T G 0.125744 -8.1275e-05
9:86909550 A G 0.249456 -3.7554e-05
9:86912946 A G 0.028456 5.1961e-05
9:86913493 G T 0.028413 -7.7753e-05
9:86915542 A G 0.335452 -1.5769e-05
9:86915586 T G 0.048810 2.6995e-05
9:86917301 C T 0.156715 3.2197e-05
9:86920236 C T 0.594268 -4.5781e-05
9:86924820 G C 0.076551 6.5142e-05
9:86927930 T C 0.596534 2.0088e-05
9:86928133 T C 0.364349 8.0288e-05
9:86932173 T C 0.024291 -3.2251e-05
9:86932693 C T 0.216670 -2.8845e-05
9:86932764 T C 0.223707 8.5549e-05
9:86938026 A G 0.059566 -7.8212e-06
9:86938059 G C 0.382525 -7.1499e-05
9:86946417 C A 1.062267 4.9505e-05
9:86948575 C A 0.128905 1.1313e-05
9:86948616 T C 1.521453 -4.9499e-06
9:86951615 T C 1.552979 5.4883e-06
9:86952770 A G 0.050202 -5.2867e-05
9:86963692 G T 0.273646 -3.0544e-04
9:86968208 C T 0.052562 -1.1421e-04
9:86970569 T A 0.203317 1.4476e-05
9:86971246 T C 0.274630 -1.6484e-04
9:86973501 A G 0.096529 -1.3983e-05
9:86981935 A G 0.183482 -1.8287e-04
9:86991225 C T 0.440137 -3.8795e-05
9:86997218 T C 0.449465 -3.3684e-05
9:87000938 C A 0.432311 4.8175e-05
9:87003161 A G 0.435551 -3.0780e-05
9:87011078 T C 0.103465 -1.0028e-05
9:87011909 G A 0.114212 2.9789e-05
9:87013219 T C 0.072397 2.9178e-06
9:87013820 G A 0.391256 -5.4594e-05
9:87040460 A G 0.091835 -2.6432e-05
9:87050740 T C 0.050329 2.6265e-05
9:87052855 C T 0.025301 4.3882e-05
9:87059581 T C 0.037531 4.2969e-05
9:87062375 A G 0.195716 -3.4923e-05
9:87063381 C T 0.416644 -1.6712e-05
9:87067860 G A 1.949791 -1.4732e-06
9:87067900 C T 0.072611 1.9453e-05
9:87077266 C T 0.200935 -2.2709e-05
9:87082504 T C 0.044996 4.8722e-05
9:87086081 G A 0.814177 -1.5439e-05
9:87089112 T C 0.024262 5.3259e-05
9:87092773 A G 0.745137 -3.2885e-05
9:87097512 C A 0.265395 1.2069e-05
9:87105780 A G 0.057219 -5.5286e-05
9:87112731 A G 0.116185 2.7904e-05
9:87119101 C T 0.075165 4.5290e-05
9:87119854 A G 1.952583 -4.2484e-05
9:87127142 T G 0.176692 -4.5374e-05
9:87134147 C T 0.089605 -5.1468e-05
9:87135644 A G 0.568016 2.2286e-05
9:87136723 G A 0.053802 1.4277e-05
9:87144415 T C 0.044798 -1.3639e-04
9:87158391 A G 0.067547 4.6729e-06
9:87160754 A G 0.482445 6.7770e-06
9:87169190 T C 0.357834 -1.5078e-05
9:87170556 C T 0.057239 -8.9179e-06
9:87171415 A G 0.055408 -7.7913e-06
9:87172738 C A 0.066337 9.5890e-05
9:87172984 C G 0.034596 5.3303e-05
9:87173333 C A 0.570305 -1.2255e-05
9:87181018 G T 0.071806 3.0286e-05
9:87182519 G A 0.087463 -7.8553e-05
9:87187272 T C 0.505841 1.5856e-05
9:87189867 A C 0.096769 -2.4389e-05
9:87192476 G A 0.490203 1.2640e-05
9:87194624 A G 0.076820 -3.5268e-06
9:87199916 C T 0.143547 -1.0877e-05
9:87200556 A G 0.930382 4.7611e-05
9:87205294 T C 0.105399 -1.0361e-05
9:87207624 A G 0.028459 2.7265e-05
9:87209936 G A 0.037498 4.1728e-05
9:87216845 C A 1.070021 6.0747e-05
9:87224505 T C 0.246077 -8.5276e-05
9:87227809 G A 0.067986 8.1232e-05
9:87234111 C T 0.744001 6.5010e-05
9:87247401 C T 0.050611 6.6260e-05
9:87248648 C A 0.905617 2.2213e-05
9:87250367 A G 0.348539 -9.5725e-05
9:87255789 G C 0.050273 -2.1790e-05
9:87255954 T G 0.267132 1.2193e-05
9:87269362 G A 1.708265 -1.4274e-04
9:87271229 C T 0.096029 -6.0156e-06
9:87272519 G A 1.781486 -1.0463e-04
9:87272731 C T 1.610101 -2.2365e-05
9:87281042 C A 0.126097 3.9644e-05
9:87281307 T C 1.535750 -3.6013e-05
9:87283163 C A 1.560308 1.0018e-05
9:87286248 A G 0.052432 4.2251e-05
9:87288540 C T 1.133676 -1.2794e-05
9:87293105 T C 0.082916 -7.9599e-05
9:87295152 A G 0.114273 -1.5154e-05
9:87302491 C G 0.020046 -1.5003e-05
9:87303888 G A 0.101323 -3.1008e-06
9:87308783 A G 1.240380 -7.1594e-06
9:87314923 C A 0.051952 -1.3522e-06
9:87316868 T A 1.251478 -5.6646e-06
9:87323838 A G 0.162843 -9.8460e-06
9:87325380 T C 0.073688 5.4554e-05
9:87325812 T C 0.036800 3.7538e-05
9:87328639 T C 0.081306 7.0526e-06
9:87328983 C T 1.102709 -3.9164e-06
9:87336518 C A 0.108548 -2.5866e-05
9:87344278 G T 0.035557 8.0626e-06
9:87348215 G A 1.487525 -5.3357e-06
9:87359570 A G 0.024291 4.0410e-05
9:87361520 C T 0.105179 -2.2563e-05
9:87366089 C A 0.036524 -1.2229e-05
9:87369611 A G 1.946831 -1.2463e-04
9:87372352 T C 0.088281 4.2653e-06
9:87402869 T C 0.024788 2.7664e-06
9:87404600 A G 0.070965 -2.2246e-05
9:87409862 C T 0.132222 -2.8514e-05
9:87414794 G A 1.584661 -1.3964e-05
9:87415554 C G 0.069732 -6.6995e-05
9:87419082 T G 0.045642 -2.1484e-05
9:87427060 G A 0.042977 2.3911e-05
9:87428866 T C 1.384868 -1.6158e-05
9:87433518 T C 0.111144 1.8188e-05
9:87434256 A G 0.078301 1.3087e-04
9:87435605 A G 0.047521 -7.9187e-06
9:87440553 A G 0.030000 5.6985e-05
9:87445121 C T 1.905747 -4.7069e-05
9:87447117 T C 0.998750 2.3133e-05
9:87447998 G T 0.054194 -4.1584e-05
9:87448138 C T 0.324462 3.8685e-06
9:87450766 A G 0.984157 -2.9695e-05
9:87452726 C T 0.042445 5.1385e-05
9:87454817 T C 0.157422 -1.7798e-05
9:87455025 G A 0.043191 -4.7217e-05
9:87455347 G A 0.557980 -2.7740e-05
9:87455614 A C 0.295159 1.3664e-04
9:87459423 G A 0.036495 -8.9003e-05
9:87461478 T G 0.111044 -1.2435e-05
9:87463565 A G 0.042532 8.2117e-05
9:87468716 G T 1.733387 3.7402e-05
9:87475404 T C 0.059852 2.5158e-05
9:87477084 T G 0.050689 1.5986e-06
9:87484613 G A 1.027079 -5.3832e-05
9:87488220 T G 0.059121 1.4112e-04
9:87488960 G A 0.083471 -6.4912e-05
9:87490164 A G 0.074042 1.4211e-04
9:87491480 C A 0.335010 1.5627e-04
9:87501098 T C 0.256619 -9.4642e-06
9:87504823 T C 0.036709 -6.8072e-05
9:87510872 A G 0.070381 -2.3291e-04
9:87521317 A G 0.021805 7.3032e-05
9:87530935 C T 1.207069 -2.1753e-05
9:87533389 A G 1.620406 4.7002e-05
9:87545877 T C 0.070998 6.8333e-05
9:87554605 C T 0.261932 1.4752e-04
9:87558383 T C 0.072835 3.9261e-05
9:87559882 A G 0.082335 3.4359e-05
9:87563562 A G 0.360071 -9.0084e-05
9:87571959 T C 0.153031 4.0556e-05
9:87573079 G A 0.042688 1.0916e-04
9:87573256 T C 0.094951 -1.5243e-04
9:87573346 A G 0.121563 -1.0967e-04
9:87573865 T C 0.036920 3.6694e-05
9:87574808 G T 1.069105 1.3765e-05
9:87579699 A G 0.211432 -6.8038e-05
9:87579803 T C 0.148639 2.4962e-05
9:87585625 C T 0.210380 1.4540e-04
9:87588468 G T 0.062325 6.6077e-05
9:87591582 G T 0.305075 -7.0873e-05
9:87595866 T C 1.137782 -1.9045e-05
9:87597736 C T 1.443973 -9.9306e-05
9:87600078 G A 1.807287 -7.9049e-05
9:87604335 A G 0.096564 -9.4030e-06
9:87610361 G A 1.447722 -1.0610e-04
9:87612521 A G 0.124741 -1.3507e-05
9:87621188 C T 1.684260 -4.9912e-05
9:87628142 A T 0.069229 -9.3895e-05
9:87629124 A G 0.046473 6.7452e-05
9:87632114 A G 0.041744 -5.7458e-05
9:87633683 A C 0.081890 3.8948e-05
9:87640636 G A 1.126967 -4.5732e-06
9:87641218 G A 0.223944 -1.7236e-06
9:87643179 T C 0.117292 1.1398e-05
9:87656183 T C 0.087324 -8.1708e-06
9:87659399 A G 1.754965 -3.2964e-05
9:87666681 C T 0.032831 -7.6436e-07
9:87670756 G A 0.308486 -6.1667e-05
9:87676644 T C 0.056661 -1.3271e-05
9:87678043 G A 0.072854 1.1916e-05
9:87680401 C T 0.084370 -1.0717e-04
9:87681956 C T 1.717915 -1.8970e-06
9:87682475 C A 1.406816 4.7749e-05
9:87682506 C T 0.058748 4.0141e-05
9:87695448 C A 0.035473 3.1946e-05
9:87697154 C T 0.992051 1.8170e-04
9:87699138 G A 1.312634 2.7494e-04
9:87700676 C G 0.036554 4.3740e-05
9:87701319 G C 0.066122 2.2474e-06
9:87704099 T C 0.218488 -4.2748e-05
9:87705129 T C 1.532349 1.4065e-04
9:87705476 T C 0.319872 -2.6907e-05
9:87705832 G A 0.028082 5.5184e-05
9:87708396 C T 0.558175 1.7849e-06
9:87743192 T C 0.171259 4.3866e-07
9:87743280 G A 0.505503 -3.3802e-05
9:87745229 A G 0.112520 -9.0186e-06
9:87760605 C T 0.064931 -1.6037e-04
9:87761516 A C 0.050458 4.4679e-05
9:87761544 T C 0.027956 -6.4528e-05
9:87770028 A C 0.069034 1.6733e-04
9:87770869 G A 1.007894 -7.7964e-05
9:87771100 A G 0.089466 -1.0196e-04
9:87772807 G A 0.130904 -1.4469e-05
9:87784527 T C 0.838972 -7.3424e-05
9:87786642 T C 0.074243 -1.0004e-04
9:87795869 A C 0.109528 1.7453e-04
9:87795894 C T 0.210860 1.1761e-05
9:87798087 T A 0.040887 8.9614e-06
9:87800275 A G 0.047790 -3.1243e-05
9:87801673 A C 0.035625 5.6692e-05
9:87803707 C T 0.380649 -9.4802e-07
9:87805363 A G 0.031195 2.5408e-07
9:87813612 A G 0.316548 7.3853e-06
9:87816415 G A 0.061666 -5.4128e-05
9:87820457 T C 0.486077 -1.1914e-05
9:87821911 G A 0.062260 1.0087e-04
9:87822493 T C 0.051828 2.1594e-04
9:87823424 T C 0.067577 1.3217e-04
9:87828762 A C 0.115263 -1.6258e-06
9:87830374 G A 0.065814 -4.3531e-06
9:87835091 A G 0.892413 -2.7247e-05
9:87841248 C G 0.046648 -1.6072e-04
9:87842203 C T 0.053136 1.5002e-06
9:87844548 A G 0.761983 -2.7289e-05
9:87845090 A G 0.323764 2.3567e-05
9:87848493 G A 0.086438 -4.5963e-05
9:87848559 T G 0.030458 -2.3764e-05
9:87849068 C T 0.053652 1.6608e-04
9:87853360 A G 1.100138 -1.3165e-05
9:87854499 C T 0.122787 -5.9428e-05
9:87861650 A G 0.523673 7.1321e-06
9:87863022 T G 0.158630 -5.2992e-05
9:87863577 A C 0.023840 -6.8472e-05
9:87873908 C G 0.197991 1.9737e-05
9:87873957 T C 0.285574 -6.5110e-07
9:87874393 G A 0.032954 -2.8168e-05
9:87887178 G T 0.020390 -5.5884e-05
9:87889185 A G 0.260780 2.7105e-05
9:87892144 C T 0.068141 9.1669e-06
9:87897702 C A 0.034278 -6.2844e-06
9:87898022 T C 1.144024 -1.1316e-04
9:87898092 G C 0.128447 3.2469e-05
9:87906059 G T 0.041890 -6.9290e-05
9:87907046 A G 0.190195 1.3936e-05
9:87911617 A G 0.034911 3.1192e-05
9:87911819 C T 0.098492 2.3184e-05
9:87919826 A G 0.099875 4.5122e-06
9:87923309 T C 0.129658 6.3531e-05
9:87925604 G A 1.352635 -2.9520e-04
9:87926264 T C 0.193242 1.5111e-05
9:87926892 T C 1.127214 -1.9670e-04
9:87930045 C A 1.638306 -2.0694e-04
9:87930209 C T 0.078038 -9.1176e-05
9:87935197 C T 0.040403 1.0493e-05
9:87936672 A G 0.178510 3.8260e-05
9:87947448 G A 0.504202 2.4901e-05
9:87948674 C T 0.035645 -2.6597e-05
9:87954460 T C 1.964852 -1.3218e-04
9:87961680 A G 0.056148 1.1465e-05
9:87984079 A C 0.357776 6.7045e-06
9:87996784 C T 0.042269 3.1055e-05
9:88001430 A G 0.030114 -3.6894e-05
9:88002525 C T 0.089167 5.3923e-05
9:88006270 C A 0.085272 -6.1565e-06
9:88007195 A G 0.041565 -1.8483e-06
9:88007711 G A 1.061014 -3.9992e-05
9:88012713 T C 0.299667 1.4688e-04
9:88014875 A G 1.500219 1.2928e-05
9:88016304 C T 0.184368 -1.0359e-04
9:88016931 C T 1.505828 -4.1079e-05
9:88017540 T C 1.914620 -2.6024e-05
9:88022795 C T 0.073558 2.1777e-05
9:88028936 C T 0.330843 2.4845e-05
9:88030014 C T 0.901777 2.5176e-05
9:88038928 C T 0.050559 -3.0693e-05
9:88043991 A G 0.050932 1.7030e-05
9:88045470 T C 0.020276 1.9455e-04
9:88055368 G C 0.259644 -3.1417e-05
9:88059730 G T 0.089602 -2.5991e-05
9:88067803 A G 1.368568 7.7854e-06
9:88071547 A G 0.123994 2.4128e-05
9:88086457 G A 0.029257 5.2700e-06
9:88086685 G A 0.292786 -1.4426e-06
9:88098227 T C 0.183719 5.2687e-05
9:88099866 T C 1.910476 -3.8051e-05
9:88101673 T C 0.585758 -1.0066e-05
9:88104161 T G 0.679015 5.1508e-06
9:88106478 T C 0.811591 -2.1852e-05
9:88106667 T C 0.032214 4.0064e-05
9:88108037 A C 0.038654 3.8012e-05
9:88108591 A G 0.036307 -9.5170e-05
9:88110232 T C 0.572470 2.1785e-05
9:88115736 T G 0.021636 -1.6584e-05
9:88116256 G A 0.539123 9.3046e-06
9:88118237 A G 0.824953 1.8856e-05
9:88124353 T C 0.513270 -2.1803e-05
9:88126007 T C 0.049524 6.5647e-06
9:88126976 A G 1.058823 8.4653e-06
9:88128113 C T 0.236924 6.5762e-07
9:88136799 A G 0.029845 1.7913e-05
9:88140497 G T 0.175579 2.5961e-05
9:88141836 A G 0.046096 -1.1876e-04
9:88149926 G A 0.034736 1.2442e-04
9:88157242 A G 0.069621 -1.8590e-05
9:88162975 A G 0.031526 -5.1358e-05
9:88167493 C G 0.076249 3.1351e-05
9:88169525 T C 0.051994 -5.4002e-05
9:88176377 G T 0.183473 -1.6523e-05
9:88198914 T C 0.033116 6.8891e-05
9:88200133 T C 0.232383 -5.1198e-06
9:88244588 C T 0.152804 -4.4800e-05
9:88264396 C T 0.075769 4.8874e-05
9:88285174 G A 0.715234 -8.8693e-05
9:88296425 A G 0.026002 9.1466e-05
9:88297151 C T 0.048946 -9.7173e-06
9:88298175 G C 0.101326 1.8667e-05
9:88299327 T C 0.033594 7.4695e-05
9:88308127 T C 0.422899 -2.2773e-05
9:88316886 T C 1.377806 -4.7439e-05
9:88324747 T C 0.262254 -1.3673e-04
9:88325589 T C 0.036492 1.0409e-06
9:88329242 T C 0.042626 -1.7982e-04
9:88339287 C T 0.169815 -2.3667e-05
9:88355257 C T 0.335682 -9.0206e-05
9:88365121 C G 0.086389 6.9069e-06
9:88371591 A G 0.083299 -2.0851e-04
9:88380817 G A 1.572226 -3.4006e-05
9:88409720 G A 0.130382 -2.3423e-05
9:88410441 C T 0.044700 3.5046e-05
9:88424310 A G 0.425826 3.9216e-05
9:88476257 C T 0.037625 -3.2093e-05
9:88478096 C A 0.055428 -5.6211e-05
9:88479014 G T 0.026239 -1.0813e-04
9:88479374 A G 0.056093 3.4721e-05
9:88491533 T A 0.048219 1.0281e-06
9:88504811 G A 0.522735 -1.7770e-05
9:88505221 T C 0.053935 7.4618e-06
9:88513775 T C 0.190529 1.6509e-05
9:88513953 G A 0.413772 1.3016e-05
9:88515556 G A 0.072020 5.6748e-05
9:88520203 T C 0.225697 -4.6229e-05
9:88527831 A C 0.282731 -7.9218e-05
9:88535702 G C 0.048096 -1.9689e-04
9:88536982 C A 0.117026 -5.6405e-05
9:88537162 A G 0.262977 -7.0868e-07
9:88537208 T C 0.021419 -1.6677e-04
9:88538154 T C 0.450497 -7.8979e-06
9:88543703 C A 0.038582 -9.0409e-05
9:88563443 G C 0.020708 -1.7999e-04
9:88565033 G A 0.032659 -1.3451e-05
9:88567760 C T 0.316970 -3.3380e-05
9:88573320 A G 0.021182 -7.8315e-05
9:88591451 T G 0.054860 8.2034e-06
9:88596483 G A 0.211383 -2.8598e-06
9:88610432 G A 0.052091 -1.1898e-04
9:88614156 T C 0.100044 5.9136e-05
9:88634662 T C 0.129327 -2.2961e-05
9:88635939 T G 0.359574 -3.6623e-05
9:88648505 A G 0.069151 1.2959e-05
9:88650029 C T 1.519298 1.0865e-05
9:88659311 T C 0.041851 1.2293e-05
9:88667348 A G 0.055321 -3.9689e-05
9:88669475 G T 0.541508 2.3128e-06
9:88669789 G A 1.188757 2.0375e-05
9:88669829 T C 0.044012 -1.7617e-05
9:88684633 T C 0.053331 7.0996e-05
9:88685218 A G 0.047138 5.4269e-06
9:88689848 A G 0.030507 -7.0142e-05
9:88690491 A G 0.458264 -3.2411e-04
9:88692838 A G 0.229828 -6.5935e-05
9:88696853 G A 1.140288 2.7899e-05
9:88699557 A G 0.193255 -2.9332e-05
9:88713394 A G 1.154449 4.5098e-05
9:88717382 T C 0.198163 -3.6059e-05
9:88720605 A G 0.227680 -7.1715e-05
9:88731367 T C 1.420370 2.1279e-05
9:88732311 A G 0.152687 -1.1852e-06
9:88736443 T C 0.024012 -9.8823e-05
9:88737210 C G 0.040377 -2.9152e-05
9:88738450 C T 0.988994 8.1540e-05
9:88766713 A G 0.897389 -6.0232e-05
9:88784346 A G 0.114461 -4.8579e-06
9:88784384 C T 0.073877 2.3180e-05
9:88784517 C T 0.051773 -7.0162e-04
9:88795173 C T 0.316893 7.6575e-05
9:88799699 A G 0.571356 -2.7398e-05
9:88810910 T C 0.066548 -2.4636e-05
9:88811119 T C 1.304877 -4.6241e-05
9:88824007 T C 0.050053 6.3039e-05
9:88838707 C A 0.370535 6.1761e-06
9:88838795 T C 0.036969 9.8350e-05
9:88847177 T C 0.039627 -3.6842e-05
9:88847202 A G 0.276064 8.4170e-06
9:88849228 A G 0.076746 -1.0100e-05
9:88854443 G A 0.859439 -2.8164e-05
9:88859330 C A 0.076431 7.1239e-06
9:88870312 G C 1.883250 -7.0648e-05
9:88872469 G T 0.046353 -6.3325e-05
9:88893891 T C 1.311436 -1.1286e-04
9:88925774 G A 0.306201 -1.3399e-05
9:88926109 C T 0.448657 1.8120e-05
9:88938668 A G 0.033045 -1.2756e-04
9:88948988 C T 0.688090 1.9570e-04
9:88957849 G T 0.065655 -1.1220e-04
9:88970402 C T 0.058203 -8.2093e-05
9:88987031 C T 1.174583 2.0911e-04
9:88989506 A C 1.429439 1.2002e-04
9:89000818 G A 0.057193 -1.0236e-04
9:89004058 T C 0.085029 -3.9223e-05
9:89012169 C T 0.309362 5.0027e-06
9:89021366 A G 1.894731 -8.3332e-05
9:89025919 C T 0.431224 3.7190e-05
9:89029191 C A 0.400503 -4.9611e-05
9:89030566 C G 0.553582 -5.0162e-05
9:89031729 C T 1.662789 2.1218e-05
9:89033358 G A 0.032500 -2.1102e-04
9:89036027 T C 1.001201 2.8010e-05
9:89041277 T G 0.627492 2.9580e-05
9:89049296 G T 0.135280 2.8609e-05
9:89049739 C T 0.023525 6.7303e-05
9:89052524 T C 0.947880 -1.2940e-05
9:89052563 T C 1.422425 3.7378e-07
9:89057080 G A 0.197387 -4.0750e-05
9:89058886 A G 0.031617 -4.7641e-05
9:89058895 G A 0.034054 6.3346e-05
9:89058963 G A 0.464289 -2.9549e-05
9:89061129 G A 0.331450 -7.2724e-06
9:89063975 T C 0.031594 -6.2842e-06
9:89067617 C A 0.029088 1.7441e-05
9:89080060 T C 1.752615 -2.3198e-05
9:89081710 A G 0.031695 -5.2111e-05
9:89086618 A T 0.057239 4.6324e-08
9:89098390 A C 1.004930 4.5935e-06
9:89102424 A G 0.044603 -4.4349e-05
9:89109647 T G 0.039777 1.9421e-05
9:89122514 A G 0.047365 1.8263e-05
9:89123908 A G 1.058884 -6.2424e-05
9:89128802 T C 0.092669 2.1509e-05
9:89130141 C T 0.028384 4.6013e-05
9:89131767 A G 0.244785 -2.9947e-05
9:89131913 G A 1.214853 -4.1035e-05
9:89145489 T C 0.547799 -2.7574e-06
9:89146022 G A 0.069634 1.5043e-05
9:89147852 A G 0.614921 -7.4418e-05
9:89149329 C T 1.809903 -1.5473e-04
9:89157066 A G 0.366462 -3.1444e-06
9:89162181 T C 1.078434 -2.2159e-05
9:89167474 G A 0.087898 8.2439e-06
9:89168874 A C 1.465493 -1.0466e-05
9:89170857 G C 0.684266 -2.7395e-05
9:89172724 T C 1.110164 4.3725e-05
9:89174596 C T 0.049855 -1.2334e-05
9:89175666 T C 0.950944 -2.6746e-05
9:89185733 T G 1.200967 -9.1017e-07
9:89189773 T C 0.194943 1.8817e-04
9:89191784 G A 0.979870 -7.9863e-05
9:89193482 T C 0.960632 -1.7333e-05
9:89194857 A G 0.314315 -1.3048e-04
9:89199377 A C 0.367296 -2.3214e-04
9:89199480 T G 0.658933 1.1133e-04
9:89199980 A G 0.058761 -1.4208e-05
9:89204323 C A 0.027261 3.6466e-05
9:89204466 A G 0.021993 -1.2356e-04
9:89205045 A G 0.048797 5.3613e-06
9:89205627 A G 0.055811 -5.8210e-05
9:89205672 T C 0.666431 5.0280e-05
9:89207984 T C 0.242185 -9.4512e-05
9:89209749 A G 0.044074 2.1482e-04
9:89212474 C T 0.242120 -9.0127e-05
9:89214004 G T 0.182395 -8.3586e-05
9:89214560 A G 0.042029 1.9819e-05
9:89219781 G A 0.734497 1.1883e-04
9:89228799 C A 0.066282 -4.2530e-05
9:89229231 T C 0.034606 -9.8561e-05
9:89230779 T C 0.784742 1.5477e-04
9:89234361 G A 0.036310 3.5683e-05
9:89234777 C G 0.116516 -2.4909e-04
9:89237682 G A 1.213928 6.2559e-05
9:89242001 T G 1.492929 -9.4050e-06
9:89248789 A G 1.039592 1.3377e-05
9:89254519 C T 1.314273 -1.3210e-04
9:89266318 G A 0.137925 2.0813e-05
9:89267952 G T 0.050069 4.5593e-05
9:89271591 C T 1.356737 -5.7632e-05
9:89272070 G T 0.681274 -2.3731e-05
9:89272768 A G 0.711738 8.6665e-07
9:89273669 C A 0.100618 -3.7747e-06
9:89273750 C T 0.118119 -1.4089e-04
9:89279949 G A 0.050579 5.1468e-05
9:89280087 A G 0.081936 2.4565e-05
9:89287572 T C 0.034580 -4.1256e-05
9:89288340 G A 0.574716 -3.8151e-05
9:89292920 C T 0.638511 -3.2871e-05
9:89295733 T G 0.066230 -9.5044e-06
9:89299897 C T 0.034752 -6.3550e-05
9:89300815 A G 0.082880 -6.3909e-06
9:89300845 G A 0.035333 7.1319e-05
9:89307874 A G 1.032143 -2.9209e-06
9:89309564 A G 0.063172 2.5152e-05
9:89312971 C T 0.855743 -2.0867e-05
9:89314179 T C 0.230098 7.1794e-09
9:89314345 T C 0.145546 -8.1715e-05
9:89315810 G A 0.056590 -6.4755e-06
9:89316235 G A 0.596170 9.5089e-05
9:89316962 A G 0.046112 -3.0821e-05
9:89317439 C T 0.054665 -4.6288e-05
9:89320731 G A 0.045548 3.8927e-05
9:89339322 A C 0.119762 2.6742e-04
9:89340501 A G 0.884039 1.8089e-05
9:89351749 T C 0.026670 -1.5161e-05
9:89362954 T C 0.091926 -6.3902e-05
9:89368334 A G 0.517837 -3.5456e-05
9:89371107 G A 0.642581 2.6652e-05
9:89372790 G A 0.327246 2.3399e-05
9:89378267 A G 0.455788 9.0459e-05
9:89379911 A C 0.067528 2.5525e-05
9:89381174 T G 0.953459 -5.0425e-05
9:89382377 T C 0.079469 3.8125e-05
9:89382706 T C 0.078541 8.3814e-05
9:89399849 G T 0.064217 1.3818e-05
9:89402796 A G 0.098707 7.3044e-07
9:89406249 T C 0.387121 4.4165e-05
9:89411956 A G 0.094591 3.0110e-06
9:89414023 T C 0.182908 7.3017e-05
9:89415661 T C 0.442980 1.0139e-04
9:89425076 A G 0.748840 1.1366e-05
9:89431262 T G 0.060212 5.7732e-05
9:89431805 A G 0.070972 -2.1584e-05
9:89435024 C A 0.333384 -3.8154e-05
9:89437343 T C 1.499671 1.4223e-04
9:89437508 G A 0.189886 7.9815e-05
9:89438251 G A 0.682702 -2.6732e-05
9:89438655 T C 1.392918 7.5028e-07
9:89440597 A G 0.713228 1.1412e-05
9:89441916 C T 1.329707 1.4661e-05
9:89443942 T G 0.872805 5.0890e-05
9:89456443 G A 1.141229 8.0519e-06
9:89472918 T G 0.172554 -7.5631e-06
9:89479792 A C 0.070527 -5.7108e-06
9:89480799 C T 0.073195 4.3087e-06
9:89483458 T C 0.198091 -5.5267e-05
9:89493839 C A 0.146841 4.8446e-05
9:89497016 T G 0.066463 -2.1340e-06
9:89498271 G A 0.688242 2.6218e-05
9:89500510 T C 0.087480 -1.1054e-04
9:89502424 T C 0.063039 -1.1396e-05
9:89502790 G A 0.054740 -3.9293e-06
9:89506196 A G 0.857839 1.0175e-05
9:89512998 C T 0.087843 -2.8591e-05
9:89519096 A G 0.519875 5.6393e-05
9:89525449 G A 0.378610 7.0698e-05
9:89533914 A G 0.024165 -1.1498e-05
9:89539277 A C 0.087382 -7.9888e-05
9:89541469 A C 0.169763 1.0966e-05
9:89554097 C T 0.918551 3.0542e-05
9:89555152 T G 0.122095 1.6670e-05
9:89566294 C T 0.063026 7.4333e-06
9:89567590 G A 0.478336 2.6449e-05
9:89573946 A G 0.756176 5.3164e-06
9:89574149 T C 0.122011 2.6151e-05
9:89575478 A G 0.669628 -5.1561e-06
9:89584086 T C 0.617556 -2.1385e-05
9:89588417 G A 0.256771 -2.8585e-05
9:89589499 T G 0.385907 -3.0632e-05
9:89598076 G A 0.024496 1.8948e-06
9:89600697 A G 0.234545 -4.8689e-05
9:89602963 A G 0.061062 1.2756e-04
9:89603014 A C 0.033782 2.8311e-05
9:89607469 G A 1.687901 3.4597e-05
9:89612554 G A 1.444116 4.1019e-05
9:89612754 A G 0.043467 -5.2594e-05
9:89619991 C T 1.215437 1.0631e-04
9:89643751 T C 0.173210 5.5467e-05
9:89650543 T C 1.565965 1.1734e-04
9:89654140 A G 0.024603 2.0158e-05
9:89669414 T C 1.272556 5.7106e-05
9:89669665 A G 0.982804 4.2292e-05
9:89674047 A C 1.080031 3.5952e-05
9:89682949 A G 0.049284 -5.5547e-05
9:89695802 A G 0.020205 5.0564e-05
9:89697243 A T 0.554618 -5.4052e-06
9:89697360 C T 0.056862 -9.7311e-05
9:89702614 G C 0.081160 -2.3789e-05
9:89715365 C T 0.041455 -1.1963e-04
9:89721727 G A 0.638478 2.2160e-05
9:89753988 C T 0.224531 4.5066e-05
9:89754862 A G 0.038641 1.7065e-05
9:89756929 T C 0.085026 3.0429e-05
9:89758746 T C 0.313436 5.4375e-05
9:89761928 C T 1.557348 9.7856e-05
9:89763318 C A 0.714160 1.0042e-04
9:89764529 G A 0.096308 2.7953e-05
9:89765058 G A 1.555472 7.3118e-05
9:89767219 A G 0.050536 2.8470e-07
9:89771569 A G 0.043688 -2.2018e-04
9:89772413 A C 0.999611 -9.6873e-06
9:89772547 C T 0.035307 -1.9179e-05
9:89775972 G A 0.051384 -5.1870e-05
9:89800655 T C 0.022448 4.4890e-05
9:89802142 A C 0.968734 1.9327e-06
9:89809527 C T 0.069878 1.8717e-05
9:89827662 A C 0.541872 -2.1718e-05
9:89828734 T C 0.041598 -1.5214e-05
9:89836172 T C 0.177335 -1.3248e-04
9:89845598 G A 0.038715 -1.6719e-04
9:89852170 T C 0.372155 2.6446e-05
9:89854041 A G 0.829965 9.6294e-06
9:89860983 G C 0.062503 4.7747e-05
9:89862258 G A 0.771755 1.5480e-05
9:89868247 G A 0.114500 -1.3114e-04
9:89871345 C A 0.156487 -1.2390e-05
9:89873518 G C 1.783168 -1.1024e-05
9:89874486 C T 1.152310 6.7068e-05
9:89875705 T C 0.133277 -6.0713e-06
9:89885092 G A 1.706341 -5.2226e-05
9:89904662 T C 0.021532 3.7332e-05
9:89910210 T C 0.471939 -2.5670e-05
9:89910393 A G 0.084802 1.7393e-05
9:89916665 C T 0.082793 2.2872e-05
9:89916792 G A 1.070397 5.3653e-05
9:89922627 T C 1.166699 3.8505e-05
9:89922669 T C 0.161950 -6.1300e-05
9:89924102 C T 1.881160 -3.2554e-05
9:89928492 A G 0.028283 5.9134e-05
9:89936504 A C 1.834824 1.3575e-05
9:89948499 C A 0.105776 -6.5540e-05
9:89951180 G T 0.840802 -2.2039e-06
9:89952763 G A 0.828965 3.3894e-05
9:89956112 A G 0.083195 -1.1644e-04
9:89956566 A G 0.803687 2.8313e-05
9:89959729 A G 0.184894 1.9382e-05
9:89961776 C T 0.719525 6.1579e-06
9:89963234 G A 0.052081 -6.1566e-07
9:89967335 T G 1.479154 2.8212e-05
9:89967903 A G 0.056930 -2.0591e-05
9:89969556 C T 1.488836 3.8644e-05
9:89970895 T G 0.204560 -1.2048e-04
9:89979884 T C 1.514069 -3.0602e-05
9:89986101 T G 0.078645 -9.7254e-05
9:89988800 T C 0.025009 -9.6482e-05
9:89990469 A C 0.060770 -9.2212e-05
9:90000734 G A 1.893676 -2.3173e-05
9:90001865 A C 0.024931 1.1444e-06
9:90007176 A G 0.217232 2.2951e-05
9:90009994 C A 0.432084 -2.9850e-05
9:90012544 C T 0.386650 -2.1763e-05
9:90019054 G T 0.039712 -2.4484e-05
9:90031669 C G 0.215401 3.3090e-05
9:90034312 C T 0.157331 6.7026e-05
9:90034729 C T 1.367452 -1.2352e-07
9:90037078 G A 0.371476 -1.8929e-05
9:90037850 C T 0.615498 -1.4573e-05
9:90042480 A G 0.111975 2.6005e-05
9:90043804 A G 0.038615 -2.0265e-05
9:90046484 T A 1.314909 -2.3066e-05
9:90049267 G A 0.089661 -3.1939e-05
9:90051212 C T 0.174096 3.5709e-05
9:90054710 A G 1.227517 1.0445e-06
9:90054906 G A 0.030857 -1.4292e-04
9:90059352 T C 0.071793 -5.6287e-05
9:90063338 C T 0.033655 1.0365e-04
9:90065229 G A 0.024515 1.1392e-05
9:90066798 T C 1.324260 -4.1731e-06
9:90066956 T C 1.240715 -6.6380e-06
9:90067216 G A 0.045243 5.8311e-05
9:90075129 G A 0.080108 -6.9618e-05
9:90078449 G A 0.212451 2.4737e-05
9:90079144 A G 0.537331 -2.3463e-05
9:90084152 A G 0.037823 8.8231e-05
9:90085205 T G 0.321657 -1.2371e-04
9:90095024 G T 0.796952 2.9331e-05
9:90099473 A C 0.058699 -1.7771e-05
9:90101452 A G 0.059186 -4.9346e-06
9:90104082 T G 0.097720 -3.2930e-05
9:90109967 C T 0.918642 3.9575e-05
9:90114082 T C 0.091657 -1.0626e-05
9:90124746 A G 0.106337 7.4639e-05
9:90125510 C A 0.346344 -2.3916e-05
9:90131912 T C 0.043717 3.8432e-05
9:90136246 A G 0.577130 6.0484e-07
9:90137259 G C 0.134309 -1.0497e-05
9:90137721 C T 1.274805 2.4239e-06
9:90141350 G A 0.874302 -2.7844e-05
9:90144322 T C 0.064409 1.4756e-05
9:90161223 A G 0.863084 6.2752e-06
9:90161484 A G 0.030049 -1.5107e-05
9:90162368 A G 0.048712 8.8374e-05
9:90165515 T C 0.647115 -1.2163e-05
9:90170885 C T 0.732375 -1.6780e-06
9:90173374 G A 0.291514 -2.9852e-05
9:90175310 T C 0.598848 -6.4547e-06
9:90177930 G A 1.242578 -8.8568e-06
9:90179178 A G 0.050527 9.8593e-05
9:90184641 T C 0.478920 1.1037e-07
9:90190411 A G 0.034463 6.9976e-05
9:90195638 A G 0.080991 3.1602e-05
9:90197858 G A 0.034820 7.7064e-05
9:90198880 G A 0.023035 6.5419e-05
9:90200284 C A 0.045155 6.2278e-05
9:90205901 A G 0.103212 -6.0513e-05
9:90211490 A C 1.716578 2.8457e-06
9:90213209 C G 1.854623 5.1619e-05
9:90215100 A G 0.129557 6.7457e-05
9:90216821 A G 1.405067 -5.9488e-05
9:90218178 T C 0.913368 -5.7396e-05
9:90218347 G A 1.122216 -1.3731e-04
9:90219086 G A 0.229056 -6.2047e-05
9:90219761 C A 0.029692 1.5863e-05
9:90222090 T C 0.049819 -2.6205e-05
9:90227535 G A 0.249787 -6.1247e-05
9:90229573 T C 0.444204 6.0053e-06
9:90233028 A C 0.100206 -3.5359e-06
9:90234562 C T 0.044438 -4.9963e-06
9:90235794 C A 0.428147 6.9533e-06
9:90236867 A C 0.031010 -3.6935e-06
9:90239152 A G 0.822026 -1.0649e-05
9:90240813 T C 0.691173 2.4987e-05
9:90242590 C T 0.029695 -4.1908e-06
9:90246317 T C 0.703637 -6.9179e-06
9:90250142 A G 0.148110 -3.5953e-05
9:90258153 C T 0.379633 -8.3009e-05
9:90261695 G A 0.958123 2.0334e-06
9:90262000 G A 0.021338 4.0382e-05
9:90262011 T C 0.319262 -5.2475e-06
9:90265695 T C 0.251543 -1.3734e-05
9:90270327 T C 0.786666 -2.2014e-06
9:90274869 A G 0.368838 2.7094e-05
9:90277020 C T 0.123277 -6.6081e-05
9:90283061 C T 0.042665 -1.4724e-05
9:90285464 C T 1.038767 2.1974e-05
9:90286366 A G 0.041500 3.9613e-05
9:90289936 T C 0.227667 2.8472e-05
9:90290816 G A 1.618342 -2.4775e-05
9:90291121 A G 0.625161 3.7389e-06
9:90292625 C T 0.940921 1.4752e-05
9:90293232 A G 0.020721 5.8410e-06
9:90294459 A C 0.056661 7.3935e-05
9:90298918 A G 0.945062 2.5590e-05
9:90299152 A G 0.048190 2.3219e-05
9:90311235 T G 0.335254 -4.4050e-05
9:90316555 T C 0.067567 1.7211e-05
9:90317606 G A 0.428423 -8.3417e-06
9:90320698 G T 0.053484 4.6101e-05
9:90322023 A G 1.275224 3.8400e-05
9:90324869 T C 0.251432 -3.7377e-05
9:90325119 C T 0.071361 3.6384e-05
9:90332899 T C 0.050173 1.0342e-06
9:90342675 T C 0.881059 -3.2740e-06
9:90343505 A G 0.108538 2.0235e-06
9:90343780 C A 1.271351 1.7858e-05
9:90348396 T G 0.121573 -1.5234e-05
9:90354228 A C 1.025164 -1.2278e-06
9:90357419 G T 0.110089 -2.5113e-05
9:90364705 G A 0.056901 6.5612e-06
9:90370284 G T 0.048826 6.4367e-05
9:90372390 C T 1.183008 1.8740e-05
9:90378301 A G 0.044733 8.5219e-05
9:90379168 A G 0.032967 1.4685e-05
9:90380024 C T 1.942615 1.2328e-05
9:90382527 G A 0.027978 3.6257e-05
9:90382577 T C 0.105513 -2.9637e-05
9:90386959 T C 0.116370 3.3925e-05
9:90388370 A G 0.888820 4.5137e-06
9:90388501 G A 0.068352 -1.4259e-05
9:90390559 A G 1.289592 6.5084e-05
9:90405244 A G 0.394534 5.7329e-05
9:90410778 A G 0.078739 -4.8926e-05
9:90413373 G A 0.032565 6.1213e-05
9:90415217 A G 0.067505 -7.4292e-06
9:90418079 G T 0.024798 -3.9405e-05
9:90425525 T C 1.232529 1.5631e-05
9:90425888 T C 0.039192 1.1715e-06
9:90427722 G A 0.207666 5.2034e-05
9:90429029 T C 0.086545 1.7640e-05
9:90432159 A G 1.039082 -1.7696e-06
9:90443364 T C 0.044662 7.9361e-05
9:90445954 A G 0.127801 8.8746e-05
9:90449574 T C 0.139129 -1.7169e-05
9:90451642 C T 0.053918 2.3677e-04
9:90452318 C T 0.262734 6.9976e-04
9:90463410 G T 0.027930 -1.1551e-05
9:90474021 T C 0.402821 9.5090e-05
9:90474245 A G 0.027631 -3.8493e-06
9:90474285 T C 0.031182 2.6525e-06
9:90478783 T G 1.415086 1.8725e-05
9:90479853 G A 0.436320 8.6269e-05
9:90481063 A G 0.027923 -6.5330e-06
9:90482607 G T 0.984278 -2.8059e-05
9:90483430 T C 0.036077 -1.9094e-05
9:90483504 G A 0.454597 5.4891e-05
9:90485873 T G 0.871166 -3.3593e-05
9:90490430 T C 0.360321 1.0758e-05
9:90491436 C T 0.021571 -2.7920e-05
9:90492578 C T 1.092017 -1.3530e-05
9:90494280 C T 0.636745 2.5391e-05
9:90496078 G A 0.968880 1.9543e-05
9:90500193 G C 0.107522 3.0446e-05
9:90500405 C A 1.126750 -8.4884e-06
9:90501514 G C 0.206946 4.2385e-05
9:90501609 T C 0.102098 2.0672e-05
9:90503451 A G 1.022564 -1.5292e-05
9:90504714 T G 0.108230 2.3208e-05
9:90505080 A G 0.045992 2.4347e-04
9:90506306 T C 0.845288 8.0466e-06
9:90510703 T C 0.105399 3.5947e-05
9:90511446 G A 0.032458 -3.4631e-05
9:90511952 T C 0.072328 -6.2611e-05
9:90513546 C A 0.042584 -2.1107e-05
9:90514482 T C 0.907207 -3.0138e-05
9:90567110 T C 0.033227 -1.9778e-04
9:90568894 T G 0.037683 -2.6975e-05
9:90573009 T C 0.048751 6.2161e-06
9:90579892 A G 0.041649 -1.1404e-05
9:90581746 C T 1.836411 4.2266e-05
9:90583057 G T 0.993943 8.1938e-04
9:90583521 T C 1.218501 2.9583e-05
9:90588903 T C 1.810536 2.8442e-05
9:90588970 A C 0.098421 -2.3094e-05
9:90602912 A C 1.235421 1.5836e-05
9:90611645 T C 0.200678 -2.3812e-04
9:90612088 G A 0.037803 -6.5764e-07
9:90632383 G A 0.095159 -8.0551e-05
9:90636280 C T 0.149918 -7.8521e-05
9:90647962 C T 0.812334 -4.7362e-05
9:90658682 A G 0.055937 -3.0968e-05
9:90658749 T C 0.240150 -3.1783e-05
9:90659042 T C 0.023058 -8.2241e-05
9:90659805 G A 0.286068 1.9859e-04
9:90663367 T C 0.028631 -6.2417e-05
9:90669897 A G 0.627917 1.8108e-05
9:90671025 C T 0.051409 1.8187e-05
9:90675441 A G 0.068174 8.1431e-05
9:90675875 A G 0.036907 5.0783e-05
9:90678919 G A 0.224703 -4.7089e-05
9:90679565 C T 0.041711 -5.6916e-05
9:90684844 T C 0.024450 -6.5920e-06
9:90695610 C T 0.103890 6.3621e-05
9:90702833 G A 0.219981 -3.8449e-05
9:90703042 C T 0.200630 4.3183e-05
9:90710223 G A 0.031412 1.9293e-05
9:90712600 C T 0.716993 -2.5032e-05
9:90720218 C A 0.166010 3.3509e-05
9:90724133 A G 0.036417 7.9937e-06
9:90760311 C T 0.044515 1.9299e-04
9:90760815 G C 0.103699 6.6225e-05
9:90760954 C A 0.387838 -4.4091e-05
9:90765374 G A 0.077548 -3.4486e-06
9:90766431 T C 0.074156 5.8435e-06
9:90770011 G A 1.840027 -9.2005e-05
9:90772863 G A 0.777130 -6.7613e-06
9:90776055 C A 0.020864 -3.4263e-06
9:90788525 G A 0.158185 1.2460e-04
9:90789516 T G 0.042983 8.7805e-05
9:90792020 A G 0.050906 1.3115e-04
9:90792564 C G 0.100342 7.1694e-05
9:90792706 A G 0.179201 2.1109e-05
9:90796268 A G 1.843104 -9.5030e-05
9:90798480 C G 1.012009 1.0984e-05
9:90800369 T C 0.047859 1.0628e-04
9:90805842 C A 0.029549 -1.2803e-04
9:90810220 C A 0.665431 -3.8272e-05
9:90811182 C T 1.540749 -7.4078e-04
9:90816905 C T 0.234694 -2.8018e-04
9:90826282 A G 0.127866 9.2901e-05
9:90827621 T C 0.041763 -5.0042e-05
9:90831588 G T 1.726347 -1.7561e-04
9:90835589 A G 1.615190 -9.5550e-05
9:90835726 C T 1.535961 -2.3271e-04
9:90836783 A G 1.806070 -5.1202e-05
9:90849419 A G 1.752336 -4.3373e-05
9:90849747 A G 0.026067 -2.2634e-05
9:90853162 C T 0.226164 4.3404e-05
9:90855152 G T 0.371833 -2.8330e-04
9:90856685 C T 1.431669 8.7404e-05
9:90864654 T C 1.802558 -2.9213e-05
9:90868783 T C 0.021325 1.4997e-05
9:90877091 G A 0.068706 -8.7396e-05
9:90885659 A G 0.083078 1.6761e-05
9:90888614 T A 0.043577 4.2855e-05
9:90890583 A G 1.826560 2.8030e-06
9:90890633 C T 0.058067 2.9520e-05
9:90890867 G A 0.056015 5.2666e-05
9:90891114 G T 0.738587 -4.3331e-05
9:90891529 C T 1.834110 1.9317e-05
9:90893021 T C 0.052503 5.5911e-05
9:90893431 G A 1.357244 3.5154e-05
9:90895675 G A 0.403619 1.3441e-04
9:90896018 A G 0.241179 6.3664e-05
9:90899627 A G 0.351755 1.8091e-05
9:90900398 A G 0.118853 -1.4967e-05
9:90905263 T C 0.175673 2.3670e-05
9:90905949 C T 0.188841 1.9522e-05
9:90922116 C T 0.496370 -1.0530e-05
9:90938864 C T 0.120674 -4.3823e-05
9:90955595 A G 0.120151 -4.6813e-05
9:91002998 A G 0.266132 -7.7505e-05
9:91025796 G T 0.070553 -8.1507e-05
9:91032911 G A 0.086470 -2.0770e-05
9:91060766 G A 0.043506 -1.9900e-05
9:91062644 T G 0.041445 9.6670e-06
9:91063860 C T 0.043201 1.8051e-05
9:91075163 A G 0.065772 -4.6971e-05
9:91076306 G A 1.887398 -7.7659e-05
9:91079291 G A 0.056044 1.1406e-04
9:91089311 G A 0.048797 -4.8475e-05
9:91089492 A G 0.023821 1.4284e-06
9:91098867 A G 0.275831 -3.3755e-05
9:91104359 T G 0.068109 1.5825e-05
9:91105435 T G 0.131761 -1.9963e-06
9:91110540 G A 0.146247 2.5754e-04
9:91112397 C A 0.146796 3.3142e-05
9:91125958 G A 0.113806 3.4182e-05
9:91130846 A G 0.167536 -1.4141e-05
9:91137966 T C 0.036343 1.0138e-05
9:91138588 T C 0.047372 6.6172e-05
9:91149208 A G 0.156384 -3.8837e-05
9:91152492 G T 0.170542 -1.5193e-05
9:91159937 A G 0.054707 1.3103e-05
9:91161674 T C 0.176553 1.0450e-05
9:91166475 A C 0.113303 3.9214e-05
9:91166841 A G 0.042351 -4.8330e-05
9:91174725 A G 0.064905 2.0125e-05
9:91182764 A G 0.125357 2.7749e-05
9:91183497 T C 0.052974 -2.2995e-05
9:91186956 T C 0.226145 -8.8601e-06
9:91190136 C T 0.081365 2.1400e-05
9:91191279 T C 0.140389 -5.4321e-06
9:91197982 A G 0.064048 3.4819e-05
9:91199098 T C 0.208686 1.3948e-04
9:91200013 G A 0.335332 5.0465e-05
9:91200572 T C 0.102335 2.8858e-05
9:91202260 A G 0.042487 1.8545e-05
9:91202476 T C 0.233678 -4.4630e-05
9:91204484 G A 0.395735 2.4014e-05
9:91204508 T C 0.062215 -6.0634e-06
9:91205952 C T 0.830977 -3.3184e-06
9:91211876 G C 0.062955 1.5647e-05
9:91222758 C T 0.539694 -7.2587e-06
9:91237663 A G 0.879946 2.8364e-05
9:91242093 G A 0.233311 -1.8688e-05
9:91260297 G A 0.495938 2.0901e-05
9:91262493 C A 0.262513 4.3791e-05
9:91262522 A T 0.301855 -5.9431e-07
9:91263121 G C 0.225015 -1.2020e-05
9:91264206 G A 0.158717 -1.1595e-05
9:91273862 T G 0.373427 1.5302e-05
9:91279803 C T 1.963573 7.0919e-05
9:91280461 G A 0.036920 6.2616e-05
9:91280567 C T 0.124523 2.1266e-05
9:91295698 T C 1.104815 -3.9120e-05
9:91299121 T C 0.045100 -1.6896e-04
9:91312322 G A 0.097353 -2.3895e-05
9:91312829 T C 1.321995 -2.4034e-05
9:91313333 A G 0.055402 1.2206e-04
9:91316659 T C 0.035862 -6.9174e-05
9:91317827 T G 1.133475 -2.0883e-05
9:91321431 G A 0.126993 -1.9154e-04
9:91326371 T C 0.089628 -1.8063e-05
9:91329368 G A 0.022746 1.6077e-05
9:91330562 A G 1.211789 7.8139e-07
9:91334703 G T 0.191681 2.0049e-05
9:91337109 T C 0.149639 1.7919e-04
9:91340140 G A 0.881786 1.8913e-05
9:91342832 G A 0.038998 -7.4713e-05
9:91343780 A G 0.091355 -2.0451e-05
9:91343917 C T 0.030695 1.2283e-05
9:91344771 G A 0.025635 8.5125e-06
9:91348970 T C 0.324884 -2.9641e-05
9:91354493 A G 0.478210 5.3435e-05
9:91355864 T C 0.157325 1.2202e-04
9:91359502 G A 0.568870 3.9567e-05
9:91364795 G T 0.372606 7.4954e-06
9:91365618 T C 0.458316 4.3642e-06
9:91372964 C T 0.161535 9.1283e-05
9:91375034 C T 0.919022 4.5793e-05
9:91380804 A G 0.116834 6.5309e-05
9:91389174 C T 0.036683 -2.0474e-04
9:91390056 T G 0.580905 8.0001e-06
9:91392494 C T 0.048044 -7.6205e-06
9:91396062 A C 0.371304 -2.9528e-05
9:91396867 T C 0.101735 -5.9579e-05
9:91397911 T C 0.042454 1.0444e-05
9:91403384 C T 0.149714 -6.4579e-05
9:91404090 T C 0.277671 7.6686e-06
9:91411888 G A 1.545910 6.0778e-05
9:91414989 C T 0.048871 7.3515e-05
9:91416748 C T 1.401282 1.1084e-04
9:91430295 T C 0.029527 -5.5213e-05
9:91438244 T C 0.380334 6.4994e-05
9:91439189 C T 0.191360 -4.4288e-05
9:91444149 A T 0.029196 -2.5476e-05
9:91447370 C G 0.183122 1.5343e-05
9:91456777 G A 1.428929 3.3873e-05
9:91458641 T C 0.064886 1.9901e-05
9:91467848 C A 0.318042 -4.4129e-05
9:91490541 G A 0.622831 8.4170e-06
9:91506753 T C 0.023876 4.1473e-04
9:91520493 A G 0.057885 -2.2669e-05
9:91530248 G A 0.137062 -5.7254e-05
9:91536651 T G 0.104718 1.0511e-04
9:91539919 C T 0.785527 7.6260e-06
9:91540059 A G 1.110450 3.2652e-05
9:91544259 C T 0.044973 -6.6894e-05
9:91547760 A C 0.066944 3.2333e-05
9:91548970 G A 0.056921 3.7176e-05
9:91553369 C T 1.897450 2.2040e-04
9:91560971 T C 1.117142 2.3441e-05
9:91563561 A G 0.045927 5.2101e-05
9:91577539 C T 1.098846 2.9755e-05
9:91578800 G T 0.911453 -2.0908e-06
9:91580396 A G 0.120518 -7.0460e-05
9:91581627 C A 1.220458 8.8995e-06
9:91590466 G A 0.046239 5.6782e-05
9:91591680 G A 0.325156 1.3144e-04
9:91592029 A G 1.086535 4.9521e-05
9:91593290 C T 0.250728 3.8897e-05
9:91596771 T C 0.034606 -6.6279e-05
9:91600189 A G 0.109382 7.9105e-05
9:91602153 A G 1.868456 3.3946e-05
9:91602354 T G 0.708343 -7.5230e-06
9:91606812 A G 0.048978 5.0228e-05
9:91609415 T C 0.085668 1.5860e-05
9:91610543 A G 0.802908 4.7295e-05
9:91610987 T C 0.044236 -9.3312e-05
9:91614002 G A 0.046973 -1.7016e-05
9:91616843 A G 0.073046 -4.9442e-05
9:91620124 A G 0.391529 3.0091e-05
9:91623505 C G 0.180331 -7.1931e-05
9:91625073 G A 0.025398 2.2169e-05
9:91626770 T C 0.068132 -2.8245e-05
9:91627100 T C 0.199857 -2.8064e-05
9:91640058 T C 0.942372 -1.3228e-05
9:91641870 C T 0.035846 8.7639e-05
9:91641887 C T 1.041156 6.4351e-05
9:91643166 T G 0.035470 6.2287e-05
9:91649261 G A 0.876730 2.9654e-06
9:91652538 T C 0.107418 1.6585e-06
9:91652587 T C 0.037157 1.3512e-05
9:91652977 A G 0.037975 2.8919e-05
9:91658449 T C 0.149762 -1.2329e-05
9:91663188 T C 0.075551 -3.9068e-05
9:91666487 G A 0.322008 -3.8457e-06
9:91669947 A G 0.234327 3.9020e-05
9:91675560 G A 1.675727 5.0590e-05
9:91677656 C T 0.023230 -1.3210e-06
9:91680600 G A 1.366754 -8.1649e-06
9:91688713 T C 0.061072 6.4671e-05
9:91689159 C T 0.033814 1.4488e-05
9:91690082 T C 0.032863 -7.2740e-05
9:91697819 C T 0.035515 -9.5509e-06
9:91700248 A T 0.023752 8.0957e-06
9:91712459 A G 0.415557 -1.0664e-04
9:91718538 A G 0.168464 -1.2248e-05
9:91720287 C T 0.072461 -1.9770e-07
9:91720366 A G 0.073760 2.6140e-05
9:91724016 A G 0.072497 -2.6850e-05
9:91725387 T G 0.411870 4.1092e-05
9:91733081 A G 0.045574 2.7209e-06
9:91733668 G A 0.151622 2.0448e-05
9:91741106 G A 0.029546 1.7570e-05
9:91741467 A G 0.082173 -7.8447e-06
9:91750616 T C 0.037829 4.0181e-05
9:91757712 A G 0.424453 2.2369e-05
9:91768648 T C 1.284756 -1.9092e-05
9:91769831 T C 0.077638 6.9463e-05
9:91775958 T C 0.037781 -4.9655e-05
9:91800274 C A 0.440364 7.0876e-05
9:91807371 T C 0.084435 -2.0025e-05
9:91833761 A G 0.080219 1.5518e-05
9:91841972 G A 0.533131 -8.5080e-06
9:91851133 G T 0.037060 -4.4486e-05
9:91852147 T C 0.303527 -3.7778e-05
9:91862106 C T 0.022496 3.2836e-05
9:91869856 C A 0.213950 1.7714e-04
9:91875934 A C 0.077356 -4.4338e-05
9:91895874 G A 0.044655 -2.3669e-05
9:91923383 C A 0.046265 -1.1732e-05
9:91926700 A G 0.277022 3.3276e-05
9:91929907 G T 0.123459 3.5926e-05
9:91930522 A G 1.979490 1.4005e-04
9:91932624 G A 0.048076 -1.4370e-04
9:91934555 G A 0.184083 5.7244e-05
9:91954848 G C 0.116789 4.7234e-05
9:91960406 A G 0.160090 -2.8854e-05
9:91960794 A G 0.054473 1.9573e-05
9:91976158 C T 0.080894 4.6273e-05
9:91976520 T C 0.619082 -4.4245e-06
9:91983957 G A 0.579776 4.1432e-05
9:91984164 G A 1.825525 -1.4034e-04
9:91989235 C G 0.109557 1.7813e-04
9:91989545 A G 0.038852 -3.4993e-05
9:91990358 C T 0.055765 -2.7368e-05
9:91994101 A G 0.117561 1.8466e-05
9:91994433 T C 0.155248 -7.4413e-06
9:91999556 C T 0.223970 4.6414e-05
9:92003679 T C 0.596202 -1.8192e-04
9:92008619 C T 0.028550 -5.2248e-06
9:92009814 A G 0.099567 -5.7778e-07
9:92017170 A G 0.074899 -1.2469e-05
9:92017824 T C 0.108012 2.7935e-04
9:92021256 A G 0.491975 1.0815e-05
9:92023919 G A 0.047544 -3.7911e-05
9:92030060 T C 0.450374 6.6173e-05
9:92030144 C T 0.044827 1.6540e-05
9:92033612 T C 0.186212 4.9473e-05
9:92036427 C A 0.796365 -4.1793e-06
9:92037724 A G 0.140450 -6.1074e-05
9:92041530 T G 0.056538 5.5175e-05
9:92045980 C A 0.435690 -3.4626e-05
9:92046861 C T 0.086016 2.3317e-06
9:92050828 A G 0.079067 7.0780e-05
9:92055945 A G 0.498810 -3.7321e-05
9:92061173 T C 0.055863 2.5081e-05
9:92065201 A G 0.035369 1.5285e-05
9:92068378 T C 0.028404 3.9391e-05
9:92079970 T C 0.308051 -1.7867e-04
9:92082952 C T 0.033853 1.4186e-04
9:92083177 C A 0.086688 2.2739e-04
9:92089100 C T 0.575923 3.0775e-05
9:92094296 A G 0.375361 -1.2718e-06
9:92100804 T C 0.574946 3.0644e-05
9:92107658 A G 0.025940 -6.5851e-05
9:92112223 A G 0.080576 8.2651e-05
9:92114346 G A 0.284224 -3.0267e-05
9:92116192 G T 1.864159 2.2570e-04
9:92116545 C T 0.088934 -1.7846e-05
9:92118922 A G 0.070352 1.8259e-04
9:92118959 G A 0.097106 -1.0063e-04
9:92126838 T C 0.021919 -7.5865e-05
9:92131122 A G 0.070163 6.1600e-05
9:92133585 A G 0.070679 2.9670e-05
9:92140163 T G 0.563693 -1.7307e-05
9:92148961 C T 0.080381 1.0708e-04
9:92149698 A G 0.050238 9.7392e-06
9:92151193 A G 0.473237 3.6024e-05
9:92163354 G A 0.164167 6.7343e-06
9:92164286 C T 0.112053 5.6385e-05
9:92165923 G C 0.123163 3.1145e-05
9:92169256 G T 0.035512 -9.9941e-06
9:92169476 A G 0.025525 9.2199e-06
9:92170415 T C 0.091225 6.3517e-06
9:92171472 T C 0.188004 4.4581e-05
9:92174809 T A 0.079479 8.9505e-06
9:92180516 T C 0.386459 9.0855e-05
9:92186396 T G 0.048430 -3.2742e-05
9:92193482 T C 0.062182 -1.2244e-05
9:92194742 G A 0.574410 1.7726e-05
9:92196502 G A 0.404716 -2.3207e-05
9:92198151 A C 0.081907 -8.1035e-07
9:92207451 T C 0.027543 -5.6259e-05
9:92209279 A G 0.994012 3.3078e-05
9:92210908 A G 0.028027 -2.7951e-05
9:92219801 T C 0.139921 3.6505e-05
9:92223338 G A 0.037829 4.2894e-05
9:92228511 C A 0.538165 3.2003e-05
9:92237199 A C 0.029802 4.5041e-05
9:92237200 A G 0.138824 2.3383e-05
9:92237409 C T 0.023996 -6.4308e-07
9:92238445 A G 0.036726 6.5633e-05
9:92238610 A T 0.075162 -5.2355e-05
9:92244407 G A 0.787332 1.6531e-05
9:92248027 A C 0.994891 1.5059e-07
9:92249584 A G 0.497259 2.3552e-06
9:92256311 C T 0.181178 8.7078e-05
9:92270011 C T 0.231432 1.3985e-05
9:92274114 G A 1.586384 2.3828e-05
9:92277210 G A 0.659030 5.8653e-06
9:92280112 T C 0.073743 -8.0493e-07
9:92281403 C T 1.020383 4.4810e-05
9:92284738 T C 0.033921 -6.6489e-06
9:92285084 C A 0.073575 2.9076e-05
9:92285323 G A 0.151223 -1.3164e-04
9:92286094 G A 0.614512 7.6922e-06
9:92288072 C T 0.030562 -5.9632e-05
9:92289568 T C 0.025307 -6.2727e-05
9:92289964 A G 0.466476 -1.3924e-05
9:92290961 C G 0.082153 6.4229e-05
9:92292276 C T 0.086843 6.4746e-05
9:92294049 A C 0.125838 -1.2262e-05
9:92297434 C A 0.035181 1.3303e-05
9:92297544 G A 0.156838 8.1441e-06
9:92298504 T C 0.055025 2.5282e-05
9:92298513 G A 0.495990 6.7029e-06
9:92298665 T C 0.056190 7.3237e-05
9:92299286 G A 0.102588 2.0906e-04
9:92301054 C T 0.935423 3.9055e-05
9:92309825 C T 0.180071 -3.2554e-05
9:92310657 A C 0.842691 -1.9237e-05
9:92310849 G A 0.181506 -3.0139e-05
9:92311364 A G 0.059284 1.0317e-04
9:92311948 G A 0.104575 -3.7273e-05
9:92316365 G A 0.058969 -1.8485e-06
9:92317521 T C 0.748308 1.9260e-05
9:92319527 G A 0.181379 -3.2854e-05
9:92327475 C T 1.044292 1.4356e-05
9:92334322 T C 0.111894 -1.0801e-05
9:92334617 T C 0.242110 5.4935e-05
9:92341083 C T 0.033159 2.4834e-05
9:92343349 G A 0.027134 4.4789e-05
9:92444710 C T 0.108544 5.4735e-05
9:92446559 G A 0.201840 4.2027e-05
9:92449277 C T 1.966718 -4.8186e-05
9:92449524 C T 0.726344 -2.2264e-05
9:92452316 G A 0.178688 -2.7774e-05
9:92454305 G A 0.100109 8.6278e-05
9:92457611 T C 0.592921 -1.1490e-05
9:92457627 T C 0.546588 2.1928e-05
9:92458315 G C 0.529652 1.9036e-05
9:92458380 T C 0.597738 -3.9964e-05
9:92458936 T C 0.123725 -8.7352e-06
9:92459670 T C 0.063555 -9.3798e-05
9:92465642 G A 0.972934 -1.5704e-05
9:92466747 C A 0.208202 -1.2297e-05
9:92471989 T C 0.040919 4.6670e-05
9:92476011 A T 1.588426 3.0941e-05
9:92477221 C T 0.125299 -2.3241e-05
9:92478251 G A 0.047557 -1.5450e-06
9:92478276 A G 1.389409 -2.9893e-05
9:92479534 A G 0.234158 -2.4287e-05
9:92485032 A G 0.026560 1.4281e-05
9:92486868 A G 0.940755 -9.4403e-06
9:92492215 T C 0.072565 1.3355e-05
9:92492737 T G 0.021380 -1.4558e-05
9:92494768 G A 0.199409 -5.8176e-06
9:92496741 T C 0.035262 9.2054e-05
9:92496890 C A 0.900566 -5.8776e-06
9:92497046 A C 0.342972 2.2543e-05
9:92497238 G A 0.050832 6.4758e-05
9:92497871 A G 0.435197 4.4709e-04
9:92498089 T C 0.639235 2.3339e-05
9:92499405 T C 0.123533 -1.8021e-07
9:92499771 T C 0.481614 -2.7754e-05
9:92500081 A G 0.693075 3.3048e-05
9:92500586 C T 1.251017 2.4550e-05
9:92501334 T C 0.059131 2.0907e-05
9:92508248 C A 0.049991 1.2314e-05
9:92509057 T C 0.292864 -3.2401e-05
9:92510051 A C 0.095428 -3.5346e-05
9:92511908 A G 0.922706 5.7373e-05
9:92514095 T C 0.199477 5.5271e-05
9:92516463 T C 0.113721 -2.4513e-05
9:92516854 T C 0.164573 2.7673e-05
9:92518013 G A 1.591830 2.1019e-06
9:92519152 T C 0.299534 -2.2508e-05
9:92519303 T G 0.577212 -2.8146e-05
9:92528698 C T 0.179883 -1.6391e-05
9:92679571 T A 0.088878 -7.7289e-07
9:92680320 G A 0.272114 9.0679e-06
9:92680493 G A 0.072455 -2.8893e-05
9:92680524 G C 0.295905 1.5289e-05
9:92684432 A G 1.800399 3.9068e-05
9:92686383 T C 0.051322 -1.7342e-04
9:92689131 T C 0.092916 1.5729e-05
9:92691512 G A 0.238693 6.5957e-06
9:92693109 T C 0.052688 -4.4413e-05
9:92698148 T C 0.047836 1.0869e-05
9:92700500 A G 0.400019 1.9452e-05
9:92700949 G T 0.153615 3.3785e-05
9:92711168 C G 0.050196 -5.9234e-05
9:92711225 A G 0.073409 2.8843e-05
9:92718265 A G 0.063896 6.5801e-06
9:92722019 G A 0.045025 1.0728e-04
9:92726401 G A 0.384472 9.7723e-06
9:92727925 A G 0.629640 2.0246e-05
9:92730811 G A 0.037180 3.2841e-05
9:92741436 C T 0.271605 -1.6096e-05
9:92744106 G A 0.700884 2.6083e-05
9:92745839 G A 0.252578 2.0874e-05
9:92753060 A G 0.085006 3.0546e-05
9:92755733 A G 0.141609 -1.2800e-05
9:92770527 A G 0.152768 -1.5508e-04
9:92770559 C T 0.293218 3.6420e-05
9:92773125 T C 0.641705 -1.7060e-05
9:92773905 C A 1.796417 8.3167e-06
9:92786144 C T 0.938350 3.0483e-06
9:92786393 T G 0.047132 7.0796e-05
9:92817399 G A 0.056528 -3.7469e-05
9:92819673 T C 0.052756 3.3549e-04
9:92820314 T G 0.052877 9.1984e-05
9:92822509 A G 0.306360 4.2877e-05
9:92822901 T C 0.020919 1.4229e-04
9:92823074 A G 0.841026 1.0143e-04
9:92835927 T A 1.720193 1.5341e-04
9:92836034 A G 0.079719 5.1986e-05
9:92848605 T C 0.021571 6.5413e-05
9:92852944 T C 0.928752 1.9112e-05
9:92857230 A G 0.196871 4.6097e-06
9:92858019 G A 1.916535 3.1172e-05
9:92858799 T C 0.056022 -1.1295e-05
9:92859610 A G 0.329820 4.5062e-07
9:92860832 T C 0.261536 -1.0426e-05
9:92861832 G A 0.092098 -8.3960e-06
9:92864161 T C 0.080251 -3.9994e-06
9:92866110 G A 1.713131 4.5262e-05
9:92869241 T C 0.197089 9.5029e-06
9:92869321 C T 0.772483 1.4105e-05
9:92869855 A C 0.099320 8.4502e-05
9:92870425 C T 0.880712 -4.5311e-05
9:92870707 C G 1.742469 -2.5276e-06
9:92871312 T G 1.840627 9.2795e-06
9:92872527 T C 0.413343 4.1872e-05
9:92874183 G A 0.059634 6.7818e-05
9:92875253 T G 0.151096 -2.4881e-07
9:92876060 C T 1.509077 3.7540e-05
9:92876666 A G 0.544303 1.1456e-05
9:92878242 G C 0.048722 3.6031e-06
9:92878368 C A 0.547948 1.2154e-05
9:92879508 C T 1.840351 7.0396e-06
9:92880451 T G 0.088411 -1.0485e-04
9:92887231 T C 0.318132 -9.6606e-06
9:92889177 G A 0.064717 7.0918e-05
9:92892015 A G 0.493270 -5.8670e-06
9:92897398 T C 0.118288 -1.0373e-05
9:92902247 C T 0.261614 3.0777e-05
9:92903877 A G 0.292520 3.5033e-05
9:92903933 C T 0.048105 -3.4178e-05
9:92907960 T C 0.231477 -1.1242e-04
9:92909654 G A 0.770590 -1.8830e-05
9:92918200 A G 0.080774 1.6349e-05
9:92920047 A G 1.748519 7.8539e-05
9:92922388 A G 0.022584 1.1301e-04
9:92930372 G T 0.177585 -2.6732e-05
9:92938025 T C 0.022318 -6.8437e-05
9:92939860 C A 0.020234 2.3064e-05
9:92942495 G C 1.159587 -1.6962e-04
9:92943286 G A 0.754832 -1.2480e-05
9:92945565 A G 0.168357 -5.9021e-05
9:92947499 A G 0.071527 2.9665e-05
9:92948062 C T 0.402493 -2.8906e-06
9:92953458 A C 0.141784 6.1828e-05
9:92962523 C T 0.236826 1.1880e-05
9:92962977 G T 0.111271 -8.9697e-05
9:92968031 A G 0.023145 3.6886e-05
9:92968555 G A 0.083039 1.1528e-04
9:92969125 T C 0.811419 -4.2502e-05
9:93004353 A G 0.509995 2.9773e-05
9:93004388 A C 0.034207 8.6676e-05
9:93016205 T C 0.046687 2.4877e-05
9:93023412 C T 0.029364 -9.8616e-05
9:93024589 A G 1.098486 -3.9102e-05
9:93032857 T C 1.173888 3.8527e-06
9:93033559 T C 0.031666 2.2596e-04
9:93053356 C T 0.062503 3.8167e-05
9:93054934 C T 0.467813 -2.5847e-05
9:93058439 C T 1.879787 3.9059e-05
9:93067144 C T 0.680787 -5.6196e-05
9:93071559 A G 0.215492 -2.1409e-05
9:93074908 T C 0.020257 8.1979e-05
9:93080054 A G 0.319304 -3.7299e-06
9:93080194 G A 0.787228 -6.6433e-05
9:93085634 A G 0.048410 -4.5418e-05
9:93090963 T C 0.033081 3.7747e-05
9:93092253 T G 0.031792 1.2164e-04
9:93099685 C T 0.222626 -7.7599e-05
9:93100550 C T 0.208260 -1.1447e-04
9:93100668 G A 0.883318 1.9000e-05
9:93101530 G A 1.085821 -1.5324e-05
9:93102668 A G 0.173232 -2.1519e-05
9:93102771 C G 0.629439 -2.9636e-05
9:93105584 G A 0.146273 2.4334e-05
9:93106801 T C 0.229601 -1.8813e-05
9:93110463 T C 0.050049 3.7891e-05
9:93116355 A G 0.279073 2.3283e-05
9:93120666 C T 0.736189 -1.2080e-04
9:93145839 T C 0.052812 2.2108e-05
9:93151583 A G 1.260254 5.4318e-05
9:93168446 C T 0.181821 -7.1243e-05
9:93169178 C G 0.083166 -4.9721e-05
9:93181531 A G 0.421581 -8.7792e-06
9:93183978 A G 0.030861 4.0202e-05
9:93184670 A G 1.159483 6.3689e-05
9:93205277 G A 0.952119 3.5645e-05
9:93233910 T C 1.107765 8.0985e-05
9:93240854 C T 0.320628 -4.1555e-05
9:93251955 C G 0.206530 -1.0534e-04
9:93259711 G A 0.052912 6.0303e-05
9:93266616 C T 0.030202 -1.1840e-05
9:93266717 C T 0.062666 3.2635e-05
9:93266770 A G 0.038465 -1.5243e-05
9:93277031 T C 0.057554 7.9294e-05
9:93286344 T C 0.040150 2.2148e-05
9:93286384 A G 0.044535 -5.0119e-05
9:93300151 G A 0.095380 -2.2444e-05
9:93313933 G A 0.098229 -3.2165e-05
9:93327605 G A 0.493143 1.7115e-05
9:93328011 C T 0.221438 6.4237e-05
9:93341095 A G 0.050536 3.2685e-05
9:93351821 C T 1.860024 3.0056e-05
9:93353133 T C 0.172836 -1.3050e-04
9:93353987 G T 0.524838 9.3545e-06
9:93354595 T C 0.055619 4.5664e-05
9:93355359 T G 0.560733 1.2161e-04
9:93365000 A G 0.110846 3.7043e-05
9:93371890 G T 0.047907 2.2045e-05
9:93387564 C T 0.076184 -8.4341e-05
9:93389836 C T 0.528470 -1.5853e-05
9:93389873 A G 0.075061 -3.0370e-05
9:93397588 A G 0.108833 2.2425e-05
9:93409357 G A 1.509291 1.4943e-06
9:93417992 A G 0.627297 -2.5910e-05
9:93418243 C T 0.559392 -5.1027e-05
9:93418346 A G 0.042795 8.8427e-05
9:93428196 A G 0.049748 2.4973e-05
9:93432785 G A 0.749506 2.6244e-04
9:93439537 A C 0.153657 -1.9304e-04
9:93443900 T G 0.349279 1.8826e-05
9:93445200 G A 1.735815 -3.5438e-05
9:93445614 C T 1.820809 -5.2549e-05
9:93446870 G A 0.073442 1.1368e-04
9:93464770 G A 1.293844 3.3962e-04
9:93470570 G T 0.021409 4.6164e-05
9:93471627 G A 0.096681 1.5413e-04
9:93474915 A C 0.146981 2.3813e-05
9:93488070 G C 0.446447 4.1288e-05
9:93488534 C A 1.746474 2.2984e-05
9:93514742 T C 0.114364 -1.0960e-04
9:93515857 G C 0.032201 5.0902e-06
9:93531060 T C 0.035015 2.2573e-05
9:93534941 G A 0.232922 -1.1599e-04
9:93540827 G C 0.064905 1.8979e-05
9:93543919 C T 0.042422 6.8409e-05
9:93546691 A G 0.347477 -7.9907e-05
9:93548051 C A 1.798841 -9.7158e-05
9:93552450 G A 0.920453 5.7796e-06
9:93557456 A G 0.042084 8.1010e-05
9:93557698 G A 0.870284 -4.5846e-05
9:93558010 C T 0.199851 2.0803e-05
9:93558346 T G 0.106951 4.2201e-06
9:93560343 A G 0.056005 -1.8549e-04
9:93563536 G A 0.394878 -8.2586e-05
9:93567572 A G 1.111566 1.6626e-05
9:93569646 T G 0.493812 3.3857e-05
9:93570505 T C 0.715906 -6.4121e-05
9:93572498 A G 0.049884 2.7030e-06
9:93574303 G A 1.585248 -1.2400e-04
9:93576544 A G 0.033136 5.8225e-05
9:93581183 A G 0.240345 5.3337e-05
9:93588556 A G 0.235768 -4.7896e-05
9:93596264 A G 0.173482 -4.5001e-05
9:93599890 C T 0.537727 6.4378e-05
9:93602967 G A 0.148240 -2.4998e-05
9:93606309 A G 0.405450 6.9954e-05
9:93610200 A G 0.042380 1.1412e-04
9:93611186 A G 0.637599 -1.7766e-05
9:93613252 A G 0.062267 -6.8360e-05
9:93616900 T C 0.146004 3.0106e-05
9:93616960 T G 1.409906 -7.2469e-05
9:93624155 A G 0.026596 -6.2490e-05
9:93626240 T C 0.114040 8.5395e-05
9:93628960 G A 0.101874 8.5816e-05
9:93630445 T C 1.553076 -2.3600e-05
9:93630553 T C 0.121518 1.2855e-05
9:93634625 T C 0.056301 -2.0334e-05
9:93636431 G A 0.258359 -8.7232e-05
9:93636875 G A 0.142719 -1.7915e-04
9:93640832 A G 0.282867 7.3280e-05
9:93645991 A G 0.138785 -1.2849e-04
9:93655320 A G 0.051153 -6.1683e-05
9:93658952 C T 0.185988 -1.1749e-04
9:93659715 G T 0.042172 -1.6760e-05
9:93660398 G T 0.045275 1.7434e-05
9:93660707 C A 0.430932 -5.8579e-05
9:93661352 C T 0.419455 -9.0563e-05
9:93662142 T C 0.080839 4.9743e-05
9:93662205 G A 0.549311 2.7916e-05
9:93662817 G A 0.684237 1.0178e-05
9:93664764 G A 0.113997 1.7252e-04
9:93665819 T C 0.155118 1.2051e-04
9:93669713 A G 0.087613 -1.6392e-04
9:93673611 T C 1.717181 1.5454e-05
9:93675186 G A 1.959814 3.4454e-05
9:93680469 C G 0.024058 -3.1918e-05
9:93681802 A C 1.795359 8.8475e-06
9:93684636 G T 0.034421 1.3682e-04
9:93684866 T C 0.040121 -5.3746e-05
9:93686279 G A 0.238530 -4.2034e-05
9:93689265 G A 1.028235 -2.9104e-06
9:93696640 T C 0.030987 4.1651e-05
9:93696821 T C 0.074402 -1.6015e-04
9:93700448 G T 1.977445 5.2923e-05
9:93701368 A C 0.044042 -2.6677e-05
9:93706633 T C 0.088437 -4.5659e-05
9:93708005 T G 0.089803 9.6115e-06
9:93714179 T G 0.109648 1.7368e-05
9:93721341 T C 0.064087 6.9327e-05
9:93726665 A C 0.036580 9.2064e-05
9:93731771 C T 0.038939 5.5277e-06
9:93738070 T C 0.817232 6.4473e-06
9:93741195 T C 0.274587 1.1961e-05
9:93746282 A G 1.823438 -4.4467e-05
9:93764114 C T 0.066918 -1.7679e-05
9:93765881 T C 0.814353 -1.0720e-05
9:93774433 A G 1.957192 -1.8039e-05
9:93790736 A G 0.101118 -6.3748e-05
9:93794773 C T 0.200068 2.9375e-06
9:93801208 A G 0.474610 6.8021e-06
9:93807508 A G 0.074802 8.4785e-06
9:93807927 T C 0.264941 5.0566e-05
9:93809914 T G 0.051075 -1.8604e-04
9:93817639 C A 0.588812 6.2443e-06
9:93837092 G A 0.039806 4.7137e-06
9:93837853 A G 0.537727 5.8838e-05
9:93838466 A G 0.042906 -1.9029e-05
9:93844314 G A 0.189506 5.1710e-05
9:93845244 A G 0.343014 3.1015e-05
9:93850585 A G 0.139288 1.1772e-05
9:93851952 C G 0.251672 5.7771e-05
9:93852515 T C 0.162450 5.4791e-05
9:93852822 A C 0.045197 3.2042e-04
9:93856705 G T 0.187234 1.5096e-04
9:93857721 A G 0.294821 1.7815e-05
9:93860760 G A 1.283627 6.1756e-05
9:93862332 C A 0.088882 -3.5751e-04
9:93865146 C T 0.074006 -7.0667e-05
9:93865281 G T 0.176536 2.1634e-04
9:93874724 C T 0.053010 -9.1971e-05
9:93874879 G A 1.053389 2.4140e-05
9:93876875 C T 0.064711 1.3806e-05
9:93878779 T C 0.172937 8.0179e-05
9:93893941 A G 0.153608 -4.8382e-05
9:93894282 A G 0.243642 -6.0065e-04
9:93896733 T G 0.021545 -9.6485e-06
9:93901044 A C 0.074779 8.3367e-06
9:93901785 G T 1.587079 7.2035e-05
9:93906383 C T 0.281647 3.1965e-05
9:93913534 C A 1.854519 5.6530e-05
9:93913579 T C 1.133845 8.1365e-06
9:93917022 G A 0.027969 -3.7528e-05
9:93917111 T C 0.438709 -6.5171e-06
9:93917632 T C 0.060332 3.7967e-05
9:93918349 T C 0.145121 -3.5460e-05
9:93924974 T C 0.216521 6.4262e-06
9:93927694 A G 0.028037 -3.7748e-05
9:93927913 G A 0.237563 2.6652e-05
9:93940594 A C 0.163651 2.4135e-05
9:93942033 C T 0.093228 3.1466e-05
9:93948873 A G 0.076830 -9.4577e-05
9:93949769 G T 0.023639 -1.8877e-05
9:93952033 A G 1.491112 3.0025e-05
9:93954623 T C 0.066093 3.9499e-06
9:93969492 T C 0.022996 -2.6527e-06
9:93974599 C A 0.035288 2.0337e-05
9:93975471 A G 1.288859 1.8951e-05
9:93977315 A G 0.038134 1.5992e-04
9:93999841 C T 0.350879 -3.3690e-05
9:94007624 G A 0.086350 8.3606e-05
9:94035139 A C 0.110446 2.9038e-05
9:94036674 G A 0.055353 -5.3607e-07
9:94038856 T G 0.041747 -6.2675e-05
9:94042307 C T 0.375008 -1.8639e-05
9:94044929 A G 0.025395 4.5567e-07
9:94053044 T C 0.221136 -7.9204e-06
9:94059178 A G 0.051659 -1.1806e-05
9:94061633 G A 0.214054 2.2364e-05
9:94063027 A G 0.137217 -8.8027e-05
9:94074531 G T 1.913728 1.7201e-04
9:94083872 C T 0.265369 3.1247e-05
9:94089620 C T 1.043409 8.6903e-07
9:94099643 C T 0.076668 4.5364e-05
9:94100660 C T 0.035483 7.7508e-05
9:94110807 C G 0.061624 -1.8840e-04
9:94111305 A G 0.097577 2.7859e-05
9:94123456 A G 0.103552 3.5707e-06
9:94124912 A G 0.211672 -3.4283e-06
9:94127468 A G 0.131398 -7.2741e-05
9:94138097 T C 0.041254 7.3309e-05
9:94141637 A G 0.150304 -1.0026e-04
9:94141918 C A 0.478995 -4.5327e-05
9:94148584 A G 0.194791 4.9163e-06
9:94157846 G A 0.270985 -1.0196e-04
9:94162081 G A 0.595518 -1.5316e-05
9:94165889 T G 1.177364 -2.2498e-05
9:94166106 C A 1.923715 2.2827e-05
9:94166335 C G 0.469826 -1.8392e-05
9:94166510 G A 1.566082 1.4036e-04
9:94172975 T C 0.121222 -6.4090e-05
9:94178987 T C 0.850880 -2.4688e-04
9:94180109 T C 0.095665 -8.2159e-05
9:94180627 C A 0.555799 -3.4653e-04
9:94184937 G A 0.295208 -4.4214e-06
9:94185600 T C 0.066811 4.3391e-05
9:94189246 T G 0.260313 -6.3647e-05
9:94192482 A G 0.050465 5.4978e-06
9:94193941 A G 1.482630 1.1885e-05
9:94197968 G A 0.151323 -4.4217e-05
9:94198077 C T 0.272698 6.1786e-06
9:94200815 G A 0.104043 2.2414e-06
9:94204608 T C 0.238426 -1.7710e-05
9:94208191 A G 0.020643 1.7099e-05
9:94210212 T C 0.545170 6.9466e-06
9:94228447 A G 0.042951 -4.1842e-07
9:94237050 T C 0.083052 2.9669e-05
9:94249125 C T 0.034028 -1.4098e-04
9:94250904 T C 0.029488 -2.6658e-05
9:94256736 T C 0.022795 2.2538e-05
9:94262303 T C 0.074497 4.6596e-05
9:94273346 A G 0.166747 -9.2062e-06
9:94275729 A G 0.370665 2.5812e-05
9:94289027 C T 0.068784 1.7284e-04
9:94292413 A G 0.715597 -9.2264e-06
9:94292795 G A 0.130164 -3.8620e-05
9:94311519 T C 0.038300 -1.1581e-05
9:94323314 A G 0.043480 -5.3016e-05
9:94328681 A C 0.049202 -1.4763e-05
9:94335600 A G 0.058865 -2.6644e-05
9:94342035 T G 0.065120 5.3330e-05
9:94342986 C T 0.152982 -4.1972e-05
9:94351319 G A 0.055350 7.6354e-05
9:94351366 C T 0.777491 1.2942e-04
9:94358749 T C 0.084539 1.4382e-05
9:94365858 A G 0.067122 -1.5392e-04
9:94365975 T C 0.031867 -1.8347e-05
9:94366425 T G 0.162145 1.5191e-05
9:94379489 T C 0.218536 -1.0096e-05
9:94391513 A G 0.037222 9.8490e-06
9:94392305 T C 0.087109 8.8194e-07
9:94394845 C T 0.058183 5.8656e-05
9:94408180 G A 0.894020 -4.0126e-05
9:94411928 A G 0.165082 9.9487e-06
9:94413782 G A 0.230497 -2.0244e-05
9:94422010 G A 0.349548 5.5416e-05
9:94422821 G T 0.211169 4.6938e-05
9:94425746 G T 0.139042 2.6049e-05
9:94428029 C T 0.372658 -5.0780e-05
9:94435485 A G 1.294396 2.9664e-05
9:94447593 A G 0.335731 -2.8265e-05
9:94451106 A G 0.539275 1.6112e-04
9:94456490 G A 1.457933 -8.2381e-07
9:94458461 T C 0.021467 2.6188e-05
9:94458559 A G 0.083529 4.4459e-05
9:94468672 T G 0.031253 9.5477e-06
9:94471132 A G 0.412214 -8.0166e-06
9:94471428 G A 0.131369 2.1214e-05
9:94479959 C T 0.889154 -1.5948e-06
9:94485971 C G 0.022558 -5.6882e-05
9:94486321 T C 1.340736 -6.8578e-06
9:94487066 T C 0.090589 -1.4193e-06
9:94495608 C T 1.297051 -1.2882e-05
9:94496950 G C 0.191418 1.6765e-05
9:94498227 G A 1.958646 1.6949e-05
9:94499519 A C 0.257388 -3.1387e-05
9:94506854 T C 0.125176 -2.9433e-05
9:94507385 T C 0.039712 -2.0309e-05
9:94514292 A G 1.499398 -8.9731e-06
9:94514394 C T 0.031422 -1.0311e-05
9:94514454 T C 0.037673 7.0190e-06
9:94515762 A G 0.276071 4.8046e-05
9:94527387 C T 0.226343 3.7003e-05
9:94528769 C G 0.104244 -8.0815e-05
9:94531390 C T 0.100680 -2.8591e-06
9:94541239 T G 0.511573 2.0855e-05
9:94547058 T C 1.268771 1.2665e-05
9:94547073 G C 0.048569 -1.3808e-05
9:94549415 C T 0.044191 1.5435e-05
9:94553737 G C 0.120031 -1.9709e-07
9:94561065 C T 0.072896 1.6231e-05
9:94562170 T C 0.035324 1.0224e-05
9:94567522 G T 0.050218 -1.0090e-04
9:94568008 C T 0.128973 2.3671e-05
9:94570125 C T 0.081390 2.5188e-05
9:94570238 T C 0.069186 -5.7736e-05
9:94572614 T C 0.049546 1.4481e-05
9:94573102 A G 0.046882 2.8179e-05
9:94577986 T C 0.086678 -1.3067e-04
9:94580339 T C 0.070615 2.6474e-05
9:94581258 C T 0.742323 1.3185e-07
9:94590439 C T 0.089644 -1.4746e-04
9:94601854 A G 0.030984 9.1674e-06
9:94606115 C T 0.163628 -9.0267e-05
9:94607695 T C 0.060968 -1.7500e-05
9:94614626 G A 0.475723 3.7485e-05
9:94625954 A G 0.107752 -1.0614e-04
9:94644116 C T 0.041247 -2.8321e-05
9:94645843 C T 0.400230 2.5144e-05
9:94647024 C T 0.643967 -5.4066e-05
9:94649586 C T 0.080245 -9.4204e-05
9:94652029 C G 0.039020 6.7361e-05
9:94655862 G T 0.486558 9.3929e-06
9:94659244 A G 0.298343 -1.8418e-06
9:94663625 C G 0.046817 3.0953e-05
9:94676673 A G 0.041471 4.6499e-05
9:94679523 T G 0.069758 -2.1576e-05
9:94686295 A C 0.065376 -4.7731e-05
9:94686470 C T 0.529600 1.2589e-05
9:94695308 T C 0.030520 4.9325e-05
9:94697090 G A 0.105876 3.0846e-06
9:94705717 G A 0.077528 -1.0412e-04
9:94707589 G A 0.063464 5.5984e-05
9:94707715 G A 0.032130 -6.0252e-05
9:94709045 G A 0.055759 -2.7779e-05
9:94710847 A C 0.676519 2.0559e-05
9:94715953 G C 0.032214 -7.2825e-06
9:94722953 T C 0.069612 1.4439e-05
9:94726824 T G 0.112121 3.0147e-05
9:94728959 T C 0.504977 1.7278e-05
9:94766235 A G 0.067599 -8.4937e-05
9:94769170 A G 0.178860 -2.1054e-05
9:94779622 C G 0.149973 -3.9019e-05
9:94796947 A C 0.086545 3.2596e-06
9:94801508 C T 0.085182 8.0344e-05
9:94801938 A G 0.113806 -6.8520e-05
9:94819059 A C 0.109856 4.3770e-05
9:94822540 A G 0.218283 -2.2163e-05
9:94830356 A C 0.048102 -3.4188e-06
9:94831511 C T 0.748990 -1.2969e-05
9:94837524 T C 0.048638 6.6887e-05
9:94838130 T C 0.180194 -2.7279e-05
9:94839373 A C 0.040192 -2.4587e-05
9:94840107 A G 0.117548 4.6634e-05
9:94853572 A G 0.086421 -7.5067e-06
9:94854494 A G 0.133189 -9.7828e-06
9:94873324 G A 0.433327 3.0608e-05
9:94876008 A G 0.032221 -1.0009e-04
9:94878479 A G 0.036836 -2.4223e-05
9:94880110 G A 0.259511 -1.2026e-04
9:94882488 T C 0.493494 -1.0578e-05
9:94894737 A G 0.443217 -1.2468e-05
9:94896164 G C 0.225077 1.6676e-05
9:94900074 C T 0.738142 -1.1016e-05
9:94900602 C T 0.044688 2.8115e-05
9:94920462 G T 0.101319 -4.6003e-05
9:94920495 A G 0.087606 9.6649e-05
9:94923287 A G 0.165660 7.0837e-06
9:94924500 G T 0.217134 1.4751e-05
9:94927332 T C 0.063837 -2.8905e-05
9:94927735 G A 0.227926 1.0366e-05
9:94928685 A G 0.029390 -2.9298e-05
9:94932822 C T 0.071718 -3.3550e-05
9:94933647 C A 0.462935 -1.1462e-05
9:94935247 C T 0.068184 -3.5015e-05
9:94939615 C T 0.992187 -1.6787e-04
9:94940959 G A 0.259027 7.1956e-07
9:94945832 A C 0.350596 -7.1663e-05
9:94946171 T C 0.027810 -3.8422e-05
9:94947775 G A 0.112400 -2.4502e-05
9:94951819 G A 0.400308 -1.9740e-04
9:94953414 A G 0.049111 -1.1648e-04
9:94985637 C T 0.315065 -3.8256e-05
9:95001109 T C 0.964547 -1.2512e-04
9:95002004 A C 0.071436 2.8210e-05
9:95008692 C T 0.063974 1.3290e-05
9:95034397 C T 0.081290 -7.8979e-05
9:95060490 C T 0.033853 -4.7476e-05
9:95070787 A G 0.091251 -1.9270e-05
9:95076665 G C 0.081614 -7.0492e-05
9:95078413 C T 0.052315 2.4660e-05
9:95081079 T G 0.154384 -1.4333e-05
9:95081226 A G 0.025077 1.7102e-05
9:95084497 A G 0.224479 3.0228e-05
9:95102800 T C 0.064016 -3.0528e-05
9:95105527 A G 0.082205 -5.8706e-05
9:95106426 G T 0.052377 5.5770e-05
9:95130961 C G 0.025103 4.6210e-05
9:95132690 G A 0.051348 1.7641e-06
9:95153972 G A 0.060261 -1.4635e-05
9:95160634 T C 0.060877 -3.2882e-05
9:95168228 C T 0.063338 5.5149e-05
9:95179179 T C 0.083062 -7.6371e-05
9:95198088 C T 0.084828 -5.0007e-05
9:95200879 G A 0.089592 -4.5912e-06
9:95208265 T C 0.052776 2.4294e-05
9:95218829 T G 0.737714 -1.1597e-04
9:95221009 A G 0.091498 3.5046e-05
9:95228663 T C 0.020818 -2.9435e-04
9:95233248 C T 0.049689 1.2342e-05
9:95274338 G A 0.750895 -1.0971e-04
9:95277356 T C 0.086999 -4.7646e-05
9:95279532 C G 0.039585 -2.3735e-04
9:95280607 G A 0.233908 2.7918e-05
9:95284873 G A 0.554173 -5.7955e-05
9:95284982 G T 1.097863 3.5595e-06
9:95359555 T C 0.330119 2.0129e-04
9:95376594 C T 0.114179 -1.2767e-05
9:95378661 G A 0.146331 4.0680e-05
9:95396712 A G 0.109015 -2.5629e-05
9:95400642 T C 0.555783 5.8025e-05
9:95403532 T C 0.025304 1.4325e-05
9:95413641 G A 0.196777 4.8318e-05
9:95416250 T G 0.020731 -1.9320e-05
9:95428637 A G 0.028050 9.5390e-05
9:95429120 C A 1.114913 2.3630e-06
9:95447472 G A 0.452114 3.2337e-05
9:95471024 T G 0.044558 -2.9060e-05
9:95493279 G C 1.123235 -1.1036e-05
9:95497479 T C 0.096766 -1.5835e-05
9:95499928 T C 0.106451 -3.0712e-05
9:95527885 T C 0.347594 7.1275e-05
9:95554970 G A 0.027923 9.1109e-05
9:95559505 A G 0.800896 -1.7998e-05
9:95564278 T C 0.117204 -2.4864e-05
9:95567483 C A 0.712397 -2.4325e-05
9:95567542 G A 0.073283 4.2782e-05
9:95577301 A G 1.347984 -6.8092e-05
9:95577926 G A 0.043646 7.6466e-05
9:95578381 G A 1.737743 -4.8439e-05
9:95578491 T G 0.050715 8.8403e-05
9:95589160 T C 0.419361 1.6582e-05
9:95600380 T C 0.386378 -8.4056e-05
9:95608658 C T 0.049702 -2.5802e-05
9:95617259 C G 1.163245 -1.6986e-05
9:95630570 T C 0.727717 -5.7807e-05
9:95632702 C G 0.253289 1.7226e-05
9:95649043 A G 0.026336 -1.4256e-05
9:95653600 A C 0.052250 -9.1157e-07
9:95660388 A G 0.136575 2.9441e-05
9:95670867 A G 0.028306 -1.0117e-06
9:95680309 T C 0.110950 2.7683e-05
9:95693021 T C 0.786283 8.7223e-06
9:95693324 G A 1.663029 3.2209e-05
9:95696329 T C 0.055265 8.9967e-05
9:95696811 A G 0.077304 5.5454e-05
9:95711362 C T 1.226774 1.0543e-05
9:95712992 G A 0.574248 -2.4382e-05
9:95719024 A G 0.102189 3.2170e-05
9:95727243 A G 0.168042 4.0619e-05
9:95732832 C G 0.239147 -1.3573e-05
9:95746460 T C 1.181892 -1.2378e-05
9:95755097 T C 0.049118 -3.9903e-05
9:95768448 A G 0.044236 7.9806e-05
9:95771569 T G 0.139950 -7.8961e-05
9:95772044 T C 0.080543 4.3259e-05
9:95775007 T G 0.634710 7.9171e-05
9:95781078 A C 0.107791 1.1085e-04
9:95785819 T C 0.387368 -1.0740e-05
9:95786733 T C 0.168497 4.4484e-05
9:95789790 A G 1.102673 1.3060e-04
9:95793215 C T 0.088499 2.3141e-05
9:95793942 A G 0.041344 -4.9547e-05
9:95799446 C T 1.239887 5.6492e-05
9:95805200 C G 0.118158 4.7256e-05
9:95808255 G A 0.480884 -4.3520e-05
9:95817876 G A 0.166802 -5.4183e-05
9:95818641 T C 0.200753 -4.1839e-05
9:95820483 G T 0.642312 -5.4248e-05
9:95825156 T C 0.057122 1.5135e-05
9:95827506 T C 0.199912 -2.6100e-06
9:95829533 T G 0.156121 -4.7243e-05
9:95834776 A G 0.032441 1.9135e-05
9:95838450 T C 0.055239 -1.6931e-05
9:95839145 G A 0.374933 -2.5642e-05
9:95840256 G A 0.288846 -5.1806e-06
9:95843451 A C 0.102056 8.5948e-05
9:95849267 T G 0.104374 -3.3207e-05
9:95851738 A G 0.138422 2.0444e-06
9:95852692 T C 0.058816 2.0560e-05
9:95853593 G T 0.093039 -2.4566e-06
9:95855648 T G 0.078671 5.8509e-05
9:95857333 G A 0.453227 -6.7161e-05
9:95859739 C T 1.555760 3.8080e-05
9:95862541 A G 0.425294 -3.0384e-05
9:95865842 A G 0.020520 1.0800e-04
9:95868103 G A 0.078090 -1.1622e-06
9:95869726 A G 1.109164 9.2772e-05
9:95869943 T C 0.158415 2.3720e-05
9:95870524 T C 1.934845 -2.2402e-05
9:95875381 C G 0.210828 -7.6846e-05
9:95877447 T C 0.301160 -2.8798e-05
9:95881054 T C 0.298369 -4.4535e-05
9:95882901 C T 0.396008 -1.8397e-06
9:95887320 T G 1.628352 9.7858e-06
9:95892712 G A 0.212733 -2.5531e-05
9:95898531 T C 0.090423 -1.8614e-04
9:95899179 T C 0.985186 1.0303e-04
9:95902595 A G 0.272397 -3.7910e-05
9:95905111 T C 0.029682 3.0376e-05
9:95910508 C T 0.503910 -7.6561e-05
9:95911389 A G 0.379961 -9.6502e-05
9:95911812 G T 0.214216 -5.4279e-05
9:95913866 C T 0.037362 -1.3821e-05
9:95921416 A G 1.050660 7.4753e-05
9:95921852 A G 1.821256 1.1647e-05
9:95925349 C G 0.095571 -2.3389e-04
9:95926201 A G 0.068635 -6.3289e-05
9:95927428 C T 0.049731 2.4989e-06
9:95935782 C T 1.817277 -1.0918e-05
9:95940809 T C 0.164527 -3.2177e-05
9:95958597 G A 0.279239 4.7401e-05
9:95963114 A G 1.292877 5.3947e-05
9:95963316 C T 0.141330 -1.1150e-05
9:95971876 A G 1.772057 8.9853e-06
9:95983610 C T 1.918788 2.1345e-05
9:95984199 A G 0.095555 -2.1494e-04
9:95991547 T C 0.270679 3.2467e-05
9:95993170 G A 0.237855 3.9571e-05
9:95993215 T C 0.148253 -6.0044e-06
9:95994351 T G 0.068070 9.6445e-06
9:96008606 A G 0.049303 4.2526e-05
9:96009776 T C 0.041834 6.8105e-05
9:96010240 A C 1.900677 -1.0877e-05
9:96021312 A G 0.996439 2.0956e-05
9:96023070 T C 0.024122 9.3071e-06
9:96047452 C T 1.670608 1.8997e-05
9:96051100 T C 0.022678 2.0955e-05
9:96053006 T C 0.279037 -3.2566e-05
9:96060720 T C 0.027453 3.8207e-05
9:96061706 T G 0.070313 4.8619e-06
9:96064126 A G 0.759863 6.7771e-06
9:96066972 A G 0.077758 -6.5706e-05
9:96078699 A G 0.127850 1.2150e-05
9:96079510 G A 1.940294 1.0417e-04
9:96080699 T C 0.214158 3.5157e-05
9:96085046 T G 0.064990 -7.5561e-06
9:96088677 T C 0.027521 2.6722e-05
9:96093535 T C 0.372080 -8.5882e-07
9:96094521 C T 0.289933 -2.1232e-05
9:96094630 T C 0.138107 -7.2470e-05
9:96097747 T C 1.564349 4.8780e-05
9:96102431 G T 1.279846 5.7252e-05
9:96104412 T C 0.106834 2.7800e-05
9:96108427 A C 0.207605 3.2050e-05
9:96116291 C A 1.027508 5.7837e-06
9:96120960 C T 1.310859 -5.0193e-06
9:96124919 C T 0.103354 2.1977e-05
9:96125526 G A 0.424350 1.2436e-05
9:96126075 T C 0.922569 -6.0341e-06
9:96127994 T C 1.345984 4.3863e-06
9:96133373 A G 0.060303 -1.5061e-05
9:96133597 G A 0.177176 7.4411e-05
9:96133719 A G 0.272504 -2.1703e-05
9:96139625 G T 0.127694 -1.1266e-06
9:96141734 C T 0.183768 1.2383e-04
9:96143058 A G 1.549220 6.0992e-05
9:96146494 G A 1.758467 -2.3494e-06
9:96150254 T G 0.115075 2.1023e-05
9:96150863 A G 0.069871 -2.0157e-05
9:96153627 T C 0.106370 -9.0661e-05
9:96158030 T C 1.022211 -4.5959e-05
9:96177410 T C 0.211782 7.7333e-05
9:96182465 A G 0.244019 8.0498e-05
9:96185405 C T 0.309392 4.8241e-05
9:96186068 A C 0.050218 -6.9556e-05
9:96194123 A C 0.034545 5.5189e-05
9:96203756 T C 0.159691 -4.9282e-06
9:96209943 C T 0.666249 -5.3732e-05
9:96212813 T C 0.152849 -2.7687e-05
9:96213291 G A 0.200084 -1.1406e-05
9:96214928 A G 0.666671 -5.0699e-05
9:96216409 T A 0.976313 -3.3171e-05
9:96218959 C A 0.212571 3.5335e-05
9:96224301 A C 1.869274 -5.1791e-05
9:96240579 A G 0.114942 -3.4401e-05
9:96252375 C T 0.049306 -9.6543e-05
9:96264143 C A 0.050939 -3.1297e-05
9:96268308 G A 0.059358 -2.1700e-04
9:96270237 C G 0.311511 1.0895e-05
9:96271752 A G 0.690388 -6.2670e-05
9:96280773 C G 0.039553 -9.0541e-06
9:96280932 T C 0.085159 -3.3500e-05
9:96288017 T C 0.037021 -4.2258e-05
9:96303593 T C 0.094438 -1.2846e-05
9:96304597 C T 1.838034 3.3683e-05
9:96325577 A G 0.037203 6.7575e-05
9:96325794 T C 0.085321 -1.8102e-05
9:96328767 T C 0.047732 -5.1098e-05
9:96345335 T G 0.047862 1.7286e-04
9:96349019 A G 1.672896 -2.7899e-05
9:96350052 C T 0.025924 -1.0057e-04
9:96351398 T C 0.032266 4.0728e-04
9:96354620 T C 0.053334 -1.3789e-04
9:96361430 G A 0.063954 -1.5065e-05
9:96361922 A G 0.796582 -1.8697e-04
9:96362048 T C 0.732891 1.6867e-04
9:96366133 A G 0.043152 7.6746e-05
9:96385610 T C 0.048586 5.7491e-06
9:96392856 G A 0.206235 -1.1849e-04
9:96405395 T C 0.079878 5.3790e-05
9:96405555 A G 0.064795 5.5977e-06
9:96407983 T C 0.362408 6.4447e-05
9:96408957 C T 0.185326 -7.0893e-07
9:96410291 T C 0.134978 -7.1029e-05
9:96413594 T C 0.233201 2.7661e-05
9:96425350 C T 0.030611 3.6749e-05
9:96436037 A G 0.025304 2.8738e-05
9:96437710 T C 0.044863 5.9371e-05
9:96441783 C T 0.035314 3.5268e-05
9:96444517 C G 0.027985 9.1930e-05
9:96446531 T C 1.878434 1.5386e-04
9:96447466 C A 0.771340 -6.1840e-04
9:96448367 C T 0.188750 -1.3076e-05
9:96458995 A G 1.566767 -3.2710e-05
9:96462126 T C 0.025138 5.8860e-05
9:96468284 C T 0.025297 -7.8393e-06
9:96470310 G A 0.096457 3.1873e-04
9:96471837 A G 0.049034 4.4070e-06
9:96472009 G A 0.069764 2.1563e-06
9:96483513 C T 0.300599 -5.9695e-05
9:96483531 A G 0.062688 -1.8389e-04
9:96484220 T C 0.521670 3.9921e-04
9:96485282 T C 0.095565 -2.7786e-05
9:96485368 A G 0.696990 -5.4294e-05
9:96487128 T C 0.026511 6.4154e-06
9:96493970 C T 0.519853 4.6806e-05
9:96505639 C A 0.354219 -1.9639e-06
9:96535891 A G 0.166478 -2.5472e-05
9:96557336 C T 1.644158 5.6954e-06
9:96559370 C T 0.967659 -6.7542e-06
9:96559648 A G 0.081098 1.0795e-04
9:96562171 C T 0.680923 8.2674e-06
9:96575065 G C 0.035541 -4.7055e-06
9:96577949 T C 0.244528 -9.5678e-07
9:96582490 A G 0.052120 -8.5253e-05
9:96593062 T C 0.226784 3.1546e-05
9:96594884 A C 0.236498 4.5567e-07
9:96599065 G A 1.916931 1.0321e-05
9:96600298 C T 1.163268 4.6364e-05
9:96607015 C T 0.347938 -1.6734e-05
9:96615485 C T 0.034220 6.6750e-06
9:96620450 T C 0.020202 -2.2735e-06
9:96623821 G A 0.834846 3.0279e-05
9:96631459 C A 0.039478 -4.1150e-05
9:96631633 G C 0.058346 5.9558e-06
9:96634996 A G 0.033389 -2.6919e-06
9:96651655 T G 0.761801 3.2269e-06
9:96653279 C A 0.120735 -6.5957e-05
9:96654071 A G 0.035788 -6.5722e-05
9:96654346 A G 0.352602 2.5308e-05
9:96662705 T C 0.022915 -7.5172e-06
9:96665181 C T 0.345380 5.2645e-06
9:96668352 G A 0.252283 1.1616e-05
9:96671667 G C 0.553972 2.2762e-05
9:96672328 A G 0.439799 -4.0117e-05
9:96672645 A G 0.028848 -3.1523e-05
9:96672697 T C 0.045074 5.1956e-05
9:96676302 T C 0.186186 9.8498e-05
9:96677749 T C 0.104179 2.9052e-05
9:96678078 G A 1.926419 -3.9363e-06
9:96680916 A G 0.918340 1.0777e-05
9:96685308 C T 0.422298 -2.3878e-06
9:96686827 A G 0.473124 1.6045e-05
9:96690399 G C 0.068865 2.8180e-05
9:96691256 A G 0.050290 -1.7184e-05
9:96694457 A G 0.219286 -2.7885e-04
9:96698442 G A 0.744400 -1.3104e-06
9:96700896 A G 0.020364 -1.0555e-04
9:96709839 T C 0.189123 -8.1380e-06
9:96710092 A C 0.043668 -5.7685e-05
9:96710940 C T 1.755293 -2.2342e-05
9:96712515 T C 0.061121 2.2170e-05
9:96720290 G A 0.796826 -1.2579e-05
9:96743245 A G 0.456307 -1.1795e-04
9:96758367 G T 0.030731 -4.8831e-05
9:96760384 C T 0.551343 -7.8013e-05
9:96770440 C A 0.038452 -3.0076e-05
9:96778644 T C 1.016213 -2.1804e-06
9:96792036 A G 0.216897 9.9583e-05
9:96798709 G C 0.058037 6.8325e-05
9:96800087 G A 0.155744 9.1718e-06
9:96829257 G A 0.041033 4.2404e-06
9:96873301 C A 0.282377 3.1421e-04
9:96887225 A G 0.312092 5.4046e-05
9:96888950 G A 0.203096 1.1747e-05
9:96893369 G A 0.135023 3.4895e-05
9:96893515 A C 1.236060 -9.4710e-05
9:96893945 G A 1.919710 2.4737e-04
9:96894253 T C 0.411039 -1.5853e-05
9:96897933 C T 0.637813 -1.0942e-05
9:96898184 G A 0.084312 3.7030e-05
9:96902815 T C 1.795092 -5.3376e-05
9:96906751 T C 0.780311 -3.9283e-05
9:96909303 A G 0.068531 2.4517e-06
9:96914890 A G 0.091722 -2.5342e-04
9:96917239 G A 0.058774 -7.4989e-06
9:96921979 T C 0.064370 7.6667e-05
9:96929569 T C 0.237008 2.2005e-05
9:96937680 A G 0.640637 4.7199e-06
9:96945814 G T 0.055775 3.6888e-05
9:96951214 G T 0.330700 4.8499e-05
9:96959110 A G 0.117159 -3.8273e-05
9:96977756 T C 0.528837 -3.9789e-05
9:97000060 T C 0.502764 2.2995e-05
9:97007468 G A 0.049767 -1.6757e-05
9:97012725 G A 0.174436 -3.5396e-05
9:97012866 C T 0.119580 -1.7824e-05
9:97016558 C T 1.314942 5.0385e-05
9:97019252 C A 0.458443 1.6661e-05
9:97024302 C A 0.222626 -1.0126e-04
9:97036546 A G 0.106522 3.6162e-05
9:97037134 C T 0.089128 -4.4165e-05
9:97043599 A G 0.081429 4.3035e-05
9:97043649 G A 0.767627 -1.4686e-05
9:97051378 A C 0.031188 1.0887e-05
9:97055310 T C 0.353816 -1.1928e-05
9:97056069 T G 0.223123 -1.1926e-04
9:97057814 A G 0.149126 -2.1380e-04
9:97059991 A T 0.044081 9.6002e-06
9:97061544 G A 0.217576 -3.7993e-05
9:97062295 T C 0.054422 -4.1135e-05
9:97062981 T C 0.082819 1.0688e-05
9:97063628 C G 0.215304 -5.7606e-05
9:97063904 T C 0.059618 -1.1009e-05
9:97064273 A C 1.397072 -8.9999e-06
9:97065173 A G 1.912316 -7.5215e-05
9:97066493 A G 0.031354 1.6904e-05
9:97068939 C A 0.083120 1.0676e-05
9:97083206 A C 1.475856 -1.0660e-05
9:97121978 C T 0.062270 3.7480e-05
9:97123522 A G 0.028014 4.7521e-05
9:97150348 G A 0.337279 -3.7797e-05
9:97178363 C T 0.066613 5.5980e-05
9:97201229 C T 0.065165 4.5371e-05
9:97208317 C T 0.341950 -4.3575e-05
9:97208555 T C 0.031617 2.4224e-05
9:97208983 G A 0.227576 -1.9366e-05
9:97211312 C T 0.061082 3.0747e-05
9:97211784 T C 1.200961 -3.2617e-05
9:97216541 G A 0.920427 -2.5287e-05
9:97221463 A G 0.213171 -3.9225e-05
9:97223294 G C 0.581509 8.4721e-06
9:97228663 A G 0.403135 -1.9143e-05
9:97240879 G A 0.104179 -3.0132e-05
9:97244326 C G 0.062419 3.7082e-05
9:97247173 G A 0.095441 6.4490e-05
9:97262768 G T 0.031685 2.5456e-05
9:97272887 T C 0.045437 1.6931e-05
9:97276900 C T 0.224304 -8.7811e-05
9:97280927 A G 0.339697 -9.0237e-05
9:97289359 C T 1.741044 -1.1206e-05
9:97290913 T C 0.704429 4.5167e-05
9:97307922 C G 0.056505 3.7528e-05
9:97314741 A G 0.043269 -6.2629e-05
9:97317184 T C 0.157033 -4.7285e-05
9:97321404 G A 0.025947 3.3874e-05
9:97321785 A G 0.036213 9.2218e-05
9:97328175 G A 0.696214 4.6544e-05
9:97332674 T C 0.065616 -6.9630e-06
9:97340103 T G 0.030708 7.8873e-05
9:97346415 G A 0.070738 4.5578e-05
9:97347235 A G 0.035135 7.1425e-06
9:97349666 G C 1.711904 -1.3084e-05
9:97352441 A G 0.159821 -8.6514e-05
9:97358141 T C 0.039293 3.1425e-05
9:97358218 C T 0.173408 -7.2714e-05
9:97363354 T C 1.679300 2.3048e-05
9:97365542 C A 0.031416 -3.0270e-05
9:97369149 T C 1.852159 -2.6990e-05
9:97369151 A G 0.683383 4.5097e-05
9:97386077 T C 0.049472 1.3985e-05
9:97395709 T C 0.037823 2.6454e-05
9:97398938 G A 0.152388 1.6626e-05
9:97401064 C T 0.191519 6.8934e-05
9:97402892 C G 0.161879 7.0019e-06
9:97408108 G C 0.032983 -8.5588e-06
9:97410756 T C 0.025142 1.2223e-04
9:97412037 C T 0.186468 -1.2856e-04
9:97415022 A G 1.448212 -5.8972e-05
9:97415061 T C 0.172083 -1.8982e-05
9:97415529 C A 1.524819 -2.6578e-05
9:97416361 T C 0.063127 -5.0001e-05
9:97416530 T C 0.526244 -3.7137e-05
9:97418006 A G 0.081984 1.0676e-06
9:97430018 G A 0.032681 6.1312e-05
9:97437641 A G 0.049400 -7.7460e-06
9:97438115 T G 0.073711 7.4459e-05
9:97443441 T C 0.252938 -2.6288e-06
9:97446255 C T 0.172742 -6.0789e-05
9:97447776 A G 0.055509 5.8038e-05
9:97458729 G A 1.944676 -1.6027e-04
9:97459512 A G 0.223947 3.0384e-06
9:97461324 T G 0.660072 2.6613e-05
9:97466882 T C 0.161976 -4.3032e-05
9:97500054 G A 0.074068 -8.2895e-05
9:97503264 A G 0.066122 7.4040e-05
9:97509199 G A 1.186024 -2.1826e-05
9:97516443 G C 0.023194 -2.9988e-05
9:97520761 A G 0.025713 1.0213e-04
9:97521301 T C 0.109590 1.4199e-07
9:97523578 C T 0.241779 -3.4987e-05
9:97529670 T C 0.039790 -2.5860e-05
9:97532790 T G 0.130304 -2.2917e-05
9:97543251 C T 1.931472 -1.9396e-04
9:97549812 G A 0.175576 2.5533e-06
9:97569229 A G 0.066470 3.6495e-06
9:97585017 C T 1.890076 -2.0169e-06
9:97598150 C T 0.150421 1.1012e-04
9:97601089 C T 0.407478 -2.5413e-05
9:97605583 T C 0.042724 -4.2286e-05
9:97612909 T C 0.091092 1.7631e-05
9:97620602 A G 1.879073 7.8653e-06
9:97630451 T G 0.118382 -4.3671e-05
9:97632641 T C 0.085324 5.8370e-05
9:97647314 G A 1.905500 -1.3946e-05
9:97685485 T C 0.135046 -4.0105e-05
9:97688291 A G 0.039141 -2.4085e-05
9:97695786 T C 0.073292 4.9551e-05
9:97700980 A G 0.093306 -3.0398e-05
9:97703097 T G 0.028232 -1.8322e-05
9:97707767 C G 0.132099 -9.9647e-06
9:97713459 A C 0.838829 1.0763e-05
9:97723433 T C 0.060631 1.0729e-04
9:97736591 T C 0.042133 -1.0502e-05
9:97741274 G A 0.022853 -1.2805e-04
9:97741336 A G 0.052370 -4.6460e-07
9:97744172 C T 0.038482 -1.2198e-04
9:97745684 C T 0.037284 -1.4884e-05
9:97747328 T C 0.142242 -1.0587e-04
9:97768286 C T 1.766566 3.9374e-04
9:97780973 G A 0.084292 3.3166e-05
9:97784943 G A 0.041637 2.7978e-06
9:97785929 C A 0.131411 -1.7613e-05
9:97787007 A G 0.118872 -1.7677e-05
9:97803728 T G 1.936412 6.7910e-05
9:97805036 G C 0.146455 -1.1910e-04
9:97807791 T C 1.766286 3.8522e-04
9:97822942 A G 0.058875 5.7836e-05
9:97837581 C T 0.025703 4.5758e-05
9:97839797 A G 0.057791 9.0062e-05
9:97853011 C T 0.452484 3.1319e-05
9:97855473 C G 0.053600 3.1382e-05
9:97859192 C T 1.867035 1.7853e-04
9:97860096 A G 0.125692 -7.6852e-06
9:97866302 C G 0.088343 5.7008e-06
9:97866530 C G 0.049605 1.2245e-05
9:97896615 A G 0.412334 8.0204e-05
9:97907192 T G 0.030348 1.2880e-05
9:97937714 A G 0.072676 -9.1187e-05
9:97942031 C T 0.191275 -5.7309e-05
9:97942253 T G 0.067164 4.1058e-05
9:97952689 C T 0.152229 1.8234e-04
9:97958248 T C 0.643185 -2.4782e-05
9:97966476 T C 0.048492 -7.2042e-05
9:97969443 T G 0.021146 6.2471e-05
9:97986571 C T 0.023665 -2.9174e-06
9:97998601 G T 0.240802 1.7648e-04
9:98035798 A G 0.028332 -6.8304e-06
9:98038382 C T 0.089985 1.5807e-05
9:98049372 T C 0.028715 -7.3291e-05
9:98068784 G A 0.045148 5.4936e-05
9:98085934 T C 0.047758 -3.9631e-05
9:98103576 T G 1.611925 -2.7562e-07
9:98105316 G C 0.809403 2.7281e-05
9:98105874 T C 0.074844 -6.1767e-05
9:98106376 T C 0.029984 1.2515e-05
9:98113635 G C 1.545757 -4.0023e-05
9:98142505 T C 1.354300 8.1536e-06
9:98149355 A T 0.635661 -2.2010e-06
9:98149477 G A 0.107262 -3.3675e-05
9:98149875 T C 0.029900 -1.7455e-05
9:98153197 A G 0.144339 -2.0065e-06
9:98167953 C G 0.053188 -4.1718e-05
9:98189458 A G 1.384326 -4.1741e-05
9:98194761 A G 0.165283 1.1530e-05
9:98204792 A G 0.162888 2.9291e-05
9:98205645 C T 0.181340 -2.4579e-06
9:98208444 G A 0.055817 -7.1052e-06
9:98208964 T C 0.052964 -1.5894e-05
9:98209594 A G 0.676671 5.7078e-05
9:98217610 A G 0.097275 9.2737e-06
9:98222651 T C 0.020101 -2.6632e-05
9:98224685 G A 0.023989 5.8110e-05
9:98225469 T C 0.023610 6.2198e-05
9:98225683 T C 0.023113 -3.8511e-05
9:98227158 T C 0.122634 9.9710e-06
9:98229264 T A 0.097707 -9.5759e-06
9:98231008 G A 0.192025 9.8154e-06
9:98231908 A G 0.474474 -8.5450e-05
9:98235571 A G 0.027767 9.6432e-06
9:98238358 A G 0.424330 -9.4126e-05
9:98238379 G A 0.216430 2.6693e-05
9:98238403 A G 0.030234 2.0537e-06
9:98239147 G A 0.020007 -4.4345e-05
9:98239190 C G 0.535263 4.2051e-05
9:98241139 A G 0.024385 7.5466e-05
9:98244242 C T 0.075074 -2.1978e-05
9:98251512 C T 0.034171 4.6441e-05
9:98252950 G A 0.057479 2.1494e-06
9:98254218 C T 0.098181 7.5370e-06
9:98254610 C G 0.025492 1.0744e-04
9:98256235 G T 0.179600 -1.5288e-05
9:98260514 A G 0.660069 -3.0023e-05
9:98260895 C T 0.032847 4.2475e-05
9:98262632 C T 0.033931 5.6076e-05
9:98263657 C G 0.152388 -9.8995e-05
9:98264748 A C 0.053617 -1.4085e-05
9:98266662 A G 0.024992 1.0983e-04
9:98268765 A G 0.052841 -6.6082e-05
9:98272006 T C 0.054347 -4.5498e-05
9:98272491 G T 0.024629 7.0601e-06
9:98277516 C G 0.021477 1.0606e-04
9:98290671 T C 0.027784 3.9997e-05
9:98295917 A G 0.022457 1.3456e-04
9:98296648 C A 0.022409 1.5042e-04
9:98296926 C T 0.213785 1.1556e-05
9:98304344 G C 0.022834 1.1606e-04
9:98305493 G A 0.023279 1.3175e-04
9:98306920 G A 0.689391 6.7037e-05
9:98308002 G T 0.121544 4.9987e-05
9:98309511 T C 0.023269 1.1983e-04
9:98309513 G A 0.223671 2.5918e-05
9:98310352 A G 0.047865 -7.3626e-06
9:98314031 G A 0.036054 1.4794e-04
9:98318052 C A 1.179402 -1.6446e-07
9:98318525 C T 0.023460 2.0230e-06
9:98319474 T C 0.109745 2.2753e-04
9:98319969 C T 0.363122 5.0281e-05
9:98320550 G A 0.048592 2.3046e-06
9:98322751 T G 0.309268 -3.8873e-05
9:98324693 A G 0.136081 -6.3936e-05
9:98327832 C T 0.218842 -1.5650e-04
9:98328529 G A 0.178374 4.0011e-05
9:98331289 A G 0.083283 -1.8678e-05
9:98331995 T C 0.637002 2.6285e-05
9:98337392 C T 0.172470 -1.1256e-04
9:98337883 T C 0.124140 1.1720e-06
9:98340585 T C 0.127422 6.0960e-05
9:98346512 T C 0.336662 5.4097e-05
9:98347824 T C 0.105114 -7.7075e-05
9:98348885 G T 0.369668 -3.7012e-05
9:98349838 A G 0.183911 2.1214e-05
9:98359188 A G 0.684286 1.1796e-05
9:98360258 C T 0.165384 -5.4201e-05
9:98363043 G A 0.176803 -4.1915e-05
9:98365343 G A 0.864769 -1.6955e-04
9:98367811 T C 0.393830 -2.4459e-04
9:98380222 A G 0.150538 9.0604e-06
9:98382950 T C 0.584826 -7.7572e-05
9:98386345 G A 0.386387 -5.7884e-05
9:98395621 G A 1.227845 -1.3797e-05
9:98403582 A G 0.125273 -8.7676e-05
9:98409556 G A 0.059151 -5.1421e-05
9:98411638 T G 0.037774 1.7094e-05
9:98412355 C A 0.781704 2.2932e-05
9:98412987 A G 0.123845 3.9299e-05
9:98418053 A C 0.080053 -2.9344e-05
9:98420881 A G 1.101242 1.6129e-05
9:98429266 G C 0.204515 -7.4547e-06
9:98431637 C A 0.195985 3.0052e-06
9:98432200 A G 0.294201 2.6134e-05
9:98436331 C T 0.030409 -7.4927e-05
9:98439224 A G 0.027858 -3.8896e-05
9:98444303 G A 0.152310 6.4116e-05
9:98444374 A T 0.275152 -1.2786e-06
9:98444585 T C 0.046161 1.2050e-04
9:98447619 A G 0.050416 4.2209e-05
9:98455385 A G 0.040134 7.6997e-05
9:98459777 G A 0.226011 -1.2026e-04
9:98468727 C G 0.052007 -5.0645e-06
9:98472783 C T 0.208653 2.8615e-06
9:98478302 G T 1.539356 -1.3136e-05
9:98486309 T C 0.921677 -4.3768e-05
9:98495685 T C 0.166127 -7.4665e-06
9:98496244 C T 0.972492 2.2866e-07
9:98499290 A G 1.650114 -6.3919e-06
9:98501915 A G 0.046852 5.1198e-06
9:98507565 A G 0.047528 2.0189e-05
9:98509248 G A 0.178854 3.7094e-05
9:98511138 C T 1.335014 1.0937e-05
9:98511884 T C 0.182515 1.2631e-05
9:98513036 T G 0.267859 3.2139e-05
9:98513508 C T 0.934199 4.3299e-06
9:98515098 A C 0.098388 -2.2568e-05
9:98517293 A G 0.039082 2.9327e-05
9:98518712 T C 0.078615 1.8689e-05
9:98526585 C T 0.053081 3.9792e-05
9:98530249 C T 0.472202 4.5356e-05
9:98534372 C T 1.042588 8.5622e-05
9:98538041 T C 0.295987 8.2696e-05
9:98544512 T C 0.035486 -1.3069e-05
9:98544912 A G 0.188575 3.3000e-05
9:98546523 G T 0.498207 -5.9951e-05
9:98568647 T C 0.054373 4.7341e-05
9:98582513 A C 0.155403 3.9939e-05
9:98583113 T C 0.183934 1.7699e-04
9:98589771 T C 0.059631 -4.6922e-05
9:98607989 T G 0.962330 -5.0181e-05
9:98619087 G T 0.072556 -3.2997e-05
9:98619194 T C 0.048332 3.4040e-05
9:98633045 C T 0.103199 1.1031e-05
9:98638288 G A 0.630062 -1.2452e-04
9:98638306 T C 0.177728 1.7625e-05
9:98638328 A C 0.022766 -6.8522e-05
9:98664812 A G 0.087184 -7.9192e-06
9:98668846 T C 0.066911 -3.4730e-05
9:98670293 T C 0.207342 -6.8722e-05
9:98679483 G A 0.092377 -2.0007e-05
9:98679869 C T 0.050212 6.3036e-05
9:98698810 T C 1.861828 2.3666e-05
9:98702227 A C 0.037927 2.6022e-05
9:98704150 C A 0.177974 1.8542e-05
9:98719799 A C 0.292760 -4.2772e-05
9:98734844 G A 0.034402 4.1726e-05
9:98734891 T A 0.217228 -6.4027e-05
9:98736059 A G 0.037820 -1.0382e-04
9:98752496 A G 0.253214 1.3615e-05
9:98755151 A T 0.047846 2.6096e-05
9:98760632 G A 0.071260 8.8566e-05
9:98767730 A G 0.021714 -2.6966e-05
9:98768594 A G 0.028965 -6.3392e-05
9:98775235 C T 0.072640 4.1932e-06
9:98781861 A G 0.807248 -7.4175e-05
9:98785435 G A 0.074987 -5.6957e-05
9:98788060 C T 0.178841 2.4809e-05
9:98804309 A G 0.318252 7.0301e-06
9:98805874 T C 0.038586 5.2192e-05
9:98810506 T C 0.579646 4.7520e-05
9:98810796 G A 0.028692 9.3879e-05
9:98813423 T C 0.053873 1.5667e-05
9:98815165 T C 0.758019 -6.3133e-05
9:98819231 C T 0.215534 1.1182e-04
9:98823528 G T 1.133598 -5.0688e-05
9:98824421 T C 0.128886 3.5202e-05
9:98827533 A G 0.139973 3.5646e-06
9:98827814 T C 0.230033 1.1435e-04
9:98828510 G A 0.273218 2.3349e-05
9:98828924 T C 0.050153 -1.8802e-07
9:98831516 G A 0.037696 -7.3532e-05
9:98832374 A C 0.116441 -5.1120e-05
9:98832633 G A 0.195281 4.1219e-05
9:98832763 G A 0.044545 -1.0979e-04
9:98835067 A G 0.234551 3.1838e-05
9:98837428 A C 0.154806 5.6817e-07
9:98839797 G T 0.151869 -3.7112e-04
9:98840177 C T 1.806196 1.9393e-05
9:98841617 C T 0.970191 -2.3727e-05
9:98841865 C T 0.235239 6.8654e-05
9:98843638 A G 0.675743 -4.2370e-05
9:98844901 G T 1.509599 1.5593e-05
9:98852399 A G 0.105338 1.1481e-05
9:98856401 C T 0.902650 1.8555e-06
9:98861736 G A 0.186602 4.7021e-05
9:98862133 A G 0.054957 4.6373e-05
9:98876665 C T 0.038384 2.1696e-05
9:98877206 C T 1.098203 3.8696e-05
9:98879734 A G 0.333965 9.0336e-05
9:98881790 T C 0.053928 -2.3611e-06
9:98882332 T C 0.108863 -2.3981e-05
9:98891743 G A 0.245801 -6.2229e-06
9:98895288 G A 0.831795 5.2618e-05
9:98895604 C T 0.050024 4.9596e-06
9:98895765 A G 0.171626 -6.2355e-05
9:98903902 A G 0.033181 7.1126e-05
9:98904050 A G 0.079505 5.6685e-06
9:98904311 A G 0.155082 1.0271e-05
9:98910309 G T 0.059423 5.4842e-05
9:98915542 T C 0.059962 7.4316e-05
9:98918219 C T 0.694636 -3.9240e-06
9:98919432 A G 0.055256 1.3918e-05
9:98919804 T C 1.676687 -2.7312e-05
9:98921439 T C 0.377014 -3.4076e-05
9:98925736 T C 0.772840 -5.3132e-05
9:98926345 C T 0.038537 -6.2819e-05
9:98927267 A C 0.107175 -2.1796e-05
9:98928447 T C 0.052961 1.1688e-04
9:98930292 G A 0.045947 7.4571e-07
9:98932688 G A 0.387471 -3.1761e-05
9:98934861 T C 0.020718 7.3256e-05
9:98937662 C T 1.318756 2.7239e-05
9:98952847 A G 1.182476 1.3508e-06
9:98953239 G C 0.328227 -3.3302e-07
9:98954706 T C 0.077548 -6.4394e-06
9:98955943 T C 0.644158 1.4553e-05
9:98973924 C A 0.733942 5.8132e-05
9:98985915 T G 1.674204 -3.5945e-05
9:98988536 T C 0.024058 -6.3255e-05
9:98992223 G C 0.029403 -5.4130e-05
9:98995390 C G 0.112728 -8.0774e-05
9:98995889 G T 0.100002 -1.3884e-05
9:98997810 T C 0.100271 -9.1918e-05
9:98998061 G T 0.049378 -3.4938e-05
9:98999343 A G 0.037985 -9.1123e-05
9:99016920 G C 0.392259 -2.0553e-07
9:99021661 G A 1.088323 -1.2477e-06
9:99027814 G A 1.074818 -2.7434e-06
9:99033474 T G 0.283292 4.1370e-06
9:99034907 A G 0.047424 5.4752e-05
9:99048003 G A 1.058109 2.6205e-06
9:99056209 G A 0.272731 -6.7661e-06
9:99056980 T C 1.820536 2.6768e-05
9:99060882 A G 0.762502 3.9793e-06
9:99061972 G A 0.756338 2.9643e-05
9:99066433 T C 1.045849 -1.0067e-05
9:99069230 T C 0.397754 -7.3169e-05
9:99072233 T C 0.040815 -3.6057e-05
9:99078886 T C 0.126179 -1.2316e-05
9:99087446 A G 1.100157 7.7980e-05
9:99091009 T C 0.470368 2.4050e-05
9:99091122 T C 0.245204 -1.1794e-05
9:99093719 C T 0.318502 8.2012e-05
9:99097527 C T 1.147185 2.5528e-04
9:99100926 A G 0.070095 -2.7491e-05
9:99104966 A G 0.067551 -4.5290e-06
9:99113329 A G 0.051737 -1.0874e-05
9:99130207 A G 0.063591 7.6264e-07
9:99144454 A C 0.083812 -6.6572e-05
9:99148152 G A 0.330323 3.4706e-05
9:99148649 C T 0.029244 2.2934e-06
9:99175456 C T 0.405063 1.0040e-05
9:99176138 C A 1.863795 -3.5048e-05
9:99201585 G A 0.441176 1.7461e-05
9:99206585 T C 0.126838 5.5735e-05
9:99215037 A G 0.027397 8.1489e-05
9:99241526 T C 0.314549 -1.1196e-05
9:99244581 A C 0.375495 2.0975e-05
9:99248673 G A 0.050592 -3.9979e-05
9:99260928 G A 0.116019 -5.1891e-05
9:99263821 G A 0.375793 1.8181e-05
9:99274954 T C 0.371142 2.5361e-05
9:99280421 G A 0.732466 -1.2855e-05
9:99282269 C G 0.380908 4.4354e-05
9:99287402 C T 0.042078 4.7063e-05
9:99306047 A G 0.075759 2.2726e-06
9:99313891 A G 0.081748 -4.1137e-05
9:99314887 C T 0.341680 -8.0042e-05
9:99316775 G A 0.051322 6.0998e-05
9:99324631 T C 0.037005 -9.4629e-05
9:99331401 C G 0.041598 -5.3543e-05
9:99344367 A G 0.022243 3.6296e-05
9:99347706 C T 0.075990 -1.4732e-06
9:99367558 G A 0.066655 -1.3781e-05
9:99370840 T C 0.031945 -1.8416e-05
9:99377479 C T 0.991314 8.7401e-06
9:99380119 T C 0.032866 5.8606e-05
9:99392863 C A 0.048800 -5.5098e-05
9:99394606 G A 0.087934 1.0275e-04
9:99408152 C T 0.086194 -5.3217e-05
9:99415743 A G 1.954913 -4.2253e-05
9:99430374 C G 0.040932 -9.5129e-05
9:99435093 T G 1.015560 1.5670e-06
9:99452245 G T 1.720203 -5.4562e-06
9:99459429 C T 0.036012 -1.0623e-05
9:99459804 G A 0.068171 3.2608e-05
9:99464178 C T 0.241461 -3.6862e-05
9:99471344 G T 0.047076 -1.1701e-04
9:99472502 T C 0.089531 7.2152e-05
9:99482594 T C 0.190642 3.1481e-05
9:99487732 T C 0.077434 5.4375e-05
9:99500978 T G 0.190740 8.7787e-05
9:99528842 C T 0.165193 3.7604e-06
9:99539138 C G 0.025427 5.6469e-05
9:99540709 A G 0.024749 5.6709e-05
9:99559024 C G 0.031039 5.1415e-05
9:99584282 C T 0.115279 5.8983e-05
9:99584367 C T 0.109028 4.3413e-05
9:99595070 C T 0.045142 2.5193e-05
9:99595709 G A 0.053987 1.0995e-05
9:99619682 G A 0.068394 -5.0308e-05
9:99631266 A C 0.021970 2.2977e-05
9:99636697 A G 0.063610 4.2978e-05
9:99641870 G A 1.705636 -5.9225e-06
9:99642398 G A 0.031688 2.0065e-05
9:99648628 T G 0.700316 -8.8142e-06
9:99657936 C A 0.031026 -8.3726e-07
9:99694853 C A 0.037751 -1.0297e-04
9:99730155 A G 0.025891 5.1210e-05
9:99789125 G A 0.026881 4.8722e-05
9:99791142 A G 0.035856 -3.5651e-05
9:99797566 C G 0.087298 6.9410e-05
9:99804997 G T 0.209935 6.5034e-05
9:99816932 T C 0.296834 -7.9273e-06
9:99821611 T C 1.028673 1.0989e-05
9:99824697 A G 1.305948 -1.1967e-06
9:99835541 T C 0.037628 6.0106e-06
9:99849679 G T 0.044074 2.9138e-05
9:99852649 A G 0.143810 3.6024e-06
9:99853128 C T 0.622451 3.5400e-06
9:99875034 A G 0.034983 1.2692e-05
9:99880286 C T 0.335413 -3.8021e-05
9:99884531 T C 0.065181 -3.4630e-05
9:99903207 T C 1.434635 -2.4617e-05
9:99906545 C T 0.995391 -3.7903e-06
9:99909149 C T 0.138470 -2.4463e-05
9:99942435 T C 0.189055 -3.9970e-06
9:99947305 C T 0.380746 2.8873e-05
9:99973619 G A 0.045931 -1.5547e-04
9:99985347 G A 0.082906 -4.6466e-05
9:100000614 A C 0.045243 3.1296e-05
9:100007168 C T 0.071884 -1.1327e-04
9:100009282 A G 0.189211 -5.4340e-06
9:100026854 G A 0.062195 6.8537e-06
9:100037728 G A 1.476743 -1.8579e-05
9:100038862 G T 1.955510 -2.0916e-05
9:100040177 T C 0.071056 -1.1741e-05
9:100040872 A G 0.063143 -3.7051e-05
9:100045105 T C 0.115481 2.5484e-05
9:100045854 T C 0.147231 1.2311e-06
9:100049510 C A 0.176816 1.1327e-05
9:100050820 T G 0.089378 -2.6488e-05
9:100055171 A G 1.096422 1.9336e-05
9:100061534 T C 0.186605 -8.4424e-06
9:100087345 G A 0.910317 1.5845e-05
9:100087968 T C 0.036427 1.5399e-05
9:100088073 G A 0.056213 -6.4188e-05
9:100090949 C A 0.078141 -1.1285e-05
9:100105782 G C 0.515789 9.6727e-06
9:100112473 A G 0.085672 9.0839e-05
9:100122291 C T 0.383622 9.2945e-06
9:100123603 A G 0.057430 -2.5512e-06
9:100124555 C G 0.030322 -1.7606e-05
9:100127714 A G 0.076418 -1.1248e-04
9:100134241 G C 0.023996 -1.7627e-06
9:100134667 A G 0.385810 1.1694e-05
9:100137621 G T 0.045301 2.3246e-04
9:100152420 T C 0.043480 -1.4239e-04
9:100157929 A G 1.812555 -3.1374e-05
9:100159109 T C 0.038206 2.7188e-05
9:100160613 C T 0.085857 2.2921e-05
9:100162289 C A 1.514702 2.1938e-05
9:100167571 A G 0.246901 -6.1708e-05
9:100170436 A G 0.605904 4.3385e-06
9:100170914 C T 0.456700 6.4907e-05
9:100175478 C G 0.513183 3.7765e-05
9:100177117 G T 0.065055 4.4074e-05
9:100179841 G A 0.069897 -5.3150e-05
9:100181295 A G 0.025687 7.0010e-06
9:100193113 C T 0.899761 -1.4825e-04
9:100194406 C T 0.963044 -6.0110e-05
9:100201664 A G 0.259452 -9.2004e-06
9:100230694 C T 0.062471 8.6924e-05
9:100234633 C T 0.023765 3.2767e-05
9:100235727 G T 0.065616 7.2391e-06
9:100238634 A G 0.029988 -6.0207e-06
9:100244171 A G 1.735442 -1.9359e-05
9:100250611 G A 0.034428 6.6121e-06
9:100251455 A G 0.050264 6.8524e-06
9:100254850 C A 0.078339 1.5558e-05
9:100270198 G A 0.951982 -7.0200e-05
9:100270886 A G 0.818770 1.0039e-05
9:100271746 A G 0.360369 -4.9843e-05
9:100273844 T C 0.096629 4.6216e-05
9:100274174 G A 1.510362 3.3073e-05
9:100275424 T C 1.147802 8.1403e-05
9:100276776 T C 1.164861 7.2059e-05
9:100281872 T C 0.199802 -6.5318e-07
9:100285297 A G 1.330801 1.0225e-05
9:100289058 A G 1.181859 -1.7689e-05
9:100289763 C T 0.520723 -2.0454e-05
9:100290518 T C 0.039725 -1.2184e-04
9:100298987 G A 1.556838 -3.2682e-06
9:100306204 C G 0.095581 8.3513e-06
9:100307017 T G 0.523955 1.7056e-04
9:100307789 T C 0.801756 -2.6307e-05
9:100310711 T C 0.528123 8.9302e-05
9:100311374 T G 0.084922 1.9502e-05
9:100314740 C T 1.612428 3.8014e-05
9:100316593 C G 0.400893 -7.0991e-05
9:100316704 C T 0.051520 -4.2968e-06
9:100322635 A G 0.576225 5.1717e-05
9:100322776 T C 1.466850 9.2745e-06
9:100327226 A G 0.386718 -2.7138e-05
9:100333638 A C 0.345322 -8.7306e-07
9:100333772 C T 0.546146 3.8380e-06
9:100335653 G A 0.760369 -1.7954e-05
9:100338832 T C 0.178033 4.4772e-05
9:100339238 T C 0.345565 -1.7961e-05
9:100342435 T C 0.693461 -2.1999e-05
9:100349771 C G 0.346724 -9.4956e-06
9:100358466 T C 0.027745 5.3603e-06
9:100373769 C T 0.109765 1.7987e-05
9:100384267 C A 0.144387 -4.9918e-05
9:100388119 T G 0.394846 -1.6007e-05
9:100388197 T C 1.346838 5.5355e-05
9:100389335 T C 0.063305 3.9862e-05
9:100418331 T C 0.037634 -1.0122e-05
9:100422075 G T 0.106279 3.5536e-05
9:100427473 G A 0.064548 1.7118e-05
9:100438344 C T 0.630997 1.5864e-04
9:100448617 G A 0.128512 1.2986e-05
9:100462409 C T 0.071273 -1.5380e-05
9:100477195 A G 0.101271 -5.4272e-05
9:100486893 T C 1.355585 3.6921e-05
9:100499297 C T 0.867398 8.5318e-05
9:100520013 T C 0.486363 -8.8498e-05
9:100522815 A C 0.022892 2.2281e-05
9:100523257 A C 0.347701 -1.3479e-05
9:100525653 C G 0.356241 1.3028e-06
9:100531321 T C 0.058229 -3.8797e-05
9:100533183 C G 0.110963 -6.2037e-05
9:100535512 T C 0.034230 -1.4010e-05
9:100536542 T C 0.796715 -8.3007e-05
9:100544998 A G 0.080229 -2.5351e-05
9:100555363 A G 0.116795 5.2775e-06
9:100555484 C T 0.229630 -5.0540e-05
9:100556109 G A 1.336929 -1.7296e-04
9:100563136 C T 0.029991 -7.9915e-06
9:100571442 C T 0.285951 4.2845e-06
9:100571880 T C 0.058333 8.6470e-05
9:100587709 G C 0.053535 -5.3180e-07
9:100594031 T C 0.168221 -4.5027e-05
9:100596991 T C 0.194141 -2.2522e-05
9:100597674 T G 0.037521 -2.5164e-05
9:100609230 T C 1.222999 -1.3998e-04
9:100612807 G A 1.467547 -1.7986e-04
9:100613191 C T 0.029556 -2.5420e-05
9:100622189 G A 1.273373 -9.8501e-05
9:100623566 A G 0.090102 -4.2159e-05
9:100624553 T C 0.024087 -2.5142e-05
9:100631533 C G 0.091001 -1.6408e-04
9:100633123 T C 0.052928 -6.6095e-05
9:100642423 C A 0.026170 -1.6691e-05
9:100650096 A G 1.264318 -1.1568e-04
9:100654449 T C 0.110726 6.0816e-05
9:100657779 C T 0.057284 -2.4396e-04
9:100666931 T C 0.780425 -4.8704e-07
9:100672338 T C 0.554754 -6.2399e-05
9:100676688 A G 0.085415 -7.2224e-05
9:100677883 C T 1.806715 -2.6380e-05
9:100692648 T G 0.034139 5.0627e-05
9:100697330 G C 0.092225 8.8130e-04
9:100703628 C T 0.114510 8.0588e-06
9:100704238 T C 0.149084 -8.1481e-05
9:100705210 T C 0.722082 -8.6703e-05
9:100718775 T C 0.194907 -1.6557e-06
9:100724791 C T 0.534975 -6.2279e-05
9:100740124 T C 0.440105 -2.1650e-05
9:100742253 T C 1.125955 -1.8524e-04
9:100745613 T C 0.059121 -1.6449e-05
9:100750014 T C 0.120206 -1.1410e-05
9:100754243 G A 0.100917 -4.6088e-05
9:100772120 A G 0.028043 6.1970e-05
9:100782921 A G 0.056710 -1.3718e-04
9:100800655 T C 0.597384 -7.9848e-05
9:100820671 T C 0.399013 -8.2070e-06
9:100827228 T C 0.057570 -5.6335e-05
9:100834294 T C 0.991746 -1.1190e-04
9:100834447 A G 0.070540 -8.6143e-06
9:100848808 T C 0.065243 5.1956e-05
9:100849682 G T 0.150885 4.8069e-05
9:100858906 C A 0.127143 7.2951e-06
9:100866872 C T 0.482614 -2.2584e-05
9:100868900 A G 1.036537 3.5202e-05
9:100880559 G T 0.230293 -7.7043e-05
9:100882509 G A 0.239842 -1.0230e-05
9:100884003 A G 0.031276 -4.8918e-06
9:100884526 T C 0.497827 -4.8782e-05
9:100884896 G A 0.290333 2.0993e-05
9:100886920 T C 0.078518 -1.0349e-04
9:100895443 T C 0.238394 -4.2706e-05
9:100905658 A G 0.193742 -7.2487e-04
9:100911422 T C 0.718162 4.9380e-04
9:100915902 A G 0.825375 4.7176e-04
9:100916333 G A 0.021672 -3.1079e-05
9:100917244 G T 0.020705 -8.6254e-05
9:100917257 T G 0.238310 1.0366e-05
9:100926282 C T 0.053500 3.7374e-05
9:100930496 C T 0.171606 5.9794e-05
9:100930659 A C 0.958480 1.3214e-06
9:100931158 G A 0.248524 1.8243e-05
9:100934160 T G 0.220422 -3.5675e-05
9:100937279 G A 0.069602 3.9289e-05
9:100941906 A G 0.127169 -2.2891e-05
9:100943397 C A 0.075607 1.2413e-05
9:100948085 A G 0.535315 -7.6590e-06
9:100950117 C T 0.219150 5.0649e-05
9:100954429 A G 0.214460 8.4204e-06
9:100963977 T C 0.162314 6.0320e-05
9:100968226 G A 0.060936 -1.1192e-04
9:100969483 G T 0.240166 6.8798e-05
9:100973832 C T 0.251403 -3.5905e-05
9:100975694 A G 0.154410 -2.5666e-05
9:100978294 C A 1.154663 5.3415e-05
9:100987843 A C 1.801558 -3.3435e-05
9:100988477 A G 0.265503 7.4539e-05
9:100991430 A C 0.369402 -3.7577e-05
9:100995721 G A 0.643737 1.6714e-05
9:100995758 T G 0.546137 -3.1700e-06
9:100996018 C T 0.129343 -9.8871e-06
9:100996860 T C 0.096798 6.0428e-05
9:101016698 G T 0.036950 -2.1123e-05
9:101034018 C A 0.549139 -3.5367e-05
9:101035621 A C 0.157416 4.6684e-05
9:101041840 T G 0.122891 2.9330e-05
9:101042858 A G 0.091228 -1.4820e-05
9:101050714 T C 0.078690 1.1250e-04
9:101051077 T C 0.022548 1.4875e-05
9:101051879 A G 1.142949 8.9275e-05
9:101053123 A G 0.128204 2.7600e-05
9:101054651 T C 0.064590 -3.5462e-05
9:101056122 C T 0.372784 -4.7740e-05
9:101063680 T C 0.026495 -6.2048e-05
9:101068580 A G 0.326065 -7.8183e-05
9:101071562 T C 0.616936 -8.2888e-05
9:101077890 T G 0.028008 -2.7647e-05
9:101079692 T G 0.072922 -3.9922e-05
9:101079942 T C 1.305033 8.7345e-06
9:101081318 T C 0.197932 -2.5502e-05
9:101083523 A G 0.099210 -6.4005e-06
9:101084087 A G 0.561223 9.9077e-06
9:101085298 T C 0.092222 -2.4956e-05
9:101086122 T C 0.096944 -5.3810e-05
9:101088559 C T 0.777526 -5.9651e-07
9:101090237 A G 0.223305 -6.8959e-05
9:101098270 A G 0.867930 -6.7084e-05
9:101102509 C T 0.091569 1.2596e-04
9:101107468 C T 0.684980 1.8820e-05
9:101122455 T G 0.061465 -7.2679e-05
9:101125433 C T 0.131320 -3.7082e-05
9:101126504 G T 0.709343 -7.0211e-05
9:101129439 C T 0.637404 -4.5257e-05
9:101132441 C T 0.498804 -3.6999e-05
9:101135425 G A 0.029858 -7.2117e-05
9:101137452 G A 0.172336 6.0945e-05
9:101137859 G T 0.077395 1.5689e-04
9:101138608 G C 0.485980 -3.8758e-05
9:101140385 G A 0.267314 2.1358e-06
9:101142989 A G 0.059342 6.4572e-05
9:101154719 C T 0.191077 -2.8748e-05
9:101154913 A C 0.050364 1.9765e-05
9:101161165 T C 0.040971 -7.8772e-05
9:101169187 A G 0.054964 1.4285e-04
9:101169375 A G 0.788114 -3.1336e-05
9:101171443 A G 0.041828 1.0704e-04
9:101172602 A G 0.052094 -2.3656e-05
9:101174188 C T 0.194794 1.1850e-05
9:101175906 G A 0.191415 2.5595e-06
9:101177852 T C 0.651130 -1.7814e-04
9:101179445 T C 1.509236 -1.3389e-05
9:101182386 A G 0.053152 2.1816e-05
9:101184565 C T 0.028335 -2.1401e-05
9:101189655 G C 0.139308 -3.3331e-05
9:101193489 C A 0.356413 -1.7050e-04
9:101199725 G A 0.259056 7.6468e-08
9:101206743 C T 0.066921 -2.9311e-05
9:101208510 A C 0.589532 9.9194e-05
9:101208613 A G 0.151099 1.3508e-05
9:101212206 G A 0.059589 2.7348e-05
9:101219548 C T 1.294338 -8.0964e-05
9:101221143 A G 1.105610 -5.2594e-05
9:101236304 G T 0.091929 3.3027e-05
9:101239130 G A 0.035009 7.2818e-05
9:101243364 G T 1.626304 -9.5583e-06
9:101249722 T C 0.055360 5.8877e-05
9:101258803 A G 0.550934 -2.0264e-05
9:101258881 C T 1.229014 -7.9829e-05
9:101265290 C A 1.907610 3.2610e-05
9:101266669 G A 0.225719 4.0531e-05
9:101269900 A G 0.036223 -3.3448e-05
9:101279351 T C 0.674350 -3.9099e-05
9:101280360 C A 1.914510 5.2448e-05
9:101280526 G C 0.207170 9.5531e-05
9:101281811 T C 0.737931 3.7052e-06
9:101282692 G A 0.182817 9.0420e-07
9:101289106 G A 0.050838 8.3508e-06
9:101291405 T C 0.117564 2.6278e-05
9:101292214 G A 0.040338 -4.9370e-05
9:101293183 T C 0.027417 -2.2576e-05
9:101298707 G A 0.426158 4.0239e-06
9:101301307 T G 0.023168 1.1266e-04
9:101304302 G A 0.068683 -3.2840e-05
9:101312896 C T 0.060676 -1.5420e-06
9:101321254 A G 0.104727 2.8163e-05
9:101327469 A G 0.649553 1.0507e-05
9:101329629 G A 1.914734 3.4431e-05
9:101331252 G A 0.386407 -3.8135e-06
9:101331656 T C 0.065996 2.3221e-05
9:101332364 C T 0.095243 -5.9642e-06
9:101334067 C A 0.061225 1.2112e-05
9:101334556 G A 0.881157 5.9341e-05
9:101334912 G T 0.079573 1.1025e-04
9:101334945 T G 0.765293 1.3023e-04
9:101335218 G A 0.351041 -4.0948e-04
9:101336292 A G 0.233973 1.8583e-05
9:101338946 C T 1.965689 5.4183e-05
9:101339690 C T 1.401814 1.2414e-04
9:101339702 A C 0.335624 4.3167e-05
9:101344983 G A 0.108762 -3.7794e-05
9:101347398 G T 0.332608 1.3227e-05
9:101348955 T C 0.029601 -8.9853e-06
9:101349676 G A 0.079745 3.0331e-06
9:101351218 T G 0.026508 9.6800e-06
9:101355949 C T 0.727052 -4.5940e-05
9:101361710 A G 1.332845 -3.2445e-05
9:101363960 T C 0.622837 -2.8427e-05
9:101365866 T C 0.411175 -7.0426e-06
9:101370349 T C 0.151031 -5.8393e-05
9:101399566 C T 0.177773 3.4769e-05
9:101411132 C T 1.471760 -2.5241e-05
9:101423606 C T 1.545131 -1.4138e-05
9:101423675 T C 0.028608 -1.3416e-04
9:101425337 G A 0.103929 3.2401e-05
9:101429071 A G 1.856901 -1.4288e-07
9:101439960 C T 0.096788 -1.3535e-04
9:101440322 T C 0.184846 -1.3386e-04
9:101447811 T C 0.081205 6.3715e-05
9:101448331 A C 0.436453 -2.7214e-05
9:101451930 A G 0.029712 2.4754e-06
9:101453366 A C 0.043960 9.5129e-05
9:101454321 A G 1.789773 -1.4445e-05
9:101457739 G A 0.213635 -1.2603e-05
9:101462190 C T 1.857044 -1.4711e-07
9:101463970 G C 0.026450 -8.8877e-05
9:101464454 G T 0.151778 -3.8160e-06
9:101475633 A G 1.201646 2.4569e-05
9:101477500 T C 1.511719 2.6063e-05
9:101481205 A G 1.510531 2.9664e-05
9:101484282 A G 0.058810 8.9211e-05
9:101486645 A G 1.527801 3.5753e-05
9:101487936 T G 0.037966 4.7914e-05
9:101491066 A C 1.771720 -5.2694e-05
9:101501867 T C 0.130482 7.3352e-05
9:101502533 T C 0.095983 1.1165e-05
9:101507244 T G 1.526545 3.5581e-05
9:101508312 A G 0.025813 -2.2935e-05
9:101514636 C A 0.030137 1.6792e-05
9:101517282 A G 0.095266 -2.4289e-04
9:101522474 A C 0.030890 2.4184e-05
9:101526473 G A 0.096655 8.9037e-05
9:101527875 A G 0.249485 -1.9297e-06
9:101531133 T C 0.027810 4.0954e-05
9:101533220 T C 1.939246 -6.1473e-05
9:101534397 C T 0.499206 -4.2326e-05
9:101542832 T C 0.027978 -8.4273e-07
9:101555336 C T 0.166747 5.1327e-05
9:101563233 C A 1.284276 -9.9669e-06
9:101566105 G A 0.668294 -4.5286e-06
9:101572146 T C 0.075834 3.9348e-06
9:101579540 A G 0.021669 2.0626e-06
9:101590318 A G 1.019968 -5.8804e-06
9:101593146 T C 0.038388 2.4450e-05
9:101593825 C T 0.819637 -9.0097e-05
9:101594103 A G 0.024820 -6.0111e-06
9:101598609 A G 0.621760 -2.0822e-05
9:101600252 C T 0.449595 3.0047e-06
9:101606967 C G 0.118661 -1.3599e-05
9:101609768 G T 0.153914 5.2767e-05
9:101610523 T C 0.052260 -7.7773e-06
9:101611545 G A 0.105669 3.4748e-05
9:101614896 T C 0.049082 2.5549e-05
9:101615295 A G 0.052481 5.3254e-05
9:101618476 A G 1.344021 8.2679e-06
9:101619476 A C 1.072851 -1.5813e-06
9:101628952 G C 1.456343 -4.6666e-06
9:101632635 G T 0.571158 6.5910e-05
9:101633959 G A 0.170525 -5.6899e-05
9:101636189 C T 0.510063 -7.9784e-06
9:101639900 T C 0.031899 2.2446e-05
9:101640837 C T 0.127230 -1.5790e-05
9:101642376 G A 0.032227 1.2940e-05
9:101642894 T C 0.032740 1.3296e-05
9:101649752 T G 0.703669 3.4049e-05
9:101652106 G A 1.239524 1.5403e-06
9:101653066 T G 1.884652 2.1086e-06
9:101663086 A C 0.501978 -2.8864e-05
9:101665569 A G 0.058521 1.1856e-05
9:101671389 T C 0.070128 -2.2791e-05
9:101672812 C T 0.215794 -3.5292e-06
9:101673599 C T 0.107051 1.2409e-04
9:101673848 G A 1.427868 1.7830e-05
9:101675051 T C 0.030974 7.7775e-05
9:101675215 C T 0.142368 1.6497e-05
9:101676152 C T 0.057229 6.3846e-05
9:101678036 C T 0.960298 -9.3071e-06
9:101678096 T C 0.035392 -3.1095e-04
9:101679752 G T 0.190461 5.1451e-05
9:101693368 C T 1.929155 -8.1845e-05
9:101693995 A G 0.105562 8.2265e-06
9:101694958 G T 0.764414 -1.5358e-05
9:101697827 T C 0.035762 4.8836e-05
9:101699390 G A 0.088752 7.5100e-05
9:101699804 G A 0.052244 6.5874e-06
9:101701041 A G 0.062215 2.3160e-05
9:101701535 A C 0.734861 -2.1732e-05
9:101704066 C T 0.541719 2.1918e-05
9:101708344 T C 0.049777 -2.9896e-04
9:101725509 G A 0.443431 -1.2241e-05
9:101725919 A G 0.295691 -7.4170e-05
9:101726502 C T 1.523705 -6.9363e-06
9:101730236 G A 0.514306 -4.7150e-06
9:101731586 A G 0.125374 6.6137e-05
9:101732399 C T 0.031020 -9.9839e-08
9:101732588 G A 0.561629 8.2274e-06
9:101734072 C T 0.219926 2.1126e-05
9:101734465 T C 0.561538 -5.2221e-05
9:101735488 A G 0.041789 5.0759e-05
9:101742097 T C 0.046911 5.8443e-05
9:101742101 T C 0.167439 -2.1886e-05
9:101748356 G A 0.749558 -7.8600e-06
9:101756620 A G 0.315672 -5.9620e-05
9:101760557 G A 0.095643 5.9326e-06
9:101767315 A G 0.152982 -1.5616e-05
9:101768253 T C 0.031948 -2.2044e-05
9:101768317 T C 0.259219 5.9723e-05
9:101778265 T G 0.213123 3.8458e-05
9:101778272 C A 0.170749 -3.6914e-05
9:101778346 G C 0.224217 7.6905e-05
9:101782535 C T 0.155478 -2.6026e-05
9:101787017 G T 0.292371 5.8078e-05
9:101792716 A G 0.183278 -1.9964e-05
9:101798384 A G 0.046054 2.9127e-05
9:101799293 G A 0.184177 3.3346e-05
9:101800852 T C 0.124137 4.2853e-06
9:101802511 A G 0.116574 3.3840e-05
9:101804366 C T 0.030082 7.5914e-06
9:101805733 C T 0.270663 4.8240e-05
9:101810471 G A 0.057794 -1.6706e-05
9:101816399 T C 0.246012 5.0107e-05
9:101818716 C T 0.459767 8.8634e-05
9:101823373 G A 0.593940 6.9293e-05
9:101827591 A G 0.094432 -1.2828e-05
9:101827828 G T 0.202785 2.2281e-05
9:101831995 A G 0.125552 -3.5110e-06
9:101838488 T C 0.059147 -1.9038e-04
9:101848586 A G 0.443821 9.3149e-05
9:101855570 T C 1.939278 -4.8080e-05
9:101855677 G T 0.209909 -3.9503e-06
9:101857482 T C 0.060228 1.9557e-05
9:101858515 A C 0.205054 4.3440e-05
9:101864974 A C 0.600402 3.2039e-04
9:101868571 A G 0.089953 1.5789e-05
9:101869789 A G 0.428615 2.2531e-04
9:101871458 A G 0.065804 -4.2542e-05
9:101880003 T C 0.054146 8.3268e-06
9:101880448 G A 0.026894 -4.5798e-05
9:101883348 G A 0.078998 -3.6697e-05
9:101908365 G T 0.505594 1.7117e-04
9:101915887 T C 0.067103 -5.6524e-05
9:101916076 C T 0.176351 2.5235e-05
9:101919230 C T 0.179185 -2.8234e-04
9:101920636 A G 0.032824 -3.7486e-05
9:101932525 G A 0.096999 -7.1286e-06
9:101937006 A G 0.062559 -1.2685e-05
9:101937730 A C 0.134514 4.9197e-05
9:101938599 T C 0.126195 -2.3328e-05
9:101939966 G A 0.083419 1.4457e-04
9:101946603 A G 0.076197 9.6389e-05
9:101950753 G A 0.060423 -4.6838e-05
9:101955252 G A 0.059417 -3.6216e-04
9:101961510 T C 0.179574 1.2423e-05
9:101962410 A G 0.141229 8.9429e-06
9:101964013 G A 0.142849 1.0196e-05
9:101974987 T C 0.049021 4.3800e-05
9:101980367 G A 0.167604 3.0377e-05
9:101983429 A G 0.024272 -4.0248e-05
9:101986627 A G 0.589565 2.0503e-06
9:101987486 C T 0.086720 -7.8905e-05
9:101988965 A G 0.048193 2.3575e-05
9:101989975 A G 0.039657 -2.7609e-07
9:101990852 A G 0.166699 3.1124e-05
9:101997385 T G 0.065279 6.6519e-05
9:102005990 C T 0.134867 3.0956e-05
9:102010338 G A 0.133952 3.1224e-05
9:102014351 C A 0.061974 3.7228e-05
9:102016542 T G 0.128321 2.7724e-05
9:102016891 G A 1.022130 1.0486e-05
9:102024447 C A 1.972856 -7.3983e-05
9:102029854 A G 0.071364 -7.8434e-05
9:102032987 A G 0.533913 3.5715e-05
9:102037970 G A 0.421347 -6.3799e-05
9:102045593 C A 1.972395 -6.8952e-05
9:102050471 T C 1.972103 -8.5869e-05
9:102050556 G A 1.972018 -7.3343e-05
9:102051981 A G 0.031409 -5.0714e-05
9:102053973 A C 0.093085 -5.2575e-05
9:102054272 A C 0.428254 9.4682e-06
9:102055651 G A 0.164832 7.6570e-05
9:102056477 T G 1.971963 -7.5134e-05
9:102056594 T G 1.289875 1.6698e-05
9:102071535 T C 0.059469 -4.1785e-05
9:102071608 G A 0.512900 -9.5880e-05
9:102072246 T C 0.076214 -6.6402e-06
9:102076804 A G 0.033305 -1.5425e-04
9:102081250 A G 0.887048 6.6696e-05
9:102081499 T C 0.020516 1.8038e-05
9:102089125 G A 1.523374 -1.4537e-04
9:102089998 A G 0.168659 5.5532e-05
9:102090674 C T 0.058729 -4.9749e-06
9:102095656 A G 0.141229 -1.4171e-05
9:102104426 A G 0.270254 -6.5430e-04
9:102105403 A G 0.194372 -6.0391e-05
9:102107310 A G 0.022779 7.1169e-05
9:102113541 T C 1.759503 -1.6308e-05
9:102121839 A G 0.052575 9.2231e-06
9:102130088 C A 0.525289 1.3653e-04
9:102139601 A G 0.111381 1.1301e-05
9:102140726 T C 1.055444 -1.2325e-04
9:102146875 T C 0.059290 8.0029e-06
9:102175840 C T 0.647596 5.6259e-06
9:102180031 A G 0.079342 -4.3281e-05
9:102199689 C T 0.124329 2.6709e-05
9:102207882 A G 0.069115 -4.1086e-05
9:102210176 T C 0.134014 3.3089e-06
9:102217237 G A 1.308992 -1.6531e-05
9:102221273 A G 0.020581 5.1846e-05
9:102225544 G A 0.135659 2.7727e-05
9:102233992 C T 0.046654 1.1204e-05
9:102234323 A C 0.094007 7.8637e-05
9:102238223 G A 0.049611 -1.1066e-06
9:102250037 T C 0.737114 3.0117e-05
9:102253474 G A 0.072069 2.9276e-06
9:102268517 T C 0.021750 5.0182e-06
9:102272361 T C 0.051104 5.9312e-06
9:102277889 T C 0.042263 -3.2113e-05
9:102278511 T C 1.856921 -1.9371e-05
9:102282064 A G 0.113858 -4.1008e-05
9:102282916 A G 0.036135 -1.2253e-05
9:102295295 A G 0.076658 1.1992e-05
9:102304271 C T 0.473487 2.8042e-05
9:102305131 T G 0.029416 -5.3794e-05
9:102334338 C T 0.448118 3.2898e-05
9:102336962 C A 0.882358 7.1379e-05
9:102342950 C T 0.556228 -7.3720e-05
9:102346144 T C 0.043052 -1.1303e-05
9:102350820 A T 1.815654 -5.9029e-06
9:102369395 A G 0.041789 2.1917e-05
9:102371340 T C 0.025181 3.9709e-05
9:102392181 C T 0.061575 -3.1018e-05
9:102394998 A G 0.223937 1.5667e-05
9:102400823 T G 0.025453 2.6030e-05
9:102405357 G C 0.422811 7.9785e-06
9:102420794 T C 0.023645 2.3466e-04
9:102430071 A G 0.134287 4.2805e-05
9:102446257 G A 0.078515 8.1037e-05
9:102457365 C T 1.841195 1.6889e-05
9:102473991 T C 0.062374 -3.0081e-05
9:102481220 C T 0.123478 2.4656e-05
9:102493726 G A 0.046755 -7.2407e-05
9:102495691 A G 0.021805 5.3808e-05
9:102502572 G A 0.445132 1.5177e-05
9:102502652 T G 0.323692 5.0881e-06
9:102538027 C T 0.062903 1.1141e-04
9:102543355 T C 0.060017 -2.4408e-05
9:102544119 T C 0.072030 -2.9095e-05
9:102548936 G T 0.035340 -3.9073e-05
9:102569599 G A 0.758734 -1.1918e-05
9:102595069 A G 0.280962 7.7509e-05
9:102624897 C T 0.063201 -4.0378e-05
9:102629411 A G 0.151242 1.1336e-04
9:102639298 C T 0.193061 -1.9517e-05
9:102646109 G A 0.043165 5.4645e-05
9:102647796 C T 0.067950 4.9236e-05
9:102651782 A G 0.021419 1.2963e-05
9:102656450 G T 1.321144 5.1885e-06
9:102657389 C A 1.841831 1.2738e-05
9:102677589 C T 0.189584 -6.3520e-05
9:102703512 T C 0.068320 3.8357e-07
9:102707787 G A 0.643425 -3.0340e-05
9:102710932 C T 1.920158 1.7213e-05
9:102716279 A G 0.098771 -7.5307e-06
9:102723692 T C 1.367994 -1.0513e-04
9:102737514 G T 0.023580 2.6481e-05
9:102741335 C T 0.149564 -5.3900e-05
9:102741443 T C 1.101761 -7.4530e-05
9:102747941 A G 1.122579 4.5885e-05
9:102756965 G A 0.040640 -3.0266e-05
9:102775654 G A 0.051650 1.3645e-05
9:102778208 A G 0.021880 4.6554e-05
9:102783023 G A 0.060283 1.3650e-05
9:102785461 T C 0.030994 3.8179e-05
9:102790679 T C 0.224408 -3.5172e-05
9:102805718 T C 0.083172 7.0680e-05
9:102813042 T C 1.833454 4.6265e-05
9:102815009 C A 0.051069 9.5562e-05
9:102833894 G A 0.302089 -1.8085e-05
9:102861568 T C 0.021870 3.3323e-05
9:102868684 A C 0.331067 -4.7856e-06
9:102888321 C T 0.899378 1.1340e-04
9:102888877 T C 0.092747 -3.6679e-05
9:102892560 A G 0.037628 -4.6161e-05
9:102901705 T C 0.096649 1.1680e-05
9:102924363 A G 0.103377 7.4481e-07
9:102930105 T C 0.068820 -1.9925e-04
9:102960167 T C 0.082669 9.4577e-05
9:102966123 T C 0.038800 -1.9617e-05
9:102967220 A G 0.033551 -4.5495e-05
9:102986892 C T 0.093517 -3.3161e-05
9:103003226 A G 0.221834 -5.3897e-05
9:103013986 A G 0.183353 -1.5999e-04
9:103032332 G A 0.023467 2.7068e-05
9:103044452 A C 0.558175 -1.2058e-05
9:103050407 T C 0.850887 -2.8778e-05
9:103054941 A G 0.092851 -3.0803e-06
9:103054951 C T 1.183593 -4.8509e-05
9:103061366 G A 0.635775 1.1245e-04
9:103065265 A G 0.615959 1.1931e-04
9:103074462 T C 0.020279 5.3374e-05
9:103078339 G A 0.323942 -1.9939e-05
9:103085483 G A 0.069644 -1.1465e-06
9:103108941 G C 1.599273 1.6670e-04
9:103113738 T C 0.048868 -1.8988e-05
9:103116601 C T 0.946773 6.0077e-05
9:103118086 C A 0.092186 -1.3762e-04
9:103126965 A G 0.037790 -2.3442e-05
9:103140060 T C 0.131976 1.8799e-06
9:103140157 C T 0.624892 1.2369e-04
9:103147369 C A 0.024934 8.7679e-05
9:103151008 T C 0.586657 2.7032e-04
9:103151524 T C 1.866752 4.5019e-04
9:103154614 C T 0.122284 -4.2006e-05
9:103164224 T C 0.023415 4.6042e-05
9:103168023 G A 0.378240 -2.4981e-05
9:103173304 T C 0.025469 -1.8023e-06
9:103182980 C T 0.366348 1.7314e-05
9:103183081 G T 0.187335 -8.7074e-05
9:103194756 A G 0.052520 6.5443e-06
9:103200373 G A 0.022068 -2.4347e-05
9:103205920 G A 0.054701 -7.3144e-06
9:103208009 G A 0.080780 6.7758e-05
9:103213947 G A 1.527474 1.7735e-04
9:103214038 A G 0.044214 1.2840e-04
9:103227542 A G 0.024093 1.3478e-04
9:103231993 A G 0.067125 6.7918e-05
9:103241415 C T 0.294325 2.5552e-05
9:103245053 C T 0.022266 -1.8147e-05
9:103254052 A G 0.041185 4.6887e-06
9:103270681 T C 0.048332 -6.0352e-05
9:103273769 G A 0.405557 3.1039e-05
9:103274607 A C 0.094059 5.4482e-05
9:103288340 A G 0.292442 2.2962e-05
9:103299378 G A 0.040328 9.1857e-05
9:103305636 G A 0.066746 5.8730e-05
9:103310740 A G 0.041695 -4.4598e-05
9:103317355 G T 0.247047 -1.4699e-05
9:103326950 A G 0.022594 -1.1773e-05
9:103340309 C T 0.836599 -1.4713e-05
9:103349779 C A 0.046070 -1.7402e-05
9:103356488 C T 0.285750 2.5666e-05
9:103356531 A G 0.154829 -7.3081e-05
9:103359912 A C 0.201097 -7.5470e-05
9:103361572 G C 0.558185 -8.1838e-06
9:103367481 G C 0.647171 -1.1557e-06
9:103369760 A G 0.084691 1.6933e-04
9:103370505 A G 0.674149 -1.2255e-04
9:103370665 C T 0.056840 -3.0878e-05
9:103374216 A G 0.100521 -8.4485e-06
9:103377419 G A 0.029900 7.7974e-05
9:103381388 A G 0.024794 -5.5963e-07
9:103386439 A G 0.020189 2.3086e-05
9:103392448 A G 0.046057 -5.0128e-05
9:103403174 C T 1.555475 -9.2566e-05
9:103418290 T C 0.064214 -1.6980e-05
9:103421346 G T 0.143913 -1.2068e-04
9:103435244 C T 0.512430 -3.1486e-06
9:103437984 A G 0.756556 -2.0154e-05
9:103452068 T G 0.683682 -4.4953e-06
9:103452327 T C 0.168117 2.3861e-05
9:103481156 A G 1.514588 -2.4025e-04
9:103482415 A G 0.372703 -5.5832e-05
9:103485819 C A 0.377406 -3.4967e-05
9:103488404 A G 0.021276 3.6269e-05
9:103492444 G A 0.175822 2.3152e-05
9:103493441 A C 0.037849 -9.0609e-05
9:103494481 A G 0.068612 -1.0628e-05
9:103518490 T C 0.298648 5.0193e-05
9:103523229 C G 0.226235 4.5788e-05
9:103523413 G A 0.301800 4.8112e-05
9:103532305 A G 1.302994 9.8320e-06
9:103534788 T G 0.102225 5.0178e-05
9:103534846 G C 0.043389 -2.0278e-05
9:103536701 C G 0.152395 -7.7423e-05
9:103544757 C T 0.119664 -8.1720e-05
9:103546540 T C 0.122173 -1.0165e-04
9:103552465 A G 1.456716 1.8095e-05
9:103558153 G T 1.432503 2.4093e-05
9:103564014 A C 0.190853 -4.2860e-05
9:103571185 G A 0.099969 9.1971e-05
9:103579398 G A 1.010370 4.3288e-06
9:103580490 T G 0.181811 9.0876e-05
9:103584444 T C 0.046547 -1.5773e-05
9:103585379 A G 0.027462 6.5846e-05
9:103612224 T C 0.025200 -4.6869e-05
9:103614391 A G 0.163959 -5.2956e-05
9:103615528 C T 0.983297 8.8621e-06
9:103639215 G A 0.078291 -2.3649e-05
9:103644633 A G 0.077116 -1.2172e-06
9:103651006 C A 0.057914 -3.8777e-05
9:103652026 A G 0.024632 -4.3353e-05
9:103671264 A G 0.113342 -6.8381e-05
9:103675970 A G 0.095182 -1.0904e-04
9:103676622 T C 0.337266 -2.5108e-06
9:103704017 T G 0.026489 5.0926e-05
9:103712318 A G 0.030796 2.7742e-05
9:103728088 G T 0.721664 1.6106e-05
9:103742876 C A 0.034684 4.5281e-06
9:103745138 A C 0.025382 4.7061e-05
9:103751216 T C 0.030773 -1.3045e-04
9:103762517 T C 0.137727 5.5989e-06
9:103768114 G A 0.041721 -2.5086e-05
9:103770521 G T 0.728639 3.4134e-05
9:103775312 T C 0.112537 4.0141e-05
9:103776610 G A 0.289398 -8.3984e-07
9:103781180 A G 0.038754 -4.5416e-05
9:103797728 T C 0.094682 8.4910e-05
9:103815510 A G 0.054499 -4.4739e-08
9:103832792 G C 1.732508 9.3069e-06
9:103832897 C T 1.403314 2.7716e-06
9:103832951 A G 0.029066 -1.1305e-04
9:103835239 A G 1.256632 1.4056e-05
9:103837068 C T 0.044418 -1.4828e-04
9:103840640 G A 0.031779 1.2837e-04
9:103854752 T G 0.036365 4.7974e-05
9:103855306 A G 0.039494 6.3381e-06
9:103859649 C T 0.962047 1.1482e-06
9:103871680 A G 0.475042 -1.8328e-05
9:103872200 T G 0.061225 -5.6088e-05
9:103873057 C T 0.698382 1.0462e-04
9:103873421 T C 0.037076 -1.5774e-05
9:103875396 C A 0.274876 3.5544e-05
9:103876028 C T 1.075103 5.3791e-06
9:103878196 G C 0.979347 1.3584e-05
9:103897532 G A 0.791483 -1.6479e-05
9:103901710 T C 0.089502 -4.3124e-05
9:103902955 C T 0.411581 -1.0473e-06
9:103904566 T C 0.137010 4.1851e-06
9:103932232 C T 1.498794 -2.5502e-05
9:103933496 T G 0.879015 -1.2204e-05
9:103939780 G T 0.056012 5.8364e-05
9:103943116 T C 1.252360 -9.4495e-06
9:103947810 G T 0.032126 7.2322e-05
9:103954134 G A 0.224856 -4.5507e-05
9:103959989 A G 1.777182 2.2385e-05
9:103963007 A C 0.057320 1.1205e-04
9:103964075 G A 1.830429 -1.2810e-05
9:103967481 G A 0.078018 -9.7524e-05
9:103969642 T C 0.070105 4.5359e-05
9:103969740 C T 0.506237 -7.8853e-05
9:103969775 G A 0.053733 -1.0312e-04
9:103969852 C A 0.497006 -9.8478e-05
9:103969923 A G 0.070540 -1.6539e-07
9:103983035 T C 0.177004 -8.6371e-05
9:103984758 A C 1.291313 -1.1399e-05
9:103985222 T C 0.033003 2.2855e-05
9:103987306 A G 0.058537 5.3858e-05
9:103987852 A G 0.147360 6.8999e-05
9:103991454 G T 0.696087 -4.2399e-05
9:103994564 T C 0.054204 -7.1020e-05
9:103995425 G T 0.135474 6.1627e-05
9:104006433 G A 0.078726 8.9493e-07
9:104008921 C T 0.829536 -8.2674e-06
9:104012075 C T 0.782749 -1.7203e-05
9:104029486 G A 0.047203 5.9145e-05
9:104032338 T C 0.079719 -5.4127e-05
9:104041289 C T 0.140083 1.3356e-06
9:104061399 T C 0.114539 4.7731e-05
9:104063299 C A 0.137659 -4.0449e-06
9:104069485 A G 0.062419 2.3346e-05
9:104069536 A G 0.220007 3.4346e-05
9:104075709 G A 1.229452 6.6630e-06
9:104078061 A G 0.447115 -4.2420e-05
9:104081210 C T 0.072487 6.9045e-05
9:104089494 A G 0.144446 -2.3260e-05
9:104091917 T C 0.267187 -9.4200e-05
9:104092883 A G 0.186079 2.8044e-05
9:104097111 C T 0.226258 9.4875e-06
9:104110677 G A 1.220107 -2.4203e-05
9:104118714 T C 0.317707 4.4619e-05
9:104120654 A G 0.032672 3.5708e-05
9:104125056 G A 0.054847 9.4367e-05
9:104133628 T C 1.365501 -2.2749e-05
9:104142941 C A 0.858203 -4.3772e-05
9:104150137 T C 1.747097 -3.6376e-05
9:104150916 C T 0.118655 3.8737e-05
9:104159859 T C 0.961619 -4.8598e-05
9:104160157 G A 0.037514 -2.0205e-05
9:104161450 A G 0.115318 9.5369e-04
9:104163789 C T 0.689401 -6.4640e-06
9:104165662 C A 1.053584 2.1074e-05
9:104171856 T C 0.165507 -8.7169e-06
9:104173286 T G 0.031601 1.9985e-05
9:104176460 T C 1.753177 2.7034e-05
9:104177779 T C 0.078262 6.0393e-05
9:104182207 A G 0.231614 -4.8529e-06
9:104192697 T C 0.148513 -3.1178e-05
9:104194221 G C 0.034126 -7.3405e-05
9:104197049 A G 0.033960 -2.5117e-06
9:104204614 T C 1.402399 3.2873e-05
9:104204920 T C 0.068810 1.2550e-04
9:104207165 A G 0.779448 5.1524e-05
9:104210432 C T 1.760402 2.8542e-05
9:104211733 T C 0.146867 -2.5843e-05
9:104218974 C A 0.101394 -6.0809e-05
9:104222989 C A 0.242058 9.3389e-06
9:104223252 C T 0.147192 -6.2419e-05
9:104225538 G T 0.938746 3.6129e-05
9:104226515 G A 0.209565 3.3932e-05
9:104230294 G A 0.029024 4.6571e-05
9:104230977 C T 0.285272 5.2734e-06
9:104232302 G T 0.160713 2.2351e-05
9:104237018 C T 0.039277 -3.3357e-05
9:104237055 T C 1.212331 -4.7741e-06
9:104238730 A T 0.110349 -1.6890e-05
9:104239321 C G 0.260066 -1.1734e-05
9:104240754 A G 0.187335 -4.2029e-05
9:104244967 C T 0.221201 -3.5562e-05
9:104246044 A G 0.194223 1.5708e-06
9:104259906 T C 0.327558 1.5903e-05
9:104263547 C A 0.098414 -3.9640e-05
9:104266266 T C 0.046781 2.4863e-05
9:104266631 A G 0.170775 -3.7590e-05
9:104269895 G A 0.069618 6.2181e-06
9:104294112 C A 0.350775 1.5979e-04
9:104299485 C G 0.046447 -1.3217e-06
9:104310061 T G 0.029007 4.5872e-05
9:104320240 T G 0.132024 -1.8671e-05
9:104324934 C T 0.038177 -3.0208e-05
9:104326879 T C 0.111780 -9.7940e-05
9:104329767 C G 0.037459 6.6715e-05
9:104335586 A T 0.133150 -1.9617e-05
9:104335619 C T 0.027667 1.8983e-05
9:104336721 G A 0.204638 -6.8770e-05
9:104342722 G T 0.278907 2.3001e-06
9:104342995 C T 0.139395 4.9584e-05
9:104346684 G A 0.374651 1.1114e-06
9:104352494 T C 0.179727 -3.0563e-05
9:104355610 C G 0.035080 1.2363e-04
9:104355866 T C 0.055191 -3.6550e-05
9:104359261 A G 1.456346 -3.4017e-06
9:104366055 G C 0.134309 6.6892e-05
9:104369095 T G 1.935893 2.3041e-05
9:104370456 T C 0.061400 -1.4603e-05
9:104379800 C T 0.080641 -2.0005e-05
9:104381170 C T 0.953378 1.3592e-04
9:104385711 T C 0.451052 6.7675e-05
9:104388112 C A 0.164018 -3.8136e-06
9:104412919 C T 0.032081 1.9363e-05
9:104419918 A G 0.119087 -3.7453e-05
9:104423160 T C 0.075081 -1.2335e-05
9:104433235 T C 0.812447 1.6818e-05
9:104433255 T C 0.040121 7.3201e-06
9:104433607 A G 0.067573 9.6946e-06
9:104441242 G A 0.036469 -2.0373e-05
9:104448861 A G 0.085344 3.3857e-06
9:104449098 T C 0.578669 4.0170e-05
9:104450496 A G 1.897262 -6.9314e-05
9:104457631 T G 0.143488 -4.6207e-05
9:104469798 A G 0.034548 -3.5815e-05
9:104478928 C T 0.957396 -5.8714e-05
9:104484908 T C 0.033087 4.0510e-05
9:104498908 A G 1.020182 -4.0557e-05
9:104499617 A G 0.037294 1.2329e-05
9:104504267 G T 0.075681 -3.2877e-05
9:104506632 A G 1.885951 -1.9717e-05
9:104509584 T C 0.039108 2.2638e-05
9:104515086 A G 0.132673 -2.0317e-06
9:104517795 A C 0.029124 4.6159e-05
9:104522208 G A 1.886571 -1.6002e-05
9:104533281 C T 0.060803 -3.8167e-05
9:104543022 C T 0.378575 9.4461e-06
9:104551116 T C 0.031763 -6.3577e-05
9:104553765 C T 0.118661 -4.0074e-06
9:104553938 T C 0.306324 1.6557e-04
9:104554756 A G 0.450481 -4.4676e-05
9:104555236 G T 0.167705 7.9070e-07
9:104556546 G A 0.038962 2.1916e-05
9:104557345 G T 0.255347 -5.1704e-06
9:104558585 A G 0.066957 3.6759e-05
9:104559202 G A 0.417482 -4.5502e-05
9:104559817 G A 0.097730 1.9573e-06
9:104563334 A G 0.697713 6.8015e-06
9:104566348 A C 1.616868 -3.2798e-05
9:104574237 T C 0.229864 7.0239e-06
9:104575539 T G 0.059073 7.2243e-05
9:104586862 G A 0.040906 -4.2730e-06
9:104589009 T C 0.078167 4.1043e-06
9:104594565 G A 0.022058 -5.9245e-06
9:104594799 T C 0.730940 1.5359e-06
9:104595027 C T 0.470024 2.4582e-06
9:104597937 A G 1.801506 -2.8365e-06
9:104618241 T C 0.026972 6.3457e-06
9:104622397 A C 0.027790 4.9211e-06
9:104622868 A G 0.517636 1.2973e-05
9:104623443 C A 1.501066 3.6465e-06
9:104624878 A G 0.075740 -2.1191e-05
9:104625704 G A 0.321949 -2.0803e-06
9:104626607 A G 0.606128 1.5258e-05
9:104626708 G A 0.191006 2.6835e-05
9:104630136 C T 1.521855 -8.6889e-05
9:104631156 G A 0.461517 -2.5819e-04
9:104636695 T C 0.091709 1.2809e-04
9:104642305 G C 0.315932 3.7079e-05
9:104643912 C T 0.056635 -2.1956e-05
9:104648597 A G 0.149253 -1.5962e-04
9:104652159 A G 1.293510 -1.5800e-05
9:104654942 C T 0.087590 -1.1181e-04
9:104655744 T G 0.136847 7.6821e-05
9:104655862 G A 0.438511 -1.5925e-04
9:104672988 G A 0.096908 -9.7058e-05
9:104677974 T C 0.043513 -4.7823e-05
9:104678885 G A 0.250228 4.3428e-05
9:104680159 T C 0.058953 -1.4770e-04
9:104682988 G A 0.415995 4.7396e-05
9:104683156 G T 0.272867 1.6971e-05
9:104694364 T C 0.060329 1.8712e-05
9:104704063 A C 0.073993 1.0625e-04
9:104713309 C T 0.029793 3.0112e-05
9:104727795 A G 0.136643 3.7618e-05
9:104728905 T C 0.512790 2.2950e-05
9:104731776 G A 0.058602 7.6316e-05
9:104734897 A G 0.089012 -4.2349e-05
9:104740473 C T 0.616057 -1.4838e-05
9:104741789 A G 0.030393 7.6396e-06
9:104756522 C T 0.377104 3.9093e-05
9:104756863 A G 0.126282 -3.6944e-06
9:104759787 G A 1.251156 2.3453e-05
9:104760058 A G 1.099648 2.2056e-05
9:104760100 C T 0.032630 -3.2763e-06
9:104765016 G A 0.041948 -6.1640e-05
9:104766075 T C 1.903270 1.2814e-04
9:104767741 G A 0.059177 7.7208e-05
9:104771740 T C 0.118373 2.5784e-06
9:104772570 A C 0.105198 -7.3206e-06
9:104781568 G A 0.101216 -1.3087e-05
9:104788544 C T 0.057466 1.1002e-05
9:104791433 A G 1.655882 -2.7717e-06
9:104795675 A G 0.511001 2.1515e-05
9:104808376 T C 0.178614 -2.0015e-05
9:104810165 T G 0.020221 -6.6193e-05
9:104834950 A G 0.664821 -4.2964e-05
9:104838634 G A 0.069722 3.5660e-05
9:104846881 A G 0.121602 9.1032e-06
9:104863544 T C 1.267940 6.6004e-06
9:104863842 T C 0.204924 4.3287e-05
9:104865617 G A 0.041533 5.2733e-05
9:104868442 G A 0.869342 -3.2694e-06
9:104875127 G A 1.928327 -2.3546e-05
9:104877144 A G 0.287694 7.4077e-06
9:104877235 A G 0.102618 -3.0464e-05
9:104879699 C A 0.884399 7.9860e-06
9:104897351 C T 0.079855 -5.8441e-05
9:104897685 A G 0.781668 1.9673e-05
9:104919343 C A 0.092416 3.4250e-05
9:104940801 A G 0.132031 -5.7930e-05
9:104940961 C G 0.521641 2.7864e-05
9:104943443 T C 0.973349 1.4879e-05
9:104945143 A C 0.665853 7.3342e-07
9:104945929 G A 0.319759 2.5505e-05
9:104947489 T C 1.359941 -1.3350e-05
9:104950281 C T 0.024096 -2.6199e-07
9:104951113 A G 0.162563 -1.1428e-04
9:104959077 G A 0.206589 -4.5948e-05
9:104963105 G A 0.040471 -1.0307e-04
9:104977287 T C 0.084221 2.3224e-05
9:104977316 T C 1.352265 -9.5181e-06
9:104990394 T G 0.172940 2.1859e-05
9:104993672 C T 0.130314 -2.1886e-04
9:104993984 A G 0.070498 2.1176e-05
9:104995680 A G 0.095873 -7.3147e-06
9:104999388 C T 0.411863 -5.6898e-05
9:104999803 C G 0.107142 -3.4398e-07
9:105000062 C A 0.336672 -3.3971e-05
9:105000593 G T 0.063837 -1.1520e-04
9:105002188 T C 0.024888 6.6725e-05
9:105003334 A C 0.080446 2.3713e-05
9:105007757 C T 0.162985 9.8849e-06
9:105009360 T C 0.097577 -1.1312e-05
9:105035402 C T 0.447060 -7.9858e-05
9:105035936 C A 0.615606 -7.4294e-05
9:105037839 G T 0.724244 2.9443e-05
9:105038250 C T 0.122105 -2.7253e-04
9:105042624 C A 0.235577 -1.1785e-04
9:105045370 A G 0.044324 5.6079e-07
9:105045726 C A 0.522839 -6.0241e-05
9:105047538 G A 0.124160 -4.8437e-06
9:105047851 T C 0.313854 -7.6278e-05
9:105050664 T C 1.086373 1.4305e-04
9:105056347 C T 0.366640 -2.6685e-05
9:105062209 C T 0.062760 3.2455e-05
9:105073831 A G 0.261715 2.8606e-05
9:105085872 A G 0.235843 -3.7099e-04
9:105094260 T G 0.044139 3.4075e-05
9:105108224 T C 0.880998 3.0850e-06
9:105112878 A G 0.051026 -6.9469e-06
9:105123937 A G 0.081261 9.0653e-05
9:105127679 G C 0.248952 -1.4588e-04
9:105128818 C T 0.672296 4.7275e-05
9:105131832 T C 0.067450 -2.5291e-04
9:105132844 T C 1.097437 1.5177e-06
9:105140976 A G 1.002175 9.7879e-06
9:105143496 T C 0.245002 2.2042e-06
9:105143745 G A 0.096159 -1.9847e-05
9:105144083 T C 0.936666 -8.5190e-06
9:105157768 G T 0.127899 1.9354e-05
9:105159011 G A 0.064737 -1.4989e-04
9:105160020 G A 0.073838 -1.1542e-05
9:105163642 T C 0.033198 -5.4606e-06
9:105171195 C A 0.243298 -4.8679e-05
9:105172580 G A 0.034954 -2.1350e-05
9:105181680 T C 0.058161 7.4910e-05
9:105186094 C A 0.093036 1.1973e-05
9:105194112 A G 0.973521 7.0612e-06
9:105198361 G A 0.238936 -5.8907e-05
9:105198550 G A 0.200234 2.9751e-05
9:105203247 T G 0.143014 -6.9489e-05
9:105216654 A G 0.570714 7.7035e-06
9:105217996 G A 0.292848 -3.5257e-05
9:105231221 C T 0.382983 2.7161e-05
9:105235428 G A 0.073734 4.4759e-05
9:105241161 T C 0.086175 -5.7698e-05
9:105252666 C A 0.369198 6.6983e-05
9:105255706 C T 0.172382 5.0344e-04
9:105260263 C G 1.910096 6.3245e-05
9:105260546 A C 0.045392 -1.0298e-04
9:105266273 C A 0.051848 -6.9213e-05
9:105271044 G A 0.047167 -5.2088e-05
9:105275819 T C 0.023110 9.2620e-06
9:105287575 C T 0.664503 2.6154e-05
9:105300181 A G 0.045901 -1.1268e-04
9:105307824 T C 0.048170 4.3061e-05
9:105309407 C T 0.467288 4.3015e-05
9:105309850 A G 0.055859 -1.0113e-04
9:105321871 T G 0.051263 -8.3209e-05
9:105331063 A G 0.030069 -1.1835e-04
9:105340650 A C 0.139859 -4.7363e-05
9:105340677 A G 0.140531 -5.0750e-05
9:105341619 A C 0.176975 -4.0808e-05
9:105346840 C T 0.037894 6.9394e-05
9:105347447 A C 0.165481 3.4320e-06
9:105347526 C T 0.058748 9.6812e-06
9:105353734 A G 1.820786 6.5083e-06
9:105354692 A C 0.175978 -1.0368e-05
9:105357058 C T 0.415547 4.7285e-05
9:105380258 C T 0.254782 -3.4288e-05
9:105390555 T C 0.177945 1.6746e-06
9:105392349 A G 0.032477 3.8502e-05
9:105400809 G T 0.684429 -5.2796e-06
9:105405415 A G 0.687798 -1.3729e-05
9:105414408 G A 0.199218 7.9461e-05
9:105417668 G A 0.155744 -1.6271e-05
9:105419999 C T 0.429767 -4.1781e-05
9:105421016 A G 0.251614 7.3281e-06
9:105422608 C T 0.286399 1.9746e-05
9:105422835 T G 0.233376 2.9868e-05
9:105425207 G T 1.059696 -1.0215e-05
9:105430670 G T 1.228332 -3.7049e-05
9:105431805 A G 0.043013 3.7694e-05
9:105433197 G A 0.417017 1.4963e-05
9:105434323 G A 0.551534 1.1173e-05
9:105435059 G A 0.384083 2.4222e-05
9:105435441 C T 0.043331 7.4343e-05
9:105435589 A G 0.318389 -1.7665e-05
9:105443523 T C 0.040169 -2.8476e-05
9:105449096 C A 0.303316 7.8822e-05
9:105460736 A C 0.042415 -2.2269e-04
9:105463143 G A 0.657524 2.1764e-06
9:105466312 G A 0.067320 7.5054e-06
9:105467585 T C 0.102475 6.8395e-06
9:105474035 G T 1.429452 -2.2424e-06
9:105478259 G A 0.137409 2.0118e-05
9:105489536 T C 0.209221 -1.6362e-05
9:105496957 G A 0.207851 -6.5061e-05
9:105499051 C T 0.121651 3.2259e-05
9:105502498 C T 0.260647 5.1593e-05
9:105509422 A G 0.206300 1.1348e-06
9:105512192 T C 0.041870 4.9146e-05
9:105516001 T C 0.871968 5.4748e-05
9:105523237 C T 0.255629 -1.2039e-05
9:105523269 C T 0.074964 -4.6059e-05
9:105525211 G A 0.074045 1.5057e-05
9:105539760 G A 1.779107 3.7614e-05
9:105541360 A G 0.414246 1.3459e-05
9:105542832 C G 0.249040 -7.4633e-06
9:105551012 T C 0.066324 -8.7726e-06
9:105560931 C T 1.025018 2.5284e-06
9:105561145 C T 0.296292 -4.1526e-05
9:105561483 T G 0.054697 -1.2089e-05
9:105588001 C T 0.063601 5.8044e-06
9:105593380 G A 0.232587 3.3025e-05
9:105604787 G T 0.078161 5.6214e-05
9:105607335 T G 0.153196 1.2670e-04
9:105608660 C A 0.501297 -3.2248e-05
9:105620972 C T 1.966893 1.3629e-05
9:105626184 T C 0.066126 4.5628e-05
9:105633255 C T 0.076960 -3.8876e-06
9:105639722 C T 0.020864 1.1584e-04
9:105646846 A G 0.072494 -1.0444e-04
9:105650242 T C 0.104273 3.4218e-05
9:105658690 A C 0.878128 -5.5030e-05
9:105680489 T C 0.030633 9.4385e-05
9:105697991 C T 0.218605 4.5685e-05
9:105701228 T G 1.409838 -1.6073e-05
9:105704084 A G 0.038284 -2.9160e-05
9:105706036 G T 0.909603 -1.1774e-05
9:105711655 C T 0.125757 3.0584e-05
9:105729016 T C 1.698064 3.0913e-05
9:105734134 T C 0.033681 9.4994e-05
9:105735195 T C 0.503153 3.0399e-05
9:105738340 G T 0.080446 -3.9027e-05
9:105752914 C T 0.219728 -1.6515e-05
9:105757756 G A 1.846800 3.4736e-05
9:105758377 A C 0.140272 5.0621e-05
9:105759232 A G 0.103991 1.1328e-04
9:105764116 C T 0.964073 2.2838e-05
9:105773088 A G 0.502137 -7.6267e-06
9:105779244 A G 1.436070 1.1118e-04
9:105779445 A G 0.249073 -1.3930e-04
9:105780450 C A 1.304812 5.6589e-05
9:105780616 A G 0.060144 5.4198e-05
9:105788505 A C 0.455700 5.9638e-05
9:105791858 T G 1.683484 1.5747e-05
9:105794662 C T 0.376400 1.9631e-05
9:105794830 G A 0.136659 1.6939e-05
9:105801900 G A 0.865762 -6.2207e-06
9:105805249 A G 0.856674 8.4987e-07
9:105812577 T C 0.122206 1.2993e-05
9:105816279 T G 0.732498 -1.2484e-05
9:105824863 C T 1.871465 -1.1959e-04
9:105835972 C T 0.063386 5.7739e-05
9:105837090 C T 0.021273 -2.0262e-06
9:105837587 C T 0.702618 -2.9560e-05
9:105840749 C T 0.083107 -3.8821e-05
9:105842362 C T 0.138175 -1.5935e-05
9:105847555 C T 1.670533 -1.3214e-05
9:105847806 A G 0.286016 3.7376e-05
9:105854589 G A 0.285785 1.2283e-05
9:105857686 A G 0.299544 -2.8588e-05
9:105862251 A G 0.067395 2.6373e-05
9:105863440 G A 0.103186 -5.6166e-05
9:105864747 C A 1.961609 -4.3887e-05
9:105868318 A G 0.054110 -1.3592e-05
9:105870504 G A 0.255022 2.3844e-05
9:105875380 G A 0.250007 1.0265e-05
9:105875656 C T 1.486934 -1.4076e-05
9:105881012 C T 0.033006 6.7292e-05
9:105882776 A G 0.055230 3.4399e-05
9:105898182 C T 0.249494 3.6134e-06
9:105901777 G A 0.647609 -2.7426e-05
9:105904487 A C 0.107155 5.3973e-05
9:105931717 A G 0.063539 1.5576e-05
9:105934406 C T 0.072215 5.3538e-05
9:105937450 G A 0.099489 -1.1714e-05
9:105941081 T C 0.462312 -2.8691e-06
9:105942403 G A 1.439679 1.0042e-05
9:105948643 C A 0.079839 -8.9055e-06
9:105950702 A C 0.201428 1.7974e-04
9:105955711 A G 0.527733 -4.8669e-05
9:105956564 A G 0.046638 3.5760e-05
9:105956923 C T 1.484438 8.6140e-06
9:105969101 G A 0.272549 1.0477e-04
9:105969283 G A 0.058261 -6.0353e-05
9:105971928 C A 0.102903 -1.7948e-05
9:105976900 C A 0.168821 -5.3132e-05
9:105977028 T C 0.185631 -2.0279e-05
9:105977052 G A 1.795034 1.6492e-05
9:105979396 T C 0.027933 -5.2437e-05
9:105982052 C T 0.917097 6.2165e-05
9:105982072 G A 0.023860 -1.1550e-04
9:105992967 C T 0.494253 6.6803e-05
9:105999196 T C 1.106298 2.0263e-05
9:106005399 A G 0.372064 -1.2304e-04
9:106010889 T C 0.024622 -1.2371e-04
9:106010925 C A 0.030231 6.4965e-05
9:106013438 A G 0.037047 -1.2229e-04
9:106017998 C T 0.230835 -9.8037e-05
9:106024220 C T 0.291981 -5.9100e-06
9:106033995 A G 0.159045 -9.0366e-05
9:106059160 C T 0.096139 -1.9928e-04
9:106067006 C A 0.190730 -1.7416e-05
9:106076808 T C 0.034418 1.9991e-04
9:106084394 T C 0.217641 -1.1587e-05
9:106091603 G T 0.044954 -1.1810e-04
9:106094082 T G 0.110563 1.3677e-05
9:106106390 G T 0.651289 -3.1020e-05
9:106123276 A T 0.021289 1.8486e-05
9:106138982 G A 0.159292 -7.8343e-05
9:106142712 C T 0.129538 -2.8254e-05
9:106148563 A G 0.025424 3.3073e-05
9:106149608 A G 1.901128 -8.3066e-05
9:106154141 T C 0.182869 -1.1161e-07
9:106163820 G A 0.081251 -4.3983e-05
9:106172590 C T 0.082770 3.2156e-05
9:106173210 T G 0.320190 -4.3562e-05
9:106184998 T C 0.061884 -2.6648e-05
9:106188872 G A 0.026041 6.8877e-05
9:106189254 A G 0.246998 2.5917e-05
9:106205827 A G 0.123475 -8.7912e-05
9:106210597 A G 0.022302 3.4919e-05
9:106212032 G A 0.053766 6.8421e-06
9:106212665 T C 0.049744 -5.8688e-05
9:106215609 T C 0.154056 -3.9171e-05
9:106219016 T C 0.033574 2.2837e-05
9:106230949 T C 0.079982 -8.0946e-05
9:106241085 C T 1.401795 5.3447e-05
9:106242837 T G 0.116769 -3.4229e-05
9:106254873 T C 0.232740 3.4624e-05
9:106259064 G A 0.360989 -8.6443e-06
9:106263388 T C 0.034116 7.0961e-06
9:106269124 C T 0.060426 7.1673e-05
9:106286705 G A 0.367598 1.3006e-05
9:106288263 T C 0.965105 8.9848e-06
9:106292172 G A 0.098184 -6.5967e-05
9:106302114 T G 0.063295 -1.6646e-05
9:106309806 A G 0.034830 2.8342e-05
9:106310984 G A 0.325413 3.4467e-06
9:106312209 A G 0.065496 2.3557e-05
9:106313145 G C 0.170529 -2.5504e-05
9:106325849 G A 0.107529 -8.9194e-05
9:106327086 A G 0.055726 7.3772e-06
9:106338236 G T 1.126669 3.2763e-05
9:106344921 T C 1.453633 -3.7039e-05
9:106349434 T C 0.059939 -1.1008e-05
9:106360504 G A 0.245940 4.4723e-05
9:106364679 A C 0.045953 8.6249e-06
9:106365117 A G 0.283137 1.0538e-06
9:106375295 G A 0.292192 1.4021e-05
9:106377538 A G 0.274185 1.6771e-05
9:106378479 A G 0.028407 -1.1085e-04
9:106379485 G A 0.076249 -1.6486e-04
9:106380535 T G 1.891550 3.9244e-05
9:106387762 T G 0.028147 2.2809e-05
9:106393187 A G 0.044233 -1.5911e-05
9:106394337 G A 0.062393 -6.1946e-07
9:106399247 T G 0.037514 9.5742e-06
9:106401707 C T 0.034820 6.3900e-05
9:106420345 G A 0.902397 -3.1269e-05
9:106423369 A G 0.181795 4.7250e-07
9:106429325 A G 0.097097 2.5451e-05
9:106429592 C T 0.043003 -7.5188e-05
9:106436307 A G 1.439319 -1.2989e-05
9:106436356 G A 0.902699 -3.1440e-05
9:106436976 T G 0.026998 -7.3368e-05
9:106437686 A G 0.088142 -6.0216e-05
9:106441405 G A 0.034376 1.0098e-04
9:106442996 C T 0.098421 -7.7676e-05
9:106443162 C T 1.889554 3.0101e-05
9:106451606 T G 0.553073 1.3474e-05
9:106453141 G A 0.039121 -1.6103e-05
9:106460723 T C 0.571002 1.6348e-05
9:106461857 C T 0.132333 -3.5234e-05
9:106471657 A G 0.219643 5.2308e-05
9:106483432 C T 0.634090 -3.2573e-06
9:106484397 A G 0.105519 5.7407e-05
9:106489115 C G 1.126932 8.5374e-06
9:106489412 T C 0.051883 9.0807e-05
9:106491119 G A 0.569789 1.1969e-04
9:106491601 C T 0.740814 3.7609e-05
9:106491687 C T 1.056411 3.4168e-05
9:106492361 T G 0.029864 -2.6664e-05
9:106493088 G A 0.386108 -2.2498e-06
9:106493525 A G 0.092218 -1.1452e-04
9:106501424 T C 0.347948 1.7709e-06
9:106517152 A G 0.104387 2.4012e-05
9:106520727 A G 0.030900 -4.3052e-06
9:106525061 A G 0.527931 5.5318e-05
9:106539597 C T 1.043545 1.6309e-05
9:106543785 G A 0.031893 9.5165e-05
9:106544653 T C 0.110791 -2.1006e-05
9:106546171 G A 0.026586 -2.6465e-05
9:106546398 G A 0.047852 -4.2865e-05
9:106551563 A G 0.120550 6.5273e-06
9:106553449 T C 0.217488 3.4985e-05
9:106557115 G A 0.093773 -9.3584e-05
9:106562252 A G 0.086389 4.5176e-05
9:106566268 A G 0.031675 5.6957e-06
9:106574076 C A 0.048732 3.7396e-05
9:106577135 A G 0.710953 -3.9703e-05
9:106580834 C G 1.965053 2.2660e-05
9:106588608 C A 0.042808 -9.7730e-05
9:106596596 A G 0.736597 -1.2605e-05
9:106597270 A G 0.042688 3.6997e-06
9:106599356 G A 0.043000 -3.5493e-05
9:106599495 C T 0.101663 -1.7879e-05
9:106610376 C T 0.297454 -3.7897e-05
9:106616690 T C 0.087882 -1.3556e-06
9:106619257 A C 0.102306 -1.1048e-05
9:106621186 G A 0.148156 1.4079e-05
9:106630523 A G 0.022026 2.8784e-05
9:106631091 A G 0.487574 1.3783e-05
9:106640117 C T 0.087486 4.8486e-05
9:106642251 T C 0.022227 -4.9802e-05
9:106649939 C A 1.316350 -8.3121e-06
9:106657615 A G 0.023941 4.1991e-07
9:106659306 C G 0.190036 2.9808e-06
9:106660221 C A 0.885711 3.8700e-05
9:106663508 G A 0.038722 7.9192e-05
9:106664361 T C 0.024142 1.5210e-04
9:106664565 A G 0.048193 2.0284e-05
9:106667817 G A 0.089414 4.5062e-05
9:106675149 A G 0.091478 4.8739e-06
9:106681498 C G 0.025077 -2.9840e-05
9:106682002 A G 1.671423 2.9603e-05
9:106683687 A G 0.134040 6.8838e-05
9:106694165 T A 0.029257 -1.8714e-07
9:106701149 A G 0.025219 -3.5651e-05
9:106708087 A C 1.484610 5.9626e-05
9:106710446 A G 0.121388 -4.3716e-05
9:106712433 T C 0.440358 -4.9018e-05
9:106719624 C A 0.255376 8.4605e-06
9:106725673 G A 0.058105 3.2414e-05
9:106730923 C A 0.105237 3.8857e-05
9:106741410 C T 0.667333 -2.7043e-05
9:106753755 C T 0.653217 -6.9163e-05
9:106767051 A G 0.025408 1.1585e-04
9:106767133 A G 0.207809 8.2886e-05
9:106768376 C T 0.060446 5.6534e-06
9:106776640 C A 0.041416 1.9445e-06
9:106789297 C T 0.232824 1.9572e-05
9:106796945 C T 0.184761 1.3436e-05
9:106797737 A C 0.134238 9.3454e-05
9:106799342 G A 0.026174 5.1292e-05
9:106815484 G A 0.395758 -1.8155e-05
9:106822784 A G 0.059732 2.7438e-05
9:106836582 T C 0.048410 5.0453e-06
9:106845525 A G 0.268797 2.3404e-05
9:106849563 T G 0.404135 2.4605e-05
9:106856452 A G 1.099265 7.8331e-05
9:106861281 A G 1.095188 6.7162e-05
9:106865610 G A 0.052318 2.3303e-05
9:106870585 T C 1.681786 5.0612e-05
9:106904446 A G 0.023483 -2.5115e-05
9:106927696 G A 0.050290 6.0634e-05
9:106928402 A G 1.100041 8.2363e-05
9:106944288 A G 0.276804 7.7431e-05
9:106946797 A G 0.027105 -4.9498e-05
9:106956303 A G 0.138743 6.9337e-05
9:106959243 G A 0.809575 3.6381e-05
9:106964869 T C 0.041672 3.0832e-05
9:106974902 T C 1.100203 1.0253e-04
9:106984296 G A 0.041487 1.5971e-05
9:106985584 T A 0.149165 7.3070e-06
9:106987143 C T 1.736510 4.3851e-05
9:106991539 A G 1.085078 1.1268e-04
9:106992615 G A 0.043298 -1.5302e-05
9:107008675 C T 0.075869 3.6219e-05
9:107024516 A G 0.255476 7.0362e-06
9:107038498 C T 0.260884 1.1758e-05
9:107038588 C G 0.393453 9.0319e-05
9:107040133 C T 0.038735 5.7767e-05
9:107041827 C T 0.286980 2.2536e-05
9:107054700 C T 0.208251 4.6124e-06
9:107056857 C T 0.489307 -1.5960e-05
9:107057576 T A 0.778598 3.8448e-06
9:107059946 C T 1.525481 9.2216e-05
9:107075826 T C 0.875912 -2.6668e-06
9:107088358 G A 0.333089 -5.7134e-05
9:107093272 C T 0.082514 -2.9273e-05
9:107093415 A G 0.033431 1.6225e-05
9:107094181 A G 0.029286 8.0305e-05
9:107094316 G A 0.413804 -1.8177e-05
9:107095936 A G 0.081692 -1.1684e-05
9:107097929 T C 1.341353 -1.4753e-05
9:107100866 T C 0.081952 5.3014e-05
9:107112147 A G 0.037735 -1.9940e-05
9:107113739 T C 1.701599 -1.1059e-04
9:107114285 G A 0.331346 1.1257e-05
9:107116190 G A 0.046800 1.3490e-05
9:107121314 C T 0.026914 -1.9113e-05
9:107128838 A C 1.503588 2.1698e-04
9:107130684 C T 1.872981 -3.4177e-06
9:107134501 C T 0.043590 -2.6620e-05
9:107135657 C G 0.028790 3.7344e-05
9:107138696 T C 0.043626 8.7068e-05
9:107142908 A G 0.074750 6.0828e-05
9:107144901 G A 0.061718 6.9577e-05
9:107145154 A G 0.066739 -3.6155e-05
9:107147996 A G 0.024811 9.1940e-06
9:107166090 A G 1.446210 2.1130e-04
9:107172600 T G 0.044068 -3.3191e-06
9:107193199 A G 0.025554 -6.0942e-06
9:107194171 G A 0.256947 2.5825e-05
9:107210680 A G 0.029747 7.5165e-05
9:107216070 T C 0.086934 -3.0499e-05
9:107230263 G A 1.856518 2.3043e-05
9:107246159 G A 0.067399 5.6578e-05
9:107248207 C T 0.054295 3.7080e-06
9:107248350 T C 0.138850 -5.2615e-05
9:107259897 T C 0.666509 -6.4818e-05
9:107262106 C T 0.182035 -2.7854e-05
9:107262950 A G 0.027433 2.7917e-05
9:107266833 A G 0.024307 1.0350e-05
9:107266943 A G 1.405641 3.0281e-05
9:107267304 T C 1.187932 1.1340e-04
9:107267352 C T 0.183826 -2.4921e-05
9:107268432 G T 1.391097 1.4860e-05
9:107270237 C G 0.142248 -1.0118e-05
9:107277010 C T 0.072234 -1.1011e-04
9:107284126 A G 0.725825 8.3314e-05
9:107288995 G A 0.045742 1.9781e-05
9:107292997 A C 0.677444 8.3167e-06
9:107293842 C T 0.180801 6.3649e-05
9:107299001 A C 0.179811 6.3396e-05
9:107299351 A G 0.229799 -5.5350e-05
9:107306713 A G 0.329207 -3.6769e-05
9:107312292 T C 0.041516 8.8210e-06
9:107313236 C T 0.055067 -1.1831e-05
9:107315104 T C 1.284773 -5.5733e-06
9:107320126 A G 0.190626 -6.1163e-07
9:107331504 A C 0.890433 -1.8038e-05
9:107332138 T C 0.028124 -9.0504e-06
9:107341778 C A 0.160954 -8.2196e-07
9:107349021 C T 0.049738 -5.9375e-05
9:107358520 C T 0.053380 -1.6524e-05
9:107360922 G A 0.890751 -2.0986e-05
9:107366346 G T 0.065103 6.4750e-05
9:107367841 T A 0.408082 1.9454e-06
9:107372721 A G 0.407514 2.0618e-06
9:107381410 G C 0.055691 -1.1106e-04
9:107382511 T C 0.482968 -2.8187e-05
9:107395026 T C 0.568808 -8.8441e-06
9:107413031 C T 0.058404 1.5141e-05
9:107419241 C T 0.559801 -3.8137e-05
9:107423924 T C 0.488992 7.2582e-06
9:107424241 A G 0.167325 -3.9673e-05
9:107435135 G T 0.050504 -4.8477e-06
9:107446854 G A 0.051653 -1.3399e-05
9:107447308 T G 0.176731 -2.1600e-05
9:107456763 C T 0.443405 2.2046e-05
9:107456892 G C 0.173560 5.0337e-06
9:107457275 C A 0.620052 1.3570e-05
9:107457532 T C 1.067151 6.3726e-06
9:107457725 A G 0.449332 -8.8028e-06
9:107464779 A G 1.304786 -2.5135e-05
9:107473898 A G 0.067937 -1.8053e-05
9:107474846 T C 0.029812 1.4577e-05
9:107475694 G A 0.057440 -8.6512e-06
9:107484679 C G 0.156741 1.3584e-05
9:107485120 C T 0.037910 4.3435e-06
9:107501880 C T 0.028783 -2.8229e-05
9:107502019 C T 0.136412 -2.3034e-05
9:107505000 C T 1.482143 -4.9084e-05
9:107514798 A G 0.030224 -6.3532e-05
9:107516169 T C 1.253295 -3.5998e-05
9:107526127 G C 0.026200 -6.6336e-05
9:107533175 G C 0.410370 1.3230e-05
9:107537715 T C 0.077791 3.7569e-05
9:107538407 A G 0.066944 -3.4869e-05
9:107540284 T C 1.657313 -1.1922e-04
9:107546901 G A 0.553102 -7.7811e-05
9:107547273 T C 0.025521 5.4643e-05
9:107548818 G A 0.117918 -1.7572e-05
9:107549827 A G 0.195125 -1.0355e-04
9:107551538 T C 0.625336 1.4583e-04
9:107555711 G C 0.212954 -3.9885e-06
9:107558983 A C 0.161340 -5.0354e-05
9:107559059 A G 1.795255 -2.5932e-05
9:107562804 C T 1.528889 -2.0717e-05
9:107566930 A C 0.047015 -1.3843e-05
9:107571241 T C 1.373729 7.5329e-06
9:107576246 A G 0.389370 -1.8756e-06
9:107578401 T C 0.037024 1.4522e-05
9:107579472 C A 0.095052 -7.6963e-06
9:107579632 G C 0.060374 2.4815e-05
9:107580480 T C 0.030409 4.5082e-05
9:107580659 T C 0.146896 9.2123e-05
9:107585213 T C 0.076142 2.7013e-05
9:107586753 C T 0.253759 -3.5460e-05
9:107587325 A G 0.124306 -4.2951e-05
9:107589134 T A 0.309125 -3.3945e-05
9:107589255 T C 0.056320 -6.0060e-06
9:107591272 T G 0.238771 -2.8883e-05
9:107591478 A G 0.125955 -2.8333e-05
9:107592356 T C 0.116480 1.1904e-04
9:107594364 G A 0.346614 -8.3468e-06
9:107598740 T C 1.160921 4.0365e-06
9:107599390 A G 0.131440 -1.8576e-05
9:107604104 G A 0.213493 3.2456e-05
9:107604957 C T 0.143508 1.9282e-05
9:107609121 C A 0.049978 3.9908e-05
9:107609476 G C 0.268213 1.5138e-05
9:107614132 T C 0.030312 1.7833e-04
9:107617337 T C 0.266301 -4.2527e-05
9:107621638 G A 0.534553 -2.4753e-05
9:107624209 T C 0.087054 1.7908e-06
9:107624242 G A 0.222743 -1.0927e-05
9:107625932 G A 0.059848 2.2758e-05
9:107626542 T C 0.047304 -2.6982e-05
9:107628188 A G 0.584190 -6.6575e-06
9:107628400 T C 0.026800 1.8076e-06
9:107628733 C A 0.114793 2.0124e-05
9:107629336 T C 0.304276 2.0873e-05
9:107630859 T C 0.044811 -7.7003e-05
9:107632644 A G 0.388497 3.1644e-05
9:107633623 C G 0.437164 -1.1179e-05
9:107633845 G A 0.086571 3.4571e-05
9:107635869 T C 0.865522 3.2307e-05
9:107647220 T C 0.733264 3.0578e-05
9:107647655 A G 0.242711 4.4077e-05
9:107647992 T C 0.030523 3.4269e-06
9:107650676 G A 0.043233 -3.5777e-05
9:107653426 A G 0.226807 -1.9952e-05
9:107657070 A G 0.276424 6.9275e-05
9:107661049 T C 0.057236 2.6786e-05
9:107662134 T C 0.058346 -2.0294e-04
9:107664111 T C 0.064246 -2.8319e-05
9:107664301 T C 0.505704 3.6027e-06
9:107665739 A G 0.501657 1.5034e-06
9:107666414 C T 0.933981 8.7605e-06
9:107669732 G A 0.035707 4.4697e-05
9:107674114 T G 0.054165 1.9111e-04
9:107676940 G A 0.162940 6.3243e-05
9:107677289 G A 0.385407 -1.7485e-05
9:107679425 G T 0.163291 -3.9115e-07
9:107680458 T C 1.562671 1.8039e-05
9:107680553 A G 0.176958 9.4177e-05
9:107680639 G T 0.135156 -5.5794e-05
9:107682517 C T 1.798137 -3.9431e-05
9:107684419 C T 0.197433 -3.7122e-05
9:107686354 G A 0.243065 -2.0664e-06
9:107687104 T C 0.884406 9.7770e-05
9:107688059 A G 0.378461 -1.6212e-05
9:107688629 C A 0.967312 5.1840e-05
9:107688892 T C 0.234480 4.4789e-05
9:107695882 A G 0.158172 -5.2378e-05
9:107698606 G A 0.041305 -6.8724e-05
9:107699196 T G 1.389838 9.6059e-07
9:107700958 G A 0.401422 2.6932e-05
9:107701798 T C 0.021042 1.5018e-05
9:107706188 T C 0.403616 3.1212e-05
9:107715128 A C 0.221104 -1.9813e-05
9:107717705 T C 0.280212 -1.5057e-05
9:107718076 T C 0.159412 -1.5035e-05
9:107719241 T C 0.053019 1.9623e-05
9:107720443 G T 0.050475 -1.1630e-04
9:107729080 A G 0.165481 5.5565e-05
9:107730841 G T 0.346844 1.6697e-05
9:107735920 A C 0.235327 -2.4088e-05
9:107736318 T C 1.129395 1.1850e-05
9:107737243 A G 0.093877 -1.0943e-05
9:107739681 C T 0.060601 1.2833e-05
9:107743189 T C 0.439270 -8.4932e-06
9:107749399 C T 0.361606 -1.8007e-05
9:107749439 A G 0.184304 6.5675e-05
9:107751277 C A 0.031386 2.9979e-05
9:107755557 C T 0.025015 -3.4784e-05
9:107756098 A G 0.112923 -5.7289e-05
9:107757386 A G 0.028653 1.1726e-05
9:107766904 G A 1.312916 9.3423e-05
9:107769868 C T 0.214924 8.8078e-05
9:107778386 T G 0.329619 -1.5100e-05
9:107779297 G A 0.060572 3.1189e-05
9:107782168 T G 0.222315 7.2460e-05
9:107787404 A C 1.605304 6.6861e-06
9:107795075 G A 0.064302 -3.0100e-07
9:107806113 A G 0.038485 1.9040e-05
9:107809019 G T 1.318191 -2.9964e-06
9:107813175 T C 0.160016 8.5556e-05
9:107813229 T C 0.070186 -1.3135e-04
9:107813297 A G 1.358785 9.0796e-06
9:107813550 C T 0.028829 8.7754e-05
9:107813831 A G 0.072880 9.4984e-06
9:107814469 G C 0.575183 5.2585e-05
9:107818567 C T 0.392866 3.3700e-05
9:107820069 A G 0.108957 5.8072e-05
9:107820817 A G 0.125958 -2.6238e-05
9:107823288 G A 0.022805 2.2249e-06
9:107826092 A G 0.242808 9.7882e-06
9:107827419 A G 0.228212 4.2173e-06
9:107830552 G A 0.120966 -7.1171e-06
9:107833225 A G 0.082014 9.8685e-06
9:107839841 C T 1.101248 2.4742e-04
9:107842490 A G 1.627297 6.5296e-05
9:107844037 T C 0.084769 2.1856e-06
9:107851157 T C 0.471809 2.0081e-05
9:107851540 C A 0.219056 -1.1199e-05
9:107852096 A G 0.066301 -7.0733e-05
9:107864819 G T 0.459592 8.1744e-05
9:107865251 G A 0.281910 5.3696e-05
9:107866664 T C 0.045058 1.6114e-05
9:107873197 C T 1.467268 1.6130e-04
9:107876666 C T 0.136572 -6.2871e-06
9:107878643 A G 0.104562 2.3132e-04
9:107878896 A G 0.352784 6.2117e-05
9:107888185 A G 0.110408 -3.4831e-05
9:107897568 G T 0.208290 5.7022e-05
9:107900798 A G 0.192197 7.0352e-05
9:107901019 C T 0.094403 7.3770e-05
9:107905472 T G 0.075373 2.2142e-05
9:107909127 C A 0.032500 -1.1030e-05
9:107909870 T C 0.023954 1.3664e-05
9:107915673 T C 0.036417 4.6457e-05
9:107919097 T C 0.075983 3.0266e-05
9:107921162 C G 0.218644 3.1267e-05
9:107921324 A C 0.093990 -2.8512e-05
9:107921428 A C 0.078739 2.1589e-05
9:107923165 A C 0.030530 -9.6727e-05
9:107925059 C T 0.067486 4.0388e-05
9:107925421 T C 0.104718 1.2350e-06
9:107929206 T C 0.216235 5.8195e-05
9:107930484 C T 0.331378 5.8635e-05
9:107931205 G C 0.029319 -3.3238e-05
9:107933059 A G 0.225534 -1.0001e-05
9:107939958 A G 0.083445 -9.7319e-06
9:107940628 A G 1.011841 4.8470e-05
9:107943718 C A 0.091533 1.7145e-07
9:107944544 G A 0.031205 7.6507e-06
9:107951588 A G 1.367766 5.1239e-05
9:107955242 A G 0.124591 -2.1617e-05
9:107956699 A G 0.039601 4.8050e-05
9:107961947 C T 0.066473 2.5473e-05
9:107970578 C T 0.251961 5.2505e-06
9:107973934 G A 0.088865 -1.0710e-05
9:107974737 G A 0.141180 1.0367e-05
9:107975633 A G 0.026547 1.3389e-04
9:107976853 T G 0.032587 4.1680e-05
9:107978563 T C 0.378202 6.6474e-06
9:107981218 A G 0.079206 -1.0595e-05
9:107985487 A G 0.028592 5.0264e-05
9:107991372 T C 1.956017 9.9925e-06
9:107996488 T A 0.041857 -3.0704e-06
9:107997242 T C 0.190548 6.9385e-05
9:108003520 C T 0.031042 -3.7962e-05
9:108012893 C G 0.078593 2.2057e-04
9:108016562 T C 0.045320 2.4519e-05
9:108023845 G C 0.086632 -2.5958e-05
9:108037717 C A 0.410500 -1.1441e-05
9:108046974 G C 0.095376 6.0242e-06
9:108057105 T C 0.158763 1.0916e-04
9:108073077 G A 0.060004 1.1330e-04
9:108073693 T G 0.083789 -1.8195e-04
9:108084792 A G 0.430799 1.1775e-04
9:108086247 C T 0.075081 -9.8352e-05
9:108087851 A G 0.245746 1.7726e-05
9:108096748 G A 0.059157 -2.2947e-05
9:108111932 A G 0.054415 -1.4130e-06
9:108118569 G A 0.034113 -1.2594e-04
9:108129480 A C 0.046236 1.2133e-04
9:108129983 G C 0.089966 -1.7231e-05
9:108143420 G A 0.051961 1.1423e-04
9:108147763 G T 0.192570 1.7690e-05
9:108149850 G A 0.145965 -3.2627e-05
9:108155292 A G 0.020163 -7.9148e-05
9:108158268 A G 0.060121 6.6902e-05
9:108159876 C A 0.142362 -1.4887e-05
9:108160404 C T 0.182564 -4.7246e-05
9:108169566 T C 0.057356 9.0013e-05
9:108185371 C T 0.106899 -1.0994e-05
9:108188597 G A 0.036356 -3.2414e-05
9:108194940 C T 0.059868 3.5692e-05
9:108205262 T G 1.552271 -1.1557e-04
9:108211179 G A 0.165238 -9.4404e-05
9:108221369 A T 0.642480 4.4927e-05
9:108230424 C A 0.021477 -5.0401e-05
9:108234207 G A 0.103384 -5.3509e-06
9:108234294 G A 0.129405 1.2012e-04
9:108258284 G A 0.048420 2.6875e-05
9:108264781 A G 1.263984 -2.3740e-05
9:108269479 T C 1.851604 7.0007e-05
9:108273132 T C 0.073591 -4.3650e-05
9:108313568 G A 0.095286 3.3523e-05
9:108314499 T C 0.237722 -1.4253e-04
9:108315271 T G 0.294283 1.4471e-05
9:108315577 G A 0.068021 -2.2841e-04
9:108317449 C A 0.159340 2.0740e-05
9:108322535 T C 0.055048 -5.1484e-05
9:108334430 G T 0.094929 -6.2051e-05
9:108335541 C T 0.119327 -7.1235e-05
9:108354401 T G 1.897866 2.8720e-05
9:108360647 A G 0.043980 7.2182e-05
9:108363426 T C 0.054402 -7.8019e-05
9:108366499 A G 0.021497 -1.5307e-05
9:108373184 A C 0.204570 3.8472e-05
9:108378797 T G 0.022743 -2.4182e-05
9:108380417 G A 0.083552 7.1908e-05
9:108391568 A G 0.027125 -2.0061e-06
9:108394893 G A 0.645233 3.8851e-05
9:108407034 C T 0.131648 -9.0543e-05
9:108408767 A T 0.073864 1.1052e-04
9:108414390 G A 0.113338 -5.6649e-05
9:108414445 A G 0.587848 -1.7272e-05
9:108417515 G A 0.177130 -1.6605e-05
9:108420565 C T 0.112508 2.7117e-05
9:108423667 G A 0.386150 3.8362e-05
9:108427062 T C 0.149587 -7.1398e-06
9:108430244 A G 0.078937 4.7071e-06
9:108439562 T C 0.076954 3.9614e-05
9:108440542 C T 0.115701 6.3975e-05
9:108443145 T C 0.091326 2.1408e-05
9:108448579 G A 0.558824 -5.8459e-05
9:108454343 G A 0.540272 -5.7799e-05
9:108457806 G A 0.563956 -9.5795e-05
9:108458017 G A 0.556854 -6.3021e-05
9:108461338 G A 0.652442 1.2861e-04
9:108463533 A G 0.034684 -3.3528e-05
9:108485174 A G 0.046109 1.0260e-04
9:108497654 G T 0.174836 -1.7817e-04
9:108497865 G C 0.051052 2.3060e-04
9:108514238 A G 0.058657 5.1598e-05
9:108530244 C T 0.114202 -4.5382e-06
9:108531858 A C 1.941151 4.1067e-05
9:108559402 G T 0.053889 -7.4470e-06
9:108568766 C A 0.170856 -1.3444e-04
9:108597465 G T 0.182905 -5.3148e-05
9:108599967 A G 0.149081 -2.0598e-04
9:108613547 A G 1.780136 -9.0219e-05
9:108626059 C T 1.899937 -3.7562e-04
9:108631950 A G 0.244071 3.1651e-05
9:108635008 G C 0.426287 1.4669e-04
9:108638540 T C 0.086529 1.8453e-04
9:108641374 C T 0.376397 -6.5566e-05
9:108643176 T G 1.648332 8.5019e-06
9:108655096 T G 0.150561 -3.0096e-05
9:108668430 G T 0.064207 -1.3903e-05
9:108670961 T C 0.057609 -6.1021e-05
9:108672393 C T 0.179110 4.4060e-05
9:108681025 T G 0.026865 -2.2282e-05
9:108683134 A C 0.129577 -1.5369e-04
9:108687890 T C 0.027040 -6.9213e-05
9:108692182 A G 0.341966 -1.2579e-05
9:108693438 T G 0.053188 -3.1181e-05
9:108694397 G A 0.486821 -2.5444e-05
9:108704354 A G 0.145501 -7.5282e-05
9:108724048 C A 0.088781 -1.8972e-05
9:108725567 C T 0.264960 -1.2332e-05
9:108726833 T C 0.042493 -9.6843e-05
9:108732469 C T 1.231870 1.6757e-05
9:108734684 A G 0.059920 1.9855e-05
9:108741663 T C 0.090852 2.0236e-04
9:108747182 T C 0.030867 -3.7391e-05
9:108747955 C T 0.151492 8.0777e-07
9:108748278 A C 0.058310 -9.6246e-06
9:108752587 A G 0.049348 4.8076e-05
9:108758571 C G 1.957114 2.2805e-06
9:108761012 C T 0.346822 1.2575e-04
9:108762006 A C 0.057288 1.4022e-05
9:108771788 T C 0.048823 1.2748e-04
9:108776326 T C 0.043500 5.2599e-05
9:108779343 T A 0.041669 -2.9241e-05
9:108797842 A C 0.086642 2.4795e-06
9:108801188 C T 0.026440 -6.6409e-05
9:108818234 G C 0.082280 -8.2296e-05
9:108823761 A G 0.316269 1.1323e-04
9:108847487 A G 0.054003 -1.9411e-05
9:108848288 C T 0.244259 2.7660e-05
9:108848520 T C 0.073117 1.9803e-04
9:108862046 T C 0.676730 -5.4497e-05
9:108865282 G T 0.058388 9.5919e-05
9:108877479 A G 0.053435 -4.4292e-05
9:108884920 A G 0.062799 -1.0325e-04
9:108886471 A C 0.113264 -1.0814e-04
9:108890236 G T 0.067385 1.7418e-05
9:108894813 C G 1.691332 8.3143e-05
9:108900794 G A 1.622535 2.3554e-04
9:108901837 G A 0.037125 8.5303e-05
9:108902293 A G 0.097967 -1.1915e-04
9:108904105 G A 0.098139 2.6892e-05
9:108904150 G A 0.021010 -1.5625e-05
9:108912741 G A 0.079346 -9.6037e-05
9:108922927 G A 0.035395 1.6032e-04
9:108923536 A G 0.138142 -1.9558e-05
9:108924332 A C 0.049683 5.6986e-06
9:108926426 A G 0.061728 -3.7977e-05
9:108936674 C T 0.953716 1.8861e-06
9:108938329 G C 1.963063 -1.3577e-05
9:108964512 G A 0.037034 3.5900e-05
9:108967088 A C 0.631630 3.4911e-05
9:108996903 G A 0.029410 -1.5676e-06
9:109006118 G A 0.065253 -6.1332e-05
9:109008184 C T 0.116152 2.1529e-05
9:109029019 C T 0.039270 9.8809e-05
9:109030892 A G 0.136770 4.2764e-05
9:109033368 T C 0.025135 -2.8520e-05
9:109051126 C T 0.073782 4.2776e-05
9:109060830 C T 1.553505 -1.1926e-04
9:109063830 G A 0.077846 -5.8603e-06
9:109065718 A G 1.395699 -2.3855e-05
9:109067561 G A 1.556672 -6.9129e-04
9:109067850 G A 0.053591 7.4593e-06
9:109068507 G A 0.060537 -1.1314e-05
9:109071385 A C 0.142148 -6.4017e-04
9:109075811 A G 0.051779 1.0579e-06
9:109077895 A G 0.088619 1.1633e-04
9:109085154 A C 0.037936 5.4809e-05
9:109093406 A G 0.099985 6.7441e-06
9:109094060 A G 0.055700 5.2661e-05
9:109101019 G T 0.061900 -4.9110e-05
9:109102884 C T 0.344069 2.5840e-04
9:109105261 T C 0.052091 -1.8504e-07
9:109115098 T C 0.078232 -8.0558e-05
9:109119357 T A 0.085980 1.9990e-05
9:109132181 A G 1.901813 -1.2795e-05
9:109134658 G A 0.135864 -3.8331e-05
9:109141068 T C 0.075438 6.0959e-05
9:109146389 A G 0.049897 1.1189e-05
9:109149490 C A 1.371019 -3.8645e-06
9:109153027 C T 0.382979 -6.7096e-05
9:109153228 A G 0.049686 -3.0807e-04
9:109153244 C G 1.784988 6.7165e-05
9:109154103 A G 0.046950 -1.1622e-04
9:109154569 G T 0.040562 7.9705e-06
9:109155467 A G 1.895766 -6.5803e-05
9:109158155 T C 0.138925 -3.2031e-04
9:109158354 C T 0.036154 2.6686e-05
9:109162426 A G 0.058599 -9.8923e-05
9:109162816 G A 1.378033 2.3153e-05
9:109164520 T C 0.052422 -5.7427e-05
9:109168963 T G 0.035113 -5.2578e-05
9:109173779 T G 0.041601 3.9347e-05
9:109175237 A C 0.167640 1.1831e-05
9:109176083 G A 0.347289 2.7589e-05
9:109177722 A G 0.967925 -1.1967e-05
9:109186227 A G 0.045723 6.3161e-05
9:109187743 T C 0.216667 -7.3462e-05
9:109191684 G A 0.063328 -8.0219e-05
9:109196180 G A 0.060501 1.1664e-05
9:109197082 A G 1.050738 1.8138e-06
9:109197734 C G 0.071092 2.3587e-05
9:109205591 G A 0.173833 -7.6721e-06
9:109212301 G A 0.195823 -2.3682e-06
9:109216105 C G 0.916704 1.5384e-05
9:109224801 C T 0.045814 9.2376e-05
9:109227890 C A 0.157520 -2.5187e-06
9:109228254 G A 0.325325 8.0524e-05
9:109230511 C G 0.050017 -1.3084e-04
9:109232855 T C 0.028806 -3.1410e-05
9:109240561 C A 0.260494 -1.0012e-05
9:109245178 T C 0.581340 -3.2172e-05
9:109245779 T C 0.051069 -6.2593e-05
9:109254458 C T 0.871403 -7.3317e-05
9:109262563 G T 1.223477 -2.9468e-05
9:109264566 T C 1.920839 -5.6109e-06
9:109273253 T C 0.778815 -4.3855e-07
9:109276280 G A 0.103926 -1.2558e-05
9:109276620 G T 1.088810 3.2635e-06
9:109278799 T G 0.050978 -2.0144e-05
9:109279806 T C 0.266223 3.2470e-05
9:109290710 A G 0.256752 4.6980e-05
9:109290849 T C 1.862565 -2.5248e-05
9:109291610 C T 1.869096 5.2466e-06
9:109292568 G A 1.501495 7.7898e-05
9:109294212 G A 0.760694 1.6264e-05
9:109296536 A C 0.945244 1.2312e-05
9:109297588 C T 1.185475 1.2863e-06
9:109297876 A C 1.095828 -5.8112e-05
9:109309073 T C 0.035421 8.6278e-05
9:109317378 T G 0.643672 4.1106e-05
9:109319408 A G 0.036112 8.1408e-05
9:109321818 T C 0.532349 8.3976e-05
9:109334184 T C 0.357783 1.1234e-05
9:109339954 C T 0.056356 2.3112e-05
9:109343818 T G 0.041013 1.0867e-04
9:109349099 G A 0.128035 1.6455e-05
9:109353352 G A 0.042091 -1.3304e-05
9:109374424 C T 0.175790 2.3117e-05
9:109375285 A G 0.716974 9.7782e-05
9:109376367 C A 0.097554 -5.9656e-05
9:109377753 A G 0.031081 1.4226e-04
9:109378971 C T 0.485892 2.3161e-05
9:109381754 G A 0.063451 7.3020e-05
9:109385877 A G 0.029319 -2.5830e-06
9:109390054 A G 0.025242 2.5018e-05
9:109390820 C T 0.977747 2.1321e-05
9:109406273 A G 0.095432 4.6961e-05
9:109407344 G A 0.525737 -6.4629e-06
9:109409590 T C 0.063987 1.2400e-04
9:109411877 T C 0.052925 7.2442e-06
9:109412469 C A 0.240815 -7.9761e-05
9:109417359 G A 0.767010 -7.8639e-06
9:109418599 T C 0.043347 -8.8034e-06
9:109424852 C T 0.166812 -2.9353e-05
9:109428796 G T 0.098541 -4.8135e-05
9:109438311 T C 0.044158 -5.1469e-06
9:109448677 T C 0.076327 1.0202e-04
9:109456629 A G 0.045200 2.1655e-05
9:109469979 A G 0.027063 4.3993e-05
9:109470414 C T 0.149152 -1.6083e-05
9:109476053 C A 0.226206 -9.4977e-06
9:109481195 A G 0.062296 -4.3867e-06
9:109483517 T G 0.756325 3.0072e-05
9:109490307 A G 0.752622 3.7815e-05
9:109493465 G A 0.042383 -2.4830e-05
9:109497466 G T 0.089034 3.6223e-05
9:109497660 C T 0.080323 -8.9062e-06
9:109508320 A C 0.898807 1.5919e-05
9:109509402 T C 0.392635 1.3390e-05
9:109512910 A G 0.258505 3.3394e-05
9:109519849 T C 0.422409 1.9218e-05
9:109520821 G A 1.117928 1.2325e-05
9:109522849 G A 0.120060 -1.5516e-04
9:109525170 G A 0.044762 -9.7534e-05
9:109529019 G A 0.234973 7.7308e-06
9:109538577 G T 0.268839 -7.4344e-06
9:109539832 T C 0.077609 6.0061e-06
9:109539888 C T 0.093974 1.8293e-05
9:109541819 A G 0.036398 -1.0469e-04
9:109546235 C T 1.747545 9.1441e-05
9:109550497 A G 1.778646 1.2862e-04
9:109556676 C G 0.031675 -1.6984e-06
9:109587395 A G 0.067431 1.5601e-05
9:109599046 A G 0.457281 2.3199e-06
9:109600191 T C 0.054123 -5.1568e-05
9:109614859 G A 0.108639 -7.4450e-05
9:109615601 C A 0.143826 7.4927e-06
9:109616379 G A 0.138276 -2.6061e-05
9:109626812 C T 0.051069 -3.1394e-05
9:109632353 A G 0.449998 1.8454e-05
9:109637284 G A 0.398562 2.1612e-05
9:109637397 T C 0.142083 -3.5880e-05
9:109647919 G A 0.370921 5.0421e-05
9:109655223 A G 0.054847 -3.0414e-05
9:109672599 T G 0.060894 -2.5857e-05
9:109677797 G A 0.234999 -2.6074e-04
9:109684721 T C 0.047657 -5.7992e-05
9:109687288 C T 0.184086 1.8888e-04
9:109689752 T C 0.294912 8.3303e-05
9:109689972 T C 0.036093 7.9660e-05
9:109691521 A G 0.022373 2.3191e-05
9:109691676 G A 0.718678 3.1809e-05
9:109692680 G A 0.022665 5.7455e-05
9:109694584 C T 0.028443 1.0386e-06
9:109695950 G T 0.198449 1.7206e-04
9:109697002 A T 0.175543 4.7493e-05
9:109700412 A G 0.103192 -2.5466e-04
9:109707818 T C 0.051679 8.6470e-05
9:109708278 T G 0.057495 3.0475e-05
9:109709621 A G 0.027368 -5.6406e-05
9:109715141 C T 0.059582 -5.5567e-05
9:109720299 G A 0.292037 9.4181e-05
9:109724854 A C 0.085461 -1.8904e-05
9:109735176 A G 0.044801 -4.1474e-05
9:109742967 T C 0.149493 2.8282e-05
9:109744969 A G 1.776530 -1.2307e-05
9:109757432 G T 0.169227 -1.5515e-04
9:109759135 A G 0.052893 -2.3257e-05
9:109763587 G A 0.232896 1.8104e-05
9:109773145 T A 0.233866 1.9576e-05
9:109783890 G T 0.038598 2.2148e-05
9:109791075 G A 0.134497 4.8294e-05
9:109793425 G A 0.397063 2.8619e-06
9:109798625 A G 0.033477 1.4210e-05
9:109812139 A G 0.121313 -2.1404e-05
9:109818269 G A 0.031386 -8.2313e-06
9:109834126 A G 1.224564 3.2904e-05
9:109834637 T C 0.202217 1.6575e-06
9:109839490 A G 0.197764 -3.0560e-05
9:109840744 C T 0.181421 1.3957e-04
9:109859229 T C 0.238829 1.3663e-04
9:109860088 T C 0.232347 -7.8434e-05
9:109861317 T C 0.056749 1.0640e-04
9:109866657 A G 0.023055 -7.8455e-06
9:109868858 C T 0.533598 6.1894e-05
9:109877140 G C 0.144864 -6.9885e-05
9:109885172 A G 0.027323 -4.6430e-05
9:109885288 C A 0.049676 -4.7628e-05
9:109887967 T C 0.072757 -4.7719e-05
9:109891582 C T 1.970788 -4.8591e-05
9:109899802 G A 0.502838 2.4655e-05
9:109910701 A G 0.292910 2.3699e-04
9:109912217 A C 0.294075 -1.6574e-05
9:109914692 C T 0.701930 -4.2771e-05
9:109914869 A G 0.032474 7.2400e-05
9:109920256 G A 0.040880 -3.6388e-05
9:109927474 C A 0.031260 9.5543e-06
9:109932654 C G 0.367387 -6.6368e-05
9:109941783 G A 0.311982 -5.3786e-05
9:109942883 G T 1.163313 1.3884e-05
9:109951790 G C 0.287327 1.4075e-05
9:109952870 A C 0.028952 -1.3048e-04
9:109958451 G T 0.304383 8.7676e-08
9:109960553 T G 0.379497 2.1681e-05
9:109965312 T C 0.098898 -1.1738e-04
9:109968353 T C 0.040523 1.1490e-05
9:109978078 T C 0.061906 4.9459e-06
9:109978917 A G 1.372414 1.9875e-05
9:109979886 A G 0.045476 5.8488e-05
9:109980011 C T 1.902439 -5.9873e-08
9:109980059 A G 0.029303 1.1735e-05
9:109981009 T C 1.944215 2.0556e-05
9:109981481 G A 0.588263 -7.6744e-06
9:109981906 G T 0.024463 -4.1043e-06
9:109984812 C G 0.525987 -1.3727e-05
9:109984865 C T 0.020383 5.0906e-05
9:109985220 A G 1.911875 -7.3934e-05
9:109986827 T C 0.266755 -3.3803e-05
9:109987079 G A 0.517607 -4.2055e-06
9:109990674 A G 0.452000 2.6496e-05
9:109991737 A G 0.097084 2.6105e-05
9:109995268 G A 0.265554 -3.2316e-04
9:109995767 C G 0.095753 -1.8288e-05
9:109997989 G A 1.918941 -2.4993e-05
9:110002197 T C 0.884497 -5.4202e-05
9:110005676 T C 0.390724 -4.0178e-04
9:110011022 A G 0.028939 1.9280e-05
9:110013562 C T 0.024294 -2.0049e-04
9:110015594 C G 0.075960 7.1028e-05
9:110036209 G T 0.179253 4.0822e-05
9:110037041 A G 0.047352 -1.1536e-05
9:110044372 G T 0.400370 3.8281e-05
9:110047672 G A 0.067908 9.6868e-06
9:110048833 C G 0.025713 -2.6376e-05
9:110053826 G T 0.151122 -2.3474e-04
9:110054065 A G 0.083082 -4.4327e-05
9:110062591 G A 0.090758 -1.1329e-04
9:110062827 C A 0.037904 7.6961e-07
9:110068487 G A 0.030426 -2.6552e-05
9:110075927 T C 0.058076 5.2069e-05
9:110077420 A G 0.038725 -3.2543e-05
9:110079559 A G 1.521310 -4.8526e-05
9:110083113 G A 0.076645 5.2405e-05
9:110084261 T C 0.179039 2.6981e-05
9:110096313 G A 1.919882 -3.0747e-05
9:110100745 T C 1.342151 -7.3973e-05
9:110100952 T C 0.262942 -9.1942e-04
9:110106222 T C 1.850085 -2.5146e-05
9:110107272 A G 0.122878 -8.8974e-05
9:110107862 T C 0.331976 -1.5121e-04
9:110111785 C T 0.243983 -5.7451e-05
9:110112190 C T 0.402279 -1.0998e-04
9:110114462 G A 0.083659 3.9960e-05
9:110118754 G T 0.065149 6.5098e-05
9:110119337 T C 0.109817 4.3873e-05
9:110122469 T C 1.185823 7.8475e-07
9:110124415 G A 0.109106 5.3326e-05
9:110126187 T C 0.050059 -4.9889e-05
9:110130919 T C 1.733865 -1.1178e-04
9:110136208 C T 0.306646 -3.1590e-05
9:110136458 C T 0.054863 3.0802e-06
9:110138128 T C 0.033181 1.5257e-04
9:110138861 G C 0.192350 2.6015e-05
9:110141486 A C 0.020912 3.5378e-05
9:110144296 G A 1.450744 -1.6210e-05
9:110145381 G A 1.424340 -4.4235e-06
9:110146423 C T 0.067651 -3.2667e-05
9:110147014 A G 0.334342 -1.8784e-05
9:110147205 A G 0.048917 8.8203e-05
9:110152904 A G 0.529720 -1.9066e-05
9:110153336 G C 0.637206 1.0669e-04
9:110153989 A G 0.031838 1.2476e-04
9:110154280 G A 0.110021 7.0538e-05
9:110155188 A G 1.939950 4.2024e-05
9:110156151 A C 1.461939 2.2754e-05
9:110157753 T C 0.035057 2.1886e-05
9:110161807 G A 0.039007 -4.7551e-05
9:110164851 G A 0.021737 -8.0777e-05
9:110167768 C T 0.133822 1.9293e-05
9:110169840 T C 0.023343 8.3118e-06
9:110175556 A G 0.038254 -2.4991e-05
9:110178820 T C 0.033116 -8.4962e-06
9:110179241 C A 0.600740 7.7874e-06
9:110182183 T C 0.467612 1.0825e-05
9:110183858 T G 0.214840 1.0421e-04
9:110185017 C T 0.520684 -1.2675e-04
9:110185695 T C 0.168334 4.4084e-05
9:110185887 T G 1.329194 -1.6989e-05
9:110186658 T C 0.030439 1.2547e-04
9:110190859 T G 0.180947 -7.0964e-06
9:110191946 G T 0.984388 -2.3624e-05
9:110192234 A G 0.023363 7.2406e-05
9:110192344 A G 0.191944 -3.7410e-05
9:110192476 G A 0.195923 8.3372e-06
9:110193290 G T 0.635862 4.4660e-05
9:110193442 T C 0.199328 -2.4657e-05
9:110194198 A G 0.084688 -1.5007e-05
9:110195310 A G 0.110979 -1.5856e-04
9:110200995 C T 0.576121 8.6521e-06
9:110204007 A G 1.477145 6.0204e-05
9:110207905 G A 0.057080 2.0268e-05
9:110210231 G A 1.370606 1.1170e-05
9:110210362 G A 0.141989 -3.4130e-05
9:110214615 T C 0.366656 2.9718e-05
9:110217097 G A 1.753608 5.3954e-06
9:110221344 T C 0.995764 -7.4337e-06
9:110226984 A C 0.104734 -1.6094e-04
9:110231817 T C 0.640088 -3.4426e-05
9:110233634 C T 0.052672 -1.5784e-05
9:110240527 G T 0.022743 3.6416e-06
9:110240703 C G 0.141193 1.6104e-04
9:110241166 T C 0.251137 -4.6771e-05
9:110242157 C A 0.955803 -5.9036e-05
9:110242876 C T 0.421480 -3.1437e-05
9:110249056 G A 0.028780 -1.5446e-05
9:110249505 T C 0.362576 -5.1155e-05
9:110256979 T C 0.031386 -7.4013e-05
9:110259903 A G 0.127259 3.7267e-05
9:110260733 G A 0.056307 -1.3652e-05
9:110269746 A G 0.152842 -8.0839e-05
9:110270036 A G 0.472487 -1.2320e-04
9:110271116 T C 0.056158 7.9969e-06
9:110273950 G A 0.028322 -2.7171e-05
9:110277340 A G 0.717558 8.3176e-07
9:110280251 C T 0.127188 -2.1239e-05
9:110290654 T C 0.127487 -2.3769e-05
9:110292145 A G 0.069741 -5.7716e-05
9:110294122 C T 0.965861 3.1213e-05
9:110294514 G A 0.038696 -7.4139e-05
9:110296002 T C 0.116899 6.5546e-05
9:110299840 T C 0.103270 -6.6834e-05
9:110300994 G A 0.959068 3.4152e-05
9:110303457 T C 0.056745 -6.6157e-05
9:110306115 A C 0.546192 -2.3417e-05
9:110307810 T C 0.031539 -1.7250e-04
9:110310205 G T 0.059018 -1.8026e-05
9:110310906 C T 0.101891 -5.0037e-05
9:110314703 C A 0.094789 -7.4954e-05
9:110318497 T C 0.772310 2.0051e-05
9:110321009 T C 0.083932 6.2062e-05
9:110325456 A G 0.089554 -1.8260e-05
9:110326874 C T 0.498165 2.0880e-05
9:110327125 G C 0.121635 -1.1296e-04
9:110327578 A G 0.053669 -3.0869e-05
9:110327669 T C 0.201415 2.0286e-05
9:110331404 G A 1.353355 -2.7464e-05
9:110332464 T C 0.031899 -8.1642e-05
9:110332569 G T 0.098103 -1.5117e-05
9:110346728 G A 0.851682 -7.3529e-05
9:110352345 T G 0.204336 -8.8341e-05
9:110356677 C A 0.054168 -6.8418e-06
9:110357666 A G 0.339415 -6.0743e-04
9:110361166 A G 0.109930 5.2905e-05
9:110362000 G C 0.490920 -1.2242e-04
9:110362045 C T 0.022500 -9.6390e-06
9:110363810 T C 0.672400 -1.4576e-04
9:110368474 A G 0.038936 1.1448e-04
9:110371841 T G 0.036700 -3.7189e-05
9:110373819 T C 0.377072 -1.8073e-05
9:110374828 A G 0.067872 5.1373e-05
9:110376491 T C 0.060816 -4.1922e-06
9:110376654 C T 0.786183 4.4039e-06
9:110379441 T C 0.071257 -2.3777e-05
9:110382037 A G 0.101443 1.8218e-05
9:110382701 G C 0.046245 5.2549e-05
9:110383112 G A 0.030263 -1.7259e-05
9:110387164 G A 0.173969 2.5796e-05
9:110388405 C A 0.569100 -2.6147e-05
9:110394160 G T 0.254009 -6.0230e-05
9:110404045 C G 0.084286 3.6578e-05
9:110411201 A G 0.023330 3.1729e-05
9:110416006 C A 1.027141 -3.5275e-05
9:110416422 T C 0.266372 -7.4430e-05
9:110418323 T C 0.150402 -4.5509e-06
9:110425795 A C 0.311053 2.3831e-06
9:110429788 T G 1.017894 -3.1320e-05
9:110431847 G A 0.550142 -5.0496e-05
9:110434506 G A 0.036557 5.5215e-05
9:110436968 G A 1.149331 -1.1915e-05
9:110440161 G A 0.229381 3.9394e-05
9:110446595 G A 0.055885 -4.6470e-05
9:110448484 C T 1.760584 -2.3417e-05
9:110452577 T C 1.140265 4.9923e-06
9:110453136 C T 0.387069 5.7711e-06
9:110453202 C T 0.040283 4.0322e-05
9:110453655 G T 0.036437 -2.8008e-05
9:110457258 T C 0.328201 -3.0283e-05
9:110457332 A G 0.058813 -7.4041e-06
9:110461395 C A 0.266548 -4.9581e-05
9:110465596 G T 1.221967 1.5442e-05
9:110468896 T C 0.336328 -2.5420e-05
9:110473318 T C 0.053909 -5.9425e-05
9:110475056 G C 0.063033 -3.5511e-05
9:110475662 C T 0.723348 -1.7907e-07
9:110475875 T G 0.034781 1.0695e-05
9:110477609 G A 0.876132 3.2165e-06
9:110477887 A G 0.372505 1.7875e-05
9:110479871 C T 0.876402 -1.7741e-06
9:110483739 G T 0.148165 9.3794e-05
9:110487829 A G 0.072082 -9.7720e-05
9:110489771 T C 1.022146 -1.3527e-05
9:110494208 T C 1.449345 -4.5356e-05
9:110495698 T C 0.055752 -2.2215e-05
9:110497951 C T 1.350759 -1.3114e-05
9:110498188 T C 0.097149 -5.6897e-05
9:110498407 T C 0.094201 -5.2721e-05
9:110505424 G T 0.878116 5.4843e-05
9:110519846 A G 0.036677 -2.8284e-05
9:110521955 A G 0.063987 -1.5417e-05
9:110532386 G A 0.096671 -6.0037e-05
9:110533686 C A 0.059897 1.0150e-05
9:110536932 A G 1.327162 4.0189e-05
9:110544407 A G 0.970126 1.0654e-04
9:110544998 G T 0.358584 -5.5037e-05
9:110548424 A G 0.958351 -2.1282e-04
9:110548835 T A 0.036047 -2.0162e-05
9:110554619 A C 0.233425 -2.7824e-05
9:110561239 G T 0.180298 6.5098e-06
9:110562108 G A 0.032701 -5.5347e-05
9:110565722 A G 0.934893 -1.1707e-04
9:110572136 A G 0.180139 2.2434e-06
9:110572695 G A 0.143741 5.3755e-05
9:110573303 T C 0.301488 -3.0730e-07
9:110576584 A G 0.393051 -2.5136e-04
9:110578834 T C 0.126854 1.6634e-06
9:110580369 T C 0.963833 -5.0683e-05
9:110581646 A G 0.132527 1.6575e-05
9:110583609 G A 0.044386 3.5284e-05
9:110585598 T C 0.066269 1.5672e-04
9:110587796 G A 0.642909 -3.9097e-05
9:110593148 T C 1.146101 -4.5106e-05
9:110603337 G C 0.249884 -3.7175e-05
9:110603585 C A 0.266109 -8.2676e-05
9:110606823 A G 0.126286 -1.1945e-05
9:110607747 T C 0.302193 4.3955e-06
9:110618160 A G 0.091495 -3.2085e-06
9:110621552 G C 0.143144 3.0930e-05
9:110625497 G A 0.189175 -2.5999e-05
9:110628820 C T 0.480686 -2.9092e-06
9:110632626 A G 1.871741 2.1866e-05
9:110632904 C G 0.781993 -2.2382e-06
9:110635349 A G 1.118249 8.8100e-06
9:110635883 T C 0.698814 -7.1803e-05
9:110636813 T C 0.060046 5.7540e-07
9:110637457 G A 0.625213 3.2738e-05
9:110637554 T G 0.353092 7.5070e-04
9:110640158 T C 1.265843 1.4178e-05
9:110645912 A G 0.067619 -4.5014e-05
9:110646522 C A 0.143625 2.4406e-05
9:110647723 G A 0.070056 9.3554e-05
9:110650284 A G 0.737574 -6.6166e-06
9:110656532 A G 0.051276 -1.9628e-05
9:110660592 G C 0.645622 -4.5058e-05
9:110665563 T G 0.029260 -5.2038e-05
9:110666517 T C 0.897600 -1.8987e-05
9:110668222 T C 0.049478 -8.3579e-05
9:110668587 C G 0.084980 1.4916e-05
9:110673927 C T 0.124017 -8.8776e-08
9:110680992 C A 0.059965 2.3231e-05
9:110683134 C T 0.026281 -4.6646e-06
9:110683746 T C 0.033071 -1.9956e-05
9:110685927 A G 0.046158 6.8075e-05
9:110691128 C A 0.602029 -6.1431e-05
9:110694052 T C 0.144894 6.8012e-05
9:110694208 T G 0.778513 -5.6825e-06
9:110694926 C A 1.111511 -2.4921e-05
9:110695062 A C 0.170499 2.1887e-06
9:110695391 G A 0.069767 9.0959e-05
9:110696002 T C 0.045768 -3.8444e-06
9:110699963 T C 0.040374 4.1691e-06
9:110702889 A G 0.693400 -8.3272e-05
9:110704087 C T 0.467518 -1.1940e-05
9:110707356 G C 0.064827 -9.7469e-06
9:110709244 A C 0.053052 1.0774e-04
9:110709865 C A 0.600691 5.9436e-05
9:110711891 A G 0.079589 -4.2728e-05
9:110713792 A G 0.397718 -6.5706e-06
9:110721110 A G 1.819802 7.1320e-05
9:110728634 G A 0.030763 1.2067e-04
9:110732025 T C 0.342248 -3.6759e-06
9:110732254 A G 1.951878 -8.2614e-06
9:110734284 T C 0.365222 7.7895e-05
9:110735564 C T 0.120064 5.2589e-06
9:110736914 T C 0.883237 6.2997e-06
9:110737198 C G 0.534371 1.1378e-04
9:110745668 A G 0.102952 -1.3326e-05
9:110746405 G T 0.762388 2.8633e-05
9:110761104 C G 1.012555 9.8395e-06
9:110762725 A G 0.166059 -2.8508e-04
9:110765278 C T 0.088706 -4.9289e-05
9:110765359 A G 0.433860 5.6195e-05
9:110774115 T C 0.059449 4.5971e-05
9:110775653 C G 0.027225 -9.7552e-06
9:110776207 A G 0.058034 3.2321e-05
9:110782565 C T 0.804609 3.8056e-05
9:110782961 G A 0.025294 -1.1406e-04
9:110799247 G A 0.060050 1.2066e-04
9:110817544 A C 0.609039 -2.9662e-06
9:110827008 T C 0.084597 -3.6340e-06
9:110831996 C T 0.038774 -4.1541e-06
9:110834549 C T 0.095876 -4.7339e-05
9:110837073 G A 0.127334 -7.0454e-05
9:110838269 G A 0.175800 1.6938e-04
9:110841593 A G 0.157451 2.0928e-04
9:110843272 T C 0.364173 1.8761e-04
9:110849402 T G 0.212081 1.9821e-05
9:110850958 G A 0.129911 -2.4884e-04
9:110853569 C T 0.133907 -1.6113e-05
9:110854311 A G 0.045015 -3.6234e-05
9:110869387 T C 0.109882 -2.4136e-04
9:110872307 T C 0.727474 -1.5211e-04
9:110875895 G A 0.144180 1.7371e-04
9:110877352 T G 0.244613 -1.1655e-05
9:110888348 T C 0.041510 -3.6615e-05
9:110888478 T G 1.235765 1.8684e-05
9:110893246 A C 0.030744 8.5497e-05
9:110897072 C T 0.134066 5.0065e-05
9:110900335 A G 0.451111 6.0290e-06
9:110901785 T C 0.038917 -9.5008e-05
9:110903782 C T 0.043428 -1.2126e-04
9:110907870 T C 0.037738 5.0269e-05
9:110919211 T C 0.056353 -9.4749e-06
9:110920289 T C 0.053964 -5.7181e-05
9:110924215 G A 0.144368 -8.4599e-05
9:110932294 G A 1.163995 2.2771e-05
9:110932572 G A 0.049430 8.8212e-05
9:110939948 G C 0.035431 1.1383e-05
9:110940013 T C 0.555231 9.5884e-05
9:110941382 T C 0.455704 8.7610e-05
9:110943026 T C 0.027070 1.7918e-05
9:110943377 G A 0.038887 4.4126e-05
9:110945330 T C 0.557630 -6.3560e-06
9:110953139 G A 0.118204 4.2467e-05
9:110956208 C T 0.298924 -5.8422e-05
9:110962063 T C 0.033584 1.9879e-05
9:110969263 G A 0.838761 2.2525e-05
9:110974998 C T 0.328457 -7.0150e-05
9:110980036 C T 0.152300 7.8753e-05
9:110985801 C T 0.100644 -6.8803e-06
9:110997654 A G 0.162099 8.8175e-05
9:110999844 A G 0.037709 7.4272e-06
9:111006640 A C 0.342096 -3.7536e-05
9:111016395 T C 1.314095 -2.2488e-05
9:111023899 T C 0.843590 -1.5514e-05
9:111035445 C T 0.147464 3.5552e-05
9:111037808 C T 0.072108 2.3358e-05
9:111038705 A G 0.032208 -4.9902e-05
9:111040235 T C 0.171801 -6.2716e-05
9:111050043 A G 0.089618 9.2627e-05
9:111054295 C A 0.315325 -5.1065e-06
9:111057036 T C 0.056132 -1.0811e-06
9:111061960 G A 0.021760 6.6364e-06
9:111075847 C A 0.727603 -4.0272e-05
9:111078971 T C 0.053519 -2.9419e-05
9:111085785 T C 0.059475 2.8340e-05
9:111099676 C T 0.912378 -3.3586e-05
9:111108110 A G 0.410980 -6.6636e-05
9:111109849 A G 0.037511 6.7830e-05
9:111114728 C T 0.505724 8.4217e-06
9:111120353 C A 0.360382 -2.4833e-05
9:111120695 G T 0.189266 6.3135e-05
9:111139825 T G 0.058015 3.0026e-05
9:111140133 A C 0.575813 -1.0439e-04
9:111143170 A G 0.433042 -2.3740e-05
9:111143564 T G 0.060907 -1.7573e-05
9:111143660 C T 0.699820 -6.3248e-05
9:111159284 T C 0.213093 9.9993e-06
9:111163227 A G 0.021513 -1.1652e-05
9:111167025 C T 0.981918 1.4909e-05
9:111176511 G A 0.197825 2.3864e-06
9:111181066 C T 1.966949 -2.5470e-05
9:111191194 C T 0.095587 -3.7254e-05
9:111198702 A G 0.454324 -4.5540e-06
9:111202210 G A 0.483416 1.6330e-05
9:111207600 A C 0.074350 -5.1522e-05
9:111219000 G A 1.653568 7.1546e-06
9:111231437 A G 0.103082 -1.1584e-05
9:111234839 T C 0.119294 -3.0674e-05
9:111242444 G A 0.084448 2.2537e-05
9:111242815 C T 0.108898 -6.0920e-06
9:111243571 T C 0.070329 6.3065e-05
9:111251240 C A 0.608059 1.8308e-05
9:111252508 T C 0.135893 1.8352e-05
9:111258189 T C 0.534893 2.9163e-05
9:111275584 A G 0.124926 -2.7767e-05
9:111282235 T G 0.079024 -4.5645e-05
9:111282964 G C 0.338629 -8.6728e-06
9:111288733 T C 0.044223 -5.1196e-05
9:111289649 A G 0.028923 8.2573e-05
9:111294755 C A 0.054704 2.8197e-05
9:111302065 A G 0.034908 9.9473e-05
9:111304043 G C 0.656158 4.1819e-06
9:111307346 T C 0.599364 -1.0765e-05
9:111315597 G A 0.940509 -1.6269e-05
9:111317266 C T 1.659144 2.3912e-06
9:111317800 A T 0.050095 4.1054e-05
9:111326301 G A 0.265256 -1.4685e-06
9:111338084 A G 0.037703 5.3338e-05
9:111343800 C T 0.352560 -8.6150e-06
9:111360290 T C 0.169811 -1.2636e-06
9:111364911 T C 0.086395 5.5326e-06
9:111366149 C A 0.049699 -3.6983e-05
9:111368535 T C 0.209182 1.9817e-05
9:111369098 C T 0.756487 -1.7250e-05
9:111370202 G A 0.026138 9.9594e-05
9:111372201 C T 0.051442 3.2100e-07
9:111373144 G A 0.038654 -3.8202e-05
9:111375888 T C 0.061478 1.3662e-04
9:111376977 C T 1.490277 -1.1198e-05
9:111379280 G A 0.065610 3.1465e-05
9:111381999 T G 0.186991 -2.9829e-05
9:111382942 T C 0.098921 -3.3189e-05
9:111386972 T C 0.105831 -2.2843e-05
9:111391387 T A 0.032071 8.2735e-05
9:111394006 T C 0.170778 4.3477e-05
9:111395092 A G 0.157013 2.5922e-06
9:111395143 A G 0.048868 8.1640e-05
9:111407012 T C 0.261796 -2.2833e-05
9:111425920 A G 0.293611 -3.5840e-05
9:111428779 T C 0.087703 -4.0179e-05
9:111430944 T C 0.020854 -1.9667e-05
9:111447666 A G 0.898934 -2.3141e-06
9:111449450 T C 0.036018 -8.5069e-05
9:111450970 T C 0.170772 -4.0402e-06
9:111452234 A G 0.036388 -3.5058e-05
9:111453866 G T 1.247872 9.0112e-07
9:111455251 C G 0.140106 3.2356e-05
9:111455465 A G 0.039491 1.5912e-04
9:111461899 A G 0.180818 3.7865e-05
9:111467994 T C 0.075574 2.5143e-05
9:111469311 A G 0.327048 3.4089e-06
9:111483359 T C 0.022107 2.6508e-05
9:111486690 G A 0.253665 7.2489e-06
9:111493295 A G 0.166254 1.5024e-05
9:111498336 G A 1.348292 -1.0099e-05
9:111500212 C T 0.071235 2.4126e-04
9:111503602 C T 0.058904 -1.7605e-05
9:111506567 C T 0.215378 -3.9330e-06
9:111506737 C T 0.240001 -2.6528e-07
9:111514686 T G 0.418209 -4.3319e-05
9:111515499 T C 0.107061 -6.6303e-05
9:111518047 A G 0.550658 -1.2006e-05
9:111519953 T G 0.045733 -8.7158e-06
9:111520844 G A 0.279550 5.0248e-05
9:111524704 C T 0.115383 -3.8549e-05
9:111524873 C T 0.040361 2.6292e-06
9:111525109 A G 0.353910 -2.6254e-05
9:111528013 A G 1.068463 5.3810e-05
9:111536711 G A 0.071179 1.4904e-04
9:111538171 A C 1.815752 1.6451e-06
9:111541550 A C 0.087356 1.3090e-04
9:111547582 T C 0.356767 3.4451e-06
9:111547863 G A 0.247320 -1.9398e-05
9:111556717 C T 0.035749 3.5487e-05
9:111562189 C T 0.311566 -6.4759e-05
9:111562833 G A 0.035460 1.8254e-05
9:111572392 C T 0.047502 -8.7555e-05
9:111574525 G A 0.066600 2.3551e-05
9:111574633 T C 0.764803 -3.4031e-05
9:111588972 C T 0.030851 -3.5420e-05
9:111596085 C T 0.252734 -3.2220e-07
9:111597233 A G 0.032529 -1.6992e-05
9:111605754 G C 0.232727 7.1873e-05
9:111608317 T C 0.038086 3.7685e-05
9:111612990 C T 1.744076 2.8991e-06
9:111613353 A G 0.143329 -6.6752e-05
9:111617341 G A 0.280293 1.6112e-05
9:111617650 A G 0.417423 6.1416e-05
9:111617746 A G 0.078197 -5.5013e-05
9:111618163 A G 0.399598 4.5546e-05
9:111618209 G A 0.211162 2.2490e-04
9:111622064 C T 1.068618 -4.8554e-05
9:111622364 A G 0.550184 3.9773e-05
9:111625629 G C 0.066145 1.1994e-04
9:111625916 A G 0.029858 3.3107e-05
9:111635417 G A 0.033675 5.0395e-06
9:111635578 C T 0.059511 6.6177e-06
9:111637331 A C 1.769321 -2.5738e-05
9:111640667 T C 1.632552 -7.4499e-05
9:111641627 T C 0.909048 -9.9612e-05
9:111642535 C T 0.309190 3.5076e-05
9:111646568 G A 0.068177 -7.8344e-05
9:111647081 C T 1.830422 -1.9421e-05
9:111651499 C T 0.228715 2.9318e-05
9:111651620 T A 0.320421 8.2592e-06
9:111655658 C T 0.035369 -1.6156e-05
9:111659439 C T 0.097454 1.2644e-04
9:111659483 G T 0.379198 3.7068e-05
9:111660284 C T 0.028147 -1.6703e-05
9:111664121 C T 0.958961 -9.9360e-06
9:111665215 C A 0.027238 -2.7799e-06
9:111667443 C T 0.028572 -4.2566e-05
9:111668652 T C 0.131443 -3.3410e-05
9:111668876 C A 0.025479 -7.4913e-06
9:111672728 G A 0.046927 -5.1546e-07
9:111679940 C T 0.050618 -3.3252e-05
9:111680359 G T 0.050413 -2.9737e-05
9:111686255 T C 0.044645 2.4549e-05
9:111688571 T G 0.067742 2.7781e-05
9:111693132 C T 0.672286 3.0343e-05
9:111696795 T C 0.050416 -3.3898e-05
9:111715207 C T 0.363135 -6.0716e-06
9:111727670 G C 0.577832 -3.1223e-05
9:111730528 A C 0.042828 -2.7932e-05
9:111733216 C T 1.143349 1.7897e-05
9:111744419 T C 0.029056 -4.7038e-06
9:111747310 C T 0.121897 -3.5138e-05
9:111753199 G A 0.022172 1.0593e-04
9:111763105 C G 0.081819 -3.6161e-05
9:111765737 T C 0.147412 5.8480e-05
9:111768728 C T 0.113312 7.4100e-05
9:111774008 G A 0.412983 8.7444e-05
9:111776978 C A 1.945348 -3.9284e-05
9:111782670 A G 0.979536 5.3852e-06
9:111790859 T C 0.134803 1.8333e-05
9:111801156 G A 0.103702 -4.2141e-05
9:111810389 G A 0.037677 1.2697e-04
9:111841294 C T 0.092481 -1.3740e-05
9:111854246 A G 0.246775 2.8686e-05
9:111857633 T C 0.288580 1.9327e-05
9:111863596 A G 0.031558 -3.1895e-05
9:111865232 A C 0.260550 3.5800e-05
9:111881927 C T 0.934397 -3.9386e-05
9:111885982 A G 0.043350 1.8190e-05
9:111899305 C T 0.408523 -2.1077e-05
9:111900405 A C 0.073721 -3.1234e-05
9:111900818 A G 0.119457 -4.7681e-06
9:111911541 G T 0.274967 -1.9828e-05
9:111913090 C T 0.072822 -4.6420e-05
9:111920392 C T 0.569685 -8.6140e-05
9:111926299 T C 0.108739 -2.7527e-05
9:111927669 T C 0.055035 -4.4060e-05
9:111936788 T C 0.807709 3.4282e-05
9:111945049 G T 1.468816 1.2458e-06
9:111947018 A G 0.052932 -4.8187e-05
9:111954868 A G 1.942443 9.6567e-06
9:111955592 T C 0.115416 -1.8766e-05
9:111961389 C T 0.795540 -3.2372e-04
9:111962304 C A 0.691050 -1.6302e-04
9:111963366 C A 1.667009 -2.3301e-05
9:111970814 C T 0.128464 1.4848e-05
9:111972927 C T 0.040092 2.5471e-04
9:111976825 A G 0.027086 -1.6119e-05
9:111977048 T C 0.098431 1.3044e-04
9:111978049 A C 1.525575 6.8273e-05
9:111979191 A C 0.208835 7.3323e-06
9:111979855 A C 0.131187 -2.6093e-05
9:111980709 T C 0.093111 5.6649e-06
9:111982562 A G 0.228829 -5.0043e-05
9:111983416 G C 0.359672 7.7591e-06
9:111983577 C T 0.685272 -3.7408e-06
9:111983594 A G 0.073565 1.0295e-05
9:111984713 T C 0.478064 -1.1795e-05
9:111984901 G C 0.171025 -1.5795e-05
9:111986960 C T 0.301550 2.2341e-05
9:111991700 T C 0.842081 -2.0693e-05
9:111994722 C A 1.233159 4.1988e-05
9:111997222 A G 0.298139 5.1865e-05
9:112007637 C T 0.075136 -3.0203e-05
9:112008165 A C 0.712488 -1.5871e-05
9:112017278 T C 0.035466 -1.7975e-06
9:112021744 G C 0.946156 8.7150e-07
9:112025026 T C 0.189847 -3.1066e-05
9:112025547 G C 0.303147 3.5908e-06
9:112025944 T C 1.958341 -1.7267e-05
9:112027651 T C 0.798098 1.3938e-07
9:112032220 C T 0.144137 -1.0558e-05
9:112033401 T C 1.013168 -2.8341e-05
9:112035421 T C 0.060176 1.5401e-05
9:112036119 G T 0.458482 -7.1279e-06
9:112040438 A G 1.754076 -3.2476e-05
9:112042813 T C 0.090930 -4.6189e-05
9:112051958 T C 1.754891 -3.5118e-05
9:112055240 G A 0.613785 1.0729e-05
9:112062247 G T 1.114582 -1.7045e-05
9:112066362 G A 1.753894 -3.4981e-05
9:112070162 T G 0.158441 1.3855e-05
9:112074950 A C 0.135760 -1.1625e-06
9:112081994 G A 0.893783 1.9874e-05
9:112089079 A G 0.055415 -3.3757e-05
9:112097299 G A 0.237342 1.2495e-05
9:112097738 G A 0.123429 2.8384e-05
9:112102426 G A 0.083533 -3.0998e-05
9:112105331 T C 0.538938 -9.5360e-06
9:112107689 A G 0.129863 -3.2358e-05
9:112112386 G C 1.625755 1.0671e-06
9:112114040 C T 0.040017 -5.3152e-05
9:112127566 G A 0.054934 -4.6468e-05
9:112129073 T C 0.064347 1.0632e-05
9:112132175 C T 0.110593 6.1263e-05
9:112142986 C T 0.235395 3.6477e-05
9:112145605 G C 0.063325 -1.6323e-05
9:112145614 G T 0.063484 3.2562e-07
9:112145935 T C 0.055691 1.2894e-05
9:112153318 A G 0.054860 -2.3092e-05
9:112159504 T C 0.046830 1.1550e-05
9:112162077 C T 0.861426 2.4262e-05
9:112166150 A G 0.042789 -5.2997e-05
9:112173827 A G 0.991110 -8.5510e-08
9:112180618 C T 0.102163 -1.7652e-05
9:112181867 A G 0.577867 -1.2662e-05
9:112191995 T C 0.042597 -3.3362e-05
9:112193018 C T 0.047940 -2.7161e-05
9:112200194 C T 0.056739 -6.4552e-05
9:112208714 C A 0.493296 3.1383e-05
9:112212207 C T 0.042273 -2.4679e-05
9:112213121 C T 0.023444 -2.4756e-05
9:112213688 A G 0.056541 -6.2309e-05
9:112219474 G C 0.692416 -5.3017e-05
9:112221229 T C 0.056109 -7.6960e-05
9:112224743 G A 1.709314 -7.6399e-06
9:112232368 A G 0.147941 2.0165e-05
9:112238129 C T 0.056512 5.9492e-05
9:112243759 C T 0.213778 -7.8837e-05
9:112247096 T C 0.041266 3.0650e-05
9:112258420 A G 0.027073 -3.6210e-06
9:112258870 A G 0.097155 3.5939e-05
9:112265229 G A 0.153310 4.2707e-06
9:112269713 T C 0.040893 6.4285e-05
9:112276230 C T 1.700002 2.8887e-06
9:112278896 G A 0.078687 6.8964e-05
9:112278994 T C 1.825580 -2.5141e-05
9:112280188 T C 0.052532 -3.0730e-05
9:112283932 T C 0.099482 -1.8712e-05
9:112293973 A G 0.046671 -4.2572e-06
9:112298776 G A 0.132417 -5.0969e-05
9:112302365 C T 0.793307 -2.7813e-05
9:112309305 A G 1.222847 6.6757e-05
9:112314412 T C 0.041770 2.4096e-05
9:112314891 T C 0.047317 3.0196e-05
9:112323838 A G 0.371979 -7.8861e-05
9:112329589 C A 0.423921 1.2254e-05
9:112341231 A C 1.792162 -4.5876e-05
9:112341446 G A 0.121862 2.9791e-05
9:112341797 G A 0.092666 -1.3287e-05
9:112346240 G A 0.051838 -2.3843e-05
9:112356089 G A 0.290131 6.0647e-05
9:112357540 G A 0.433353 1.5169e-05
9:112358310 T C 0.022269 -2.5504e-05
9:112366232 C G 0.235129 -3.5856e-05
9:112366383 C T 0.132050 -2.0949e-05
9:112366489 G A 0.380194 -6.4789e-06
9:112366665 G A 0.227070 3.0767e-05
9:112366890 C T 0.135338 2.3527e-05
9:112368868 T G 0.306172 2.3337e-05
9:112370114 G A 0.233444 -1.1624e-04
9:112370988 T C 0.079982 1.5286e-05
9:112372547 C G 0.032873 -8.2248e-06
9:112380373 T C 0.084351 2.2173e-04
9:112387345 G A 0.104919 3.6345e-05
9:112391421 G A 0.280254 1.1115e-05
9:112391824 A G 0.041565 2.7035e-05
9:112392860 G A 0.406446 -2.3559e-05
9:112394327 T C 0.029936 2.2455e-05
9:112402217 G A 0.110505 5.1983e-05
9:112406611 G A 1.221704 1.7885e-05
9:112409907 A G 0.092751 5.4558e-05
9:112410028 G A 0.100654 -4.0307e-05
9:112413523 C T 0.217670 -8.2188e-05
9:112413997 G A 0.039059 6.7092e-05
9:112415406 C T 0.051711 6.5690e-05
9:112415744 C A 0.289888 9.7204e-06
9:112417901 T C 0.023587 3.3928e-05
9:112429319 T C 0.811415 1.4221e-05
9:112433705 G T 0.093536 1.1576e-04
9:112436687 T C 0.196887 -5.3916e-05
9:112440793 A G 0.178549 1.6743e-05
9:112441911 G A 0.381317 1.8073e-05
9:112455865 G A 0.571700 -6.6543e-06
9:112458682 T C 0.376426 1.8435e-05
9:112459201 T C 0.102868 -1.9508e-05
9:112474459 G A 0.023454 1.5006e-05
9:112479083 C T 0.494299 6.3735e-05
9:112482642 T G 0.052633 -5.5054e-05
9:112490442 C T 0.047680 -3.8809e-05
9:112491684 C A 0.460225 9.7417e-05
9:112492485 T C 0.023665 2.4101e-06
9:112497461 C T 0.076574 1.4111e-05
9:112500554 T G 0.076217 1.1673e-05
9:112502957 T C 0.446125 -2.5168e-05
9:112503502 C A 0.087249 -3.9690e-05
9:112504450 A G 0.036907 -6.7373e-05
9:112518435 G A 0.787277 -3.1897e-05
9:112519788 A G 0.077139 1.3251e-05
9:112523080 T C 0.045726 1.8718e-05
9:112525570 G C 0.306032 -1.8419e-05
9:112530182 C T 0.332829 -1.0280e-05
9:112532911 A G 0.031902 -3.9498e-05
9:112533213 T C 0.123180 -1.8868e-06
9:112536455 T G 0.701216 3.2502e-05
9:112547585 G A 0.145692 -4.9251e-06
9:112549875 G C 0.037940 1.2137e-04
9:112550403 G A 0.137503 5.7582e-05
9:112550521 A G 0.062864 5.4061e-06
9:112560488 G A 0.483455 -5.2776e-06
9:112562588 T G 0.196433 -2.3698e-05
9:112569352 T G 1.035950 -1.7351e-05
9:112574986 T C 0.021970 -1.1003e-05
9:112585907 A G 0.035041 -2.9123e-04
9:112587101 G A 0.041143 -2.3142e-05
9:112589182 G A 0.024570 -8.1341e-06
9:112589201 G A 0.095977 3.8143e-05
9:112595957 C A 0.265817 9.3271e-05
9:112596116 T C 0.031033 5.9935e-05
9:112596185 G A 0.061880 -7.6367e-05
9:112596911 A G 1.548509 7.8388e-06
9:112597195 G T 0.067077 -1.8334e-05
9:112605865 C T 0.088038 1.3462e-05
9:112606832 G A 0.268463 2.6928e-05
9:112608744 G A 0.036356 -8.1806e-06
9:112610808 G C 0.045996 4.7311e-05
9:112611429 C T 0.623438 9.4485e-06
9:112614108 C A 0.168289 -5.3633e-05
9:112615986 G A 0.105386 -5.5991e-05
9:112617728 C A 0.168779 -6.3425e-06
9:112620371 C T 0.270095 -5.6871e-05
9:112621234 C T 0.440351 -6.7970e-05
9:112621761 A G 1.589685 -5.4334e-05
9:112621979 G A 0.030471 1.6405e-05
9:112625187 T A 0.307834 -5.3703e-05
9:112628124 C T 0.364491 7.5296e-06
9:112632115 C A 0.070754 1.8090e-06
9:112636653 C T 1.540142 1.0215e-05
9:112641903 A G 0.866976 4.4712e-05
9:112645299 A G 0.570571 -3.0617e-05
9:112647757 C T 0.078982 6.6442e-05
9:112650521 A G 0.059689 7.3373e-05
9:112654177 G A 0.324712 1.5314e-05
9:112662354 A G 0.482971 3.7456e-05
9:112662634 A G 0.140210 -1.0043e-05
9:112662710 C T 0.077914 -2.4969e-05
9:112666483 A G 0.920846 2.2410e-05
9:112667270 T C 0.079810 1.0730e-05
9:112685300 G A 0.081812 -8.8715e-05
9:112702724 G A 0.144283 9.9635e-05
9:112704824 T C 0.088492 6.1287e-05
9:112706482 G T 0.140233 2.9588e-05
9:112715099 G A 0.102871 -7.8414e-05
9:112719314 G A 0.040789 1.2696e-05
9:112721248 G T 0.057119 -1.6533e-04
9:112722784 T C 0.283198 4.1888e-05
9:112724145 A G 0.029871 -3.6563e-06
9:112727415 T C 0.182476 -5.6374e-05
9:112730774 C T 0.327876 5.2190e-05
9:112735098 T C 0.026154 1.1265e-04
9:112736712 A C 0.043337 6.7257e-06
9:112738140 G A 0.499424 1.1882e-05
9:112739739 G A 0.041328 1.7803e-05
9:112743888 G A 0.059521 2.4960e-05
9:112753235 C A 0.038611 1.5723e-05
9:112753965 G A 0.814041 8.9990e-04
9:112757373 G A 1.637066 2.1731e-05
9:112758078 A G 0.167857 -5.0330e-05
9:112760293 T G 0.387689 -1.7059e-03
9:112775999 C T 0.230935 -7.8897e-05
9:112778426 G A 0.411961 -3.9495e-06
9:112778461 A G 0.323144 1.2695e-05
9:112778952 A C 1.569399 -4.5289e-05
9:112783824 A G 0.200536 9.3417e-06
9:112784106 G A 0.056619 -1.0034e-04
9:112791184 A G 0.262062 6.3502e-05
9:112791574 G A 0.138493 2.1460e-05
9:112793847 C T 0.112345 5.1461e-05
9:112801574 C T 1.225677 -1.5585e-05
9:112807670 A G 0.115117 -1.4818e-05
9:112811991 T C 0.110891 2.4812e-05
9:112814154 C A 0.030202 -1.4366e-06
9:112814823 T G 1.401496 -9.5502e-06
9:112817280 T C 0.177179 -7.6053e-05
9:112820233 T C 0.077505 4.5094e-05
9:112820299 C G 0.020783 9.0773e-06
9:112820600 C T 0.625414 -1.8457e-04
9:112823818 C T 0.374615 2.4251e-05
9:112832400 C T 0.256950 -3.5021e-05
9:112832881 G A 0.247005 2.5838e-05
9:112837504 A G 0.070209 -2.2854e-05
9:112855426 C G 0.398439 -7.9696e-06
9:112857601 A G 0.089765 -6.8887e-05
9:112857742 G T 0.040397 3.2439e-05
9:112858901 G A 0.307545 2.1446e-05
9:112867627 G T 0.218504 3.4622e-05
9:112868192 C T 0.145621 -8.5484e-05
9:112868411 G A 1.867265 -5.8372e-05
9:112871737 A C 0.027180 1.9322e-07
9:112874028 G A 0.453406 7.1799e-06
9:112874306 T C 0.178260 3.2454e-04
9:112876363 A G 0.056843 -9.5036e-05
9:112878798 A G 0.051620 9.4220e-05
9:112879944 A G 1.551457 4.4651e-06
9:112886805 T C 0.413197 3.1493e-05
9:112897790 T C 0.045398 2.0596e-05
9:112898109 A G 0.134011 -6.8248e-05
9:112898327 G A 1.885195 -3.7000e-05
9:112899034 T C 0.023029 -1.0356e-05
9:112899361 C A 1.611045 -5.2238e-06
9:112900466 T C 0.093189 8.3798e-05
9:112901324 A G 0.883805 2.9774e-04
9:112906223 C G 0.046132 3.8264e-05
9:112910849 A G 0.040445 -2.7776e-05
9:112912560 T C 0.296798 -1.2761e-06
9:112918755 A G 0.025638 8.4110e-05
9:112923397 T C 0.048589 1.0397e-05
9:112928492 A G 0.894052 -1.5188e-05
9:112934472 G A 0.180740 -7.6956e-05
9:112938796 G T 0.053305 2.7509e-05
9:112943790 A C 1.157017 7.3433e-05
9:112945405 A G 0.463266 4.8089e-05
9:112947956 T C 0.061643 -5.9244e-06
9:112948275 C T 0.045960 3.5359e-05
9:112954501 C A 0.030543 -5.9686e-06
9:112955469 C T 0.564427 1.0065e-05
9:112957121 A G 0.040582 -3.9600e-05
9:112964736 T C 1.771953 -4.8581e-05
9:112972723 G T 1.313468 5.5199e-05
9:112973849 A G 0.084571 6.7950e-06
9:112974847 C T 0.211987 -2.8565e-05
9:112976148 G A 0.037303 -3.3306e-06
9:112982009 T C 0.165903 2.3039e-06
9:112982226 T C 1.106305 1.1987e-04
9:112985129 G A 0.464435 1.8618e-04
9:112990354 C T 1.055580 6.9656e-05
9:113003367 G A 0.219458 1.2679e-05
9:113005118 G T 0.158798 1.9951e-05
9:113007499 C T 0.300219 2.4771e-04
9:113009246 G A 0.643107 1.8833e-05
9:113013351 T C 0.541862 2.1870e-05
9:113014727 C T 0.446966 7.3670e-05
9:113015747 T G 0.048715 8.4649e-06
9:113016399 T C 0.170032 -4.1123e-06
9:113023862 G A 0.291556 -4.2588e-05
9:113035152 C T 0.363401 1.8346e-05
9:113036125 G A 0.314439 1.3544e-05
9:113036187 G C 0.226635 2.5252e-05
9:113042775 C T 1.077638 5.2690e-05
9:113049981 T A 0.072935 -1.5869e-05
9:113060439 C A 0.810792 5.2974e-05
9:113063408 A C 0.225103 5.6075e-05
9:113069090 G A 0.190532 -1.6401e-06
9:113077184 G A 0.129369 7.1429e-06
9:113080530 T C 0.033805 -1.1744e-04
9:113081430 T G 0.120700 -2.6889e-05
9:113081565 C T 0.076710 -3.4470e-05
9:113082009 G T 0.120388 -5.8107e-05
9:113082105 C T 1.232600 -1.2955e-04
9:113082943 T C 0.248384 1.3351e-06
9:113083040 C T 0.184041 1.8120e-05
9:113083128 A G 0.160957 -3.2713e-05
9:113083267 T C 0.034853 1.1351e-05
9:113084222 G T 0.343397 -1.4523e-05
9:113085150 T C 0.073364 -1.8061e-05
9:113086123 T C 0.056405 2.5671e-05
9:113088140 C T 0.687613 -3.3855e-05
9:113090647 G A 0.062442 -8.8305e-05
9:113090808 C T 0.635096 -1.0465e-04
9:113091523 G T 0.260475 -4.7535e-06
9:113104441 T C 0.173830 3.2339e-04
9:113104671 G A 1.814794 3.7726e-05
9:113114748 G A 0.034048 -1.1149e-04
9:113117852 T C 1.582823 1.9555e-05
9:113124417 A G 0.239183 -7.2507e-05
9:113126296 C T 0.551534 -1.3107e-05
9:113127833 A G 0.465976 -3.5519e-05
9:113131163 G T 0.170519 2.5502e-05
9:113132221 A G 0.325065 1.1151e-05
9:113140259 G T 0.060098 1.5494e-04
9:113142197 T C 0.257904 -1.8031e-05
9:113153159 C T 1.377455 -4.1390e-05
9:113154271 G A 0.452617 -7.8769e-04
9:113164183 C G 1.396368 4.5864e-05
9:113166792 T A 0.396774 9.3673e-05
9:113168501 G A 0.080384 -2.0559e-05
9:113169630 C T 1.063883 -9.7837e-06
9:113169631 A G 0.633899 -2.5528e-06
9:113169775 C T 0.068953 2.1585e-04
9:113175878 T G 0.089687 3.1768e-05
9:113179036 A C 0.043405 3.2558e-05
9:113190709 A C 0.644003 5.9481e-06
9:113191597 A G 0.058359 -2.7436e-05
9:113192279 T A 0.089398 1.1112e-05
9:113192655 G T 0.343157 -2.9400e-05
9:113197263 C T 1.327172 1.7244e-04
9:113208250 G T 0.377883 8.1088e-05
9:113209195 G T 0.337951 -1.3852e-05
9:113212387 C T 0.020805 -4.7090e-05
9:113212454 T A 0.332073 -1.8162e-05
9:113213740 C T 0.106367 -9.8768e-06
9:113220251 C T 0.131907 -7.2440e-05
9:113221074 C T 0.080164 -1.8380e-05
9:113221247 C T 0.303692 6.7267e-04
9:113227107 C A 0.080401 3.2750e-05
9:113227726 T C 0.025427 -6.5775e-05
9:113230649 T C 0.139145 1.3822e-05
9:113234507 C T 0.602882 -2.1286e-05
9:113236696 T C 0.048449 8.2040e-05
9:113240481 T C 1.320469 5.1453e-04
9:113244732 T G 0.141921 -1.5811e-05
9:113251951 C T 0.197436 -4.2256e-05
9:113252011 C T 0.048699 -8.4977e-06
9:113255335 C T 0.208491 1.5452e-04
9:113255402 A G 0.130745 -1.7968e-05
9:113255544 G A 0.989013 -5.2150e-05
9:113257175 C G 0.471968 6.8720e-05
9:113259152 G T 0.224739 2.3717e-05
9:113259281 A G 0.023843 9.6780e-06
9:113259891 G C 1.089346 1.5173e-05
9:113261483 T C 0.480994 -3.5865e-05
9:113262710 A G 0.046518 -1.9214e-05
9:113266732 A G 0.176011 5.9917e-05
9:113269302 T G 0.045207 4.2957e-05
9:113270601 G A 1.922144 2.2026e-04
9:113274203 A G 0.278417 6.7069e-06
9:113274842 T G 0.053571 -2.9319e-05
9:113275227 T C 0.057823 2.0635e-04
9:113276356 G C 0.435067 -5.8445e-05
9:113280810 T C 0.028589 -2.3916e-05
9:113282822 T C 0.185190 1.0919e-04
9:113283373 T C 0.443324 -4.3669e-05
9:113283645 T C 0.814895 1.6078e-05
9:113284871 T C 1.038972 4.9494e-06
9:113290038 C A 0.069485 -3.4176e-05
9:113294562 A G 1.475000 1.5287e-05
9:113297094 A G 0.105182 -1.2705e-05
9:113302975 A G 1.821815 2.1719e-05
9:113311958 A G 0.988831 5.7220e-06
9:113312231 C G 0.058174 1.1595e-04
9:113313676 T C 0.031951 -8.2714e-06
9:113316712 G C 0.309271 -1.4842e-04
9:113319332 T C 1.090070 2.5241e-05
9:113319487 A C 0.262555 -4.5278e-06
9:113320407 A C 0.211928 5.0678e-05
9:113324896 G A 0.182629 -2.4688e-04
9:113324934 T C 0.182999 -2.3430e-04
9:113330176 T C 0.038102 -1.2897e-04
9:113331428 A G 0.344504 8.7986e-05
9:113333995 T C 0.066648 3.9904e-05
9:113334524 C T 0.093831 2.8419e-04
9:113334607 A G 0.135533 1.1626e-05
9:113336845 T C 0.374053 6.5196e-05
9:113341054 A G 0.215313 7.8351e-05
9:113353149 G T 0.172291 3.1348e-05
9:113373504 G A 0.045593 -3.6375e-05
9:113382619 T C 0.657865 -3.6792e-04
9:113392307 T G 0.375547 4.6848e-05
9:113393731 A G 0.036713 -6.9081e-05
9:113396384 A C 0.032922 -3.8303e-05
9:113400392 T C 0.035278 4.0625e-05
9:113410208 A G 0.412720 -1.0614e-05
9:113410260 A G 0.043344 1.1021e-06
9:113413017 A G 0.059771 -4.8632e-05
9:113415891 C T 0.599698 7.9185e-05
9:113418841 A G 0.037647 2.4571e-05
9:113419631 T C 1.278271 1.5930e-04
9:113431103 C T 0.040127 6.8531e-05
9:113431921 G A 0.113916 -9.6408e-06
9:113449489 T C 0.062244 -4.0268e-04
9:113457799 G A 0.341505 2.9041e-05
9:113459655 T C 0.369626 1.7681e-05
9:113466154 A G 0.124046 1.4262e-05
9:113468736 C T 0.856492 1.6867e-05
9:113476862 G A 0.026255 3.6017e-05
9:113480169 G A 1.731498 2.3534e-05
9:113485961 C A 1.327084 2.2669e-05
9:113487872 A C 0.027660 7.2025e-05
9:113494982 C T 0.077018 7.6743e-05
9:113504046 T C 0.051153 1.9646e-05
9:113511884 A C 0.032071 -2.0733e-05
9:113512773 G A 0.358276 1.8070e-05
9:113517720 T C 1.557750 1.1975e-04
9:113518646 C T 0.206553 3.5662e-05
9:113521503 A C 0.046057 4.3211e-05
9:113526019 C A 0.020912 3.2389e-05
9:113526996 T C 0.064522 1.5217e-04
9:113527565 G A 1.594771 9.5224e-05
9:113528456 C T 0.345942 -2.1266e-05
9:113536391 T C 1.844454 3.3017e-05
9:113538122 A G 0.272659 1.3081e-05
9:113540059 T C 0.915802 7.3084e-05
9:113543071 A G 0.087707 3.9584e-05
9:113550172 G A 0.024372 -5.9465e-06
9:113551727 G C 0.060747 3.1790e-05
9:113560119 G A 1.327019 7.0774e-05
9:113560468 C T 1.621928 7.0424e-05
9:113560732 G T 0.258427 -1.1272e-05
9:113562649 G A 0.024622 -1.3790e-05
9:113563143 T G 0.035658 -9.4696e-06
9:113570325 T C 0.035947 -1.4548e-05
9:113579789 G A 0.263458 3.3193e-05
9:113584977 A G 0.054013 8.3089e-05
9:113587844 A G 0.254766 3.6605e-06
9:113590448 A G 1.157588 6.2755e-04
9:113594083 G A 0.162090 1.0324e-04
9:113594705 G A 0.084454 -6.7184e-05
9:113598636 C T 0.600133 -3.7802e-05
9:113600604 A G 0.317574 3.6021e-05
9:113606668 T C 0.508811 2.3634e-05
9:113607082 G A 0.461802 1.2690e-05
9:113609826 G A 0.175021 3.6928e-05
9:113612783 C A 0.076038 -1.1558e-05
9:113615401 C A 0.793421 -1.2001e-05
9:113617110 C T 0.591223 4.5973e-05
9:113617775 G T 0.045583 -2.8952e-05
9:113635929 G A 0.378718 -8.0004e-06
9:113642646 C T 0.761080 -1.8955e-05
9:113645842 C A 0.476447 -9.2037e-06
9:113646117 C T 0.134864 2.2760e-05
9:113646183 C T 0.240371 -3.3938e-05
9:113646311 G C 0.611711 7.0483e-05
9:113646325 A C 0.057028 1.6170e-04
9:113646781 T C 1.842286 -2.2911e-05
9:113651999 G T 0.070063 2.9665e-06
9:113659382 C T 0.026596 -1.2127e-04
9:113665419 A G 0.427212 7.2314e-05
9:113676086 C T 0.688291 5.9147e-05
9:113678096 T C 0.245165 3.3490e-04
9:113681061 C A 1.975202 -5.8314e-05
9:113697686 G T 0.197968 2.2009e-06
9:113699603 G T 0.588520 4.1562e-05
9:113704224 G A 0.025440 -9.0198e-05
9:113707469 A G 0.055850 1.1441e-04
9:113722721 C T 0.876347 -3.4519e-06
9:113734610 C T 0.258157 8.3914e-06
9:113735348 C A 0.023976 7.1093e-05
9:113747630 C A 0.250809 1.5115e-04
9:113749736 C T 1.369535 8.3995e-07
9:113753524 C T 0.862296 -2.2939e-05
9:113759294 A G 0.023892 3.0991e-05
9:113765615 A G 0.032630 -1.2414e-04
9:113773147 T C 0.084305 -1.2581e-05
9:113776417 T C 0.061449 -2.2833e-04
9:113778456 T C 0.220533 -3.1634e-05
9:113778572 G A 0.095130 -2.7836e-05
9:113782703 T C 0.250429 9.8765e-05
9:113782934 G C 1.093715 1.3626e-05
9:113791392 C T 0.057067 1.2013e-04
9:113792997 G A 1.683929 -2.3836e-05
9:113796742 T C 0.635930 1.7179e-05
9:113797266 G C 0.038212 -7.7549e-05
9:113807082 T C 0.494747 -6.6936e-05
9:113811445 T C 0.226067 3.4018e-06
9:113812539 A G 0.045801 -4.1587e-05
9:113813394 T C 0.031334 6.5902e-05
9:113821522 T A 0.088791 6.2619e-05
9:113822118 T C 0.042915 5.4941e-05
9:113822481 A G 0.060134 5.3409e-05
9:113823369 C A 0.215479 5.9903e-05
9:113827753 C A 0.445113 3.7811e-05
9:113831986 A C 0.509872 -1.1840e-04
9:113832044 A G 1.198020 -5.4372e-05
9:113834397 C T 1.717438 -3.4348e-05
9:113836214 G A 0.407537 2.5444e-05
9:113840656 G A 0.047291 -1.9504e-05
9:113844435 T C 0.390188 3.9456e-06
9:113846061 T C 0.270313 -2.2216e-05
9:113846467 C A 0.603911 4.5038e-05
9:113849445 G A 1.190178 3.7841e-05
9:113850365 A G 1.160957 5.3445e-05
9:113857337 C T 0.398851 -1.0440e-04
9:113863138 G A 0.249718 3.7948e-05
9:113864075 T C 0.753962 -2.8136e-05
9:113864749 T C 1.392626 -3.4710e-06
9:113893373 G A 0.362891 -1.3735e-05
9:113904589 A C 0.080417 -1.0723e-05
9:113908189 G A 0.036602 4.3444e-05
9:113908312 T C 0.029819 2.0622e-05
9:113911287 T C 0.055334 1.5096e-06
9:113920108 G A 1.456911 3.4919e-05
9:113927801 G A 0.456427 1.6566e-04
9:113932556 A G 0.216174 -4.0195e-05
9:113948292 C A 0.042500 7.5302e-05
9:113969559 A C 0.021708 1.1071e-04
9:113971839 A G 0.030900 -8.8569e-05
9:113972381 A G 0.137630 -7.6272e-05
9:113972498 A T 1.540444 -1.9925e-05
9:113978773 G A 0.297717 4.0049e-05
9:113979513 G C 0.048722 7.3860e-06
9:113980182 C T 0.573924 4.7163e-05
9:113987203 T C 0.106574 3.4813e-05
9:113993559 T C 0.032428 -4.8843e-06
9:113996168 C G 0.579315 2.7576e-05
9:113997044 T C 0.037375 5.9647e-05
9:114004821 G A 0.730044 -4.9946e-05
9:114009186 T C 0.028413 5.3303e-06
9:114012526 G A 0.220981 -9.1244e-06
9:114013748 A G 0.031834 5.5491e-05
9:114020282 C T 0.030095 2.7033e-05
9:114029290 T C 0.101034 2.2751e-05
9:114034830 T C 0.262082 1.0738e-06
9:114038806 A G 0.053707 -5.4696e-06
9:114043821 A G 1.549655 1.4149e-05
9:114047003 C T 0.235246 6.3471e-05
9:114047257 G T 0.096201 -4.2949e-05
9:114066847 C A 0.221610 -2.4762e-05
9:114079196 G T 1.267716 3.9230e-05
9:114089882 T C 0.134514 -2.8412e-05
9:114105628 A G 0.045856 8.1222e-06
9:114110713 T C 0.020374 9.8752e-05
9:114122763 A G 0.088447 2.7806e-05
9:114128759 T C 0.133222 -1.2612e-05
9:114147006 T C 0.026232 4.1204e-05
9:114152636 T C 1.968422 3.9774e-05
9:114156104 A T 0.043993 -1.6924e-05
9:114162283 A C 0.065843 -2.3392e-05
9:114174415 C T 0.973804 8.4568e-05
9:114184259 C G 0.090232 1.6066e-05
9:114185613 A G 0.032445 -3.0232e-05
9:114186381 G A 0.055954 -2.9201e-04
9:114191098 G A 0.454509 2.9825e-05
9:114196288 C G 0.123287 -1.7976e-06
9:114206079 T C 0.035551 -3.3636e-06
9:114216674 G A 0.349941 7.7732e-06
9:114247834 G A 0.058910 -2.0694e-05
9:114264557 C T 0.079969 1.2327e-05
9:114270410 C T 0.133767 -3.5598e-05
9:114283045 C T 0.987014 6.9534e-05
9:114283836 G A 0.166176 2.1424e-05
9:114290716 A G 0.185196 7.6635e-05
9:114293634 G A 1.301758 2.2236e-04
9:114305957 T C 0.849309 1.7196e-04
9:114307394 A G 0.132969 -3.5304e-05
9:114311177 G A 0.058002 -1.4181e-05
9:114316981 A G 0.029105 9.0933e-05
9:114328935 C T 0.101427 5.2013e-05
9:114329391 T C 0.092929 7.1627e-05
9:114341444 C A 0.069826 1.3724e-05
9:114342146 A G 0.221224 3.9061e-05
9:114347591 A C 0.341972 4.1567e-05
9:114348513 A G 0.738269 4.7249e-05
9:114349401 C T 0.037339 5.0021e-05
9:114359624 A C 1.221925 3.5694e-04
9:114363287 A G 0.144972 5.3166e-05
9:114366094 C G 0.601467 6.7407e-05
9:114374729 A G 0.384125 1.1600e-04
9:114376155 T C 0.487824 7.5295e-05
9:114378639 G A 0.075717 1.0704e-04
9:114384256 A G 0.148539 7.2636e-06
9:114387135 G A 0.819192 2.3486e-05
9:114394146 T G 0.256041 -1.5713e-05
9:114400998 A G 0.274805 -2.0691e-05
9:114406649 G A 0.515828 -5.5595e-05
9:114407960 A G 0.403311 -1.9287e-05
9:114411891 T C 0.061371 1.3901e-05
9:114417231 G A 0.044272 7.2678e-05
9:114422002 T C 0.115773 -8.0271e-05
9:114424922 G T 1.620815 -2.4480e-06
9:114427893 T C 0.222178 -1.8267e-05
9:114433650 G A 1.193755 9.9082e-07
9:114433978 T G 0.631088 8.1370e-05
9:114438945 C T 1.179295 3.1198e-05
9:114438971 A G 0.049102 -3.9219e-05
9:114439026 G T 0.801159 1.9474e-05
9:114453006 A G 0.186900 3.1722e-05
9:114453925 T G 0.024028 -1.8592e-05
9:114454544 C T 0.887061 6.5786e-05
9:114463003 C T 0.076976 -1.6867e-05
9:114464487 C T 1.582681 3.6504e-05
9:114470138 T C 0.024405 -1.1129e-05
9:114472734 T C 0.024165 -1.3422e-05
9:114473119 A G 0.121394 2.8441e-05
9:114473592 T C 0.042016 2.4152e-06
9:114480562 G A 0.025200 -8.2211e-06
9:114484592 A G 1.914870 3.6694e-05
9:114486008 T C 0.029601 -9.3342e-05
9:114489299 C A 0.464662 1.4777e-05
9:114490308 C T 1.559555 2.4464e-05
9:114493354 G T 0.622243 1.8821e-05
9:114508496 A G 0.033886 6.1705e-06
9:114508557 A G 0.043243 -6.5012e-06
9:114510473 C G 0.024210 -1.0785e-05
9:114521086 T C 0.137815 4.0474e-05
9:114539861 T C 0.098382 -1.3688e-04
9:114563801 C T 1.540557 2.0155e-05
9:114569691 C G 0.075600 4.0770e-05
9:114570367 G A 0.443957 6.1998e-06
9:114571234 T C 0.032263 7.2305e-06
9:114578010 C T 0.021873 1.3931e-06
9:114581974 G A 0.270916 8.8913e-05
9:114591623 C T 0.430056 2.2562e-05
9:114591865 G A 0.205109 1.3680e-04
9:114592595 G T 0.047628 3.6173e-06
9:114597471 T C 0.083568 -3.4681e-05
9:114600448 C T 0.291368 -1.5620e-05
9:114618075 C A 0.101663 3.5893e-05
9:114626595 C T 0.347597 2.5998e-05
9:114628073 A G 0.367185 4.5711e-05
9:114631524 C G 0.143193 1.4140e-05
9:114637189 C T 0.061874 -2.2412e-05
9:114639957 A C 1.184229 4.6000e-05
9:114650240 T G 0.058472 2.2270e-05
9:114655098 A G 0.620273 -3.7051e-06
9:114659950 A G 0.126351 8.0359e-05
9:114660452 G T 0.687460 -1.2096e-05
9:114672791 A G 0.049391 1.9874e-05
9:114672865 T C 0.171288 1.5171e-05
9:114679413 G A 0.062731 5.3048e-06
9:114688103 G A 1.298843 9.7306e-05
9:114688993 T C 0.032542 -1.1049e-04
9:114690711 G A 0.042289 8.4081e-05
9:114693450 A C 0.027855 -9.1314e-05
9:114694486 G A 0.527162 1.1262e-04
9:114694991 A G 0.095201 5.6630e-05
9:114697526 C T 0.041536 -2.2231e-05
9:114698951 T C 0.058131 -3.2969e-05
9:114699273 C T 0.029942 4.5515e-05
9:114699872 C T 0.200159 -4.5860e-05
9:114700288 A G 0.074613 -5.4819e-06
9:114700329 T G 0.077875 -2.2233e-05
9:114701138 A G 0.475175 5.0054e-05
9:114701630 C T 0.379701 2.1598e-05
9:114706412 A G 0.325951 -2.4872e-05
9:114706973 T C 0.703189 2.7942e-05
9:114711409 T C 0.949619 -1.2866e-05
9:114712402 C T 1.580720 2.2835e-05
9:114712898 C T 0.761853 -3.8849e-05
9:114720487 G T 0.271854 -3.3110e-06
9:114721272 A G 1.519301 3.3253e-05
9:114721575 T G 1.873377 -2.9329e-05
9:114723513 C T 0.052549 -5.4198e-05
9:114729357 A G 1.296545 -4.2439e-06
9:114732385 A G 0.224142 5.3367e-05
9:114734789 A G 0.063552 -2.4995e-05
9:114738312 G A 0.033353 -4.6724e-05
9:114739318 C T 0.055532 1.3165e-04
9:114742153 A G 0.044132 -3.6149e-05
9:114745871 C T 1.600698 -1.7879e-05
9:114746382 T C 0.710235 8.8508e-06
9:114761427 C T 0.705997 2.0550e-05
9:114763498 T G 0.036544 -2.3283e-05
9:114764995 T C 0.176608 -2.6779e-06
9:114768946 A G 0.075129 -4.5313e-05
9:114770843 G T 0.063990 -3.4685e-06
9:114773209 C T 0.151807 -1.1846e-04
9:114774591 A G 0.133206 2.4730e-05
9:114778046 T C 0.562258 1.5582e-05
9:114780290 C T 0.234704 5.2250e-06
9:114781459 C A 0.021581 5.2997e-05
9:114787314 C T 0.034694 4.3650e-06
9:114791018 A G 0.031627 8.4340e-05
9:114798619 C T 0.074789 9.3309e-05
9:114800840 C T 1.107606 -6.3346e-05
9:114801866 C T 0.216092 6.0886e-06
9:114812566 C T 0.355708 -6.8160e-06
9:114812743 A G 0.394985 -3.0092e-05
9:114813211 T C 0.193463 -1.2787e-05
9:114814896 A G 0.106873 -3.5513e-06
9:114815282 C T 0.319174 -1.0776e-04
9:114821568 A G 0.188831 -1.7502e-05
9:114828265 C A 1.249868 -5.7589e-05
9:114830718 G A 0.029614 2.4140e-05
9:114831393 G C 0.083406 5.6674e-05
9:114831484 T C 0.053967 -2.2580e-05
9:114831697 G T 1.908262 3.6998e-05
9:114831896 A G 0.053019 -3.3819e-05
9:114832919 A C 0.193362 -3.1788e-06
9:114835829 A C 0.614401 -2.8635e-05
9:114839134 A G 0.217972 3.6370e-05
9:114841863 C T 0.412282 3.8144e-05
9:114843415 T G 1.040929 -2.8162e-06
9:114844254 G A 0.216966 6.0432e-05
9:114850190 T C 0.638303 2.0651e-05
9:114855383 C A 0.116334 -5.7279e-05
9:114855564 G A 0.072783 -1.7945e-05
9:114857304 C T 0.047700 1.6369e-05
9:114868733 G A 0.504721 -1.9265e-05
9:114868944 C T 0.089148 -1.7358e-05
9:114876846 A G 0.314666 6.4132e-05
9:114880434 T C 0.111729 -2.5375e-05
9:114881831 T C 0.288953 7.8610e-06
9:114886909 C T 0.053867 2.3750e-05
9:114888145 T G 1.129934 4.7570e-05
9:114895260 G A 0.375754 -1.6206e-05
9:114900718 A G 0.441555 4.6924e-05
9:114910679 A G 0.081819 -2.4559e-05
9:114912617 C A 0.817423 2.7386e-05
9:114916960 C T 0.332787 -1.4092e-05
9:114927397 A G 0.449186 -1.3593e-05
9:114927535 C T 0.887460 1.5137e-05
9:114933834 A G 0.623337 5.8987e-06
9:114934906 A G 0.073227 3.3129e-05
9:114938861 C T 0.322527 8.2176e-05
9:114940255 C T 0.603002 2.9689e-05
9:114943096 A G 1.546542 1.2151e-05
9:114947129 T C 0.051984 9.0622e-05
9:114951139 A G 0.122300 -6.6749e-06
9:114953715 G A 1.555215 2.0648e-05
9:114956054 A G 0.279128 2.1109e-06
9:114959341 A G 0.105704 -2.0645e-05
9:114963005 A C 0.023269 -8.1085e-06
9:114970254 C T 0.046327 1.7753e-05
9:114973279 G A 1.554118 2.6180e-05
9:114975791 T C 1.531167 3.3404e-05
9:114982937 T C 0.113192 -8.9116e-05
9:114998524 C T 0.143553 1.8398e-05
9:115001163 T C 1.966299 7.5354e-05
9:115008650 G A 0.028679 1.3565e-05
9:115018065 T G 0.972859 1.0335e-06
9:115035134 A G 0.260699 1.0383e-05
9:115051160 A G 0.103367 2.3474e-05
9:115058097 T C 0.581623 1.9569e-05
9:115059442 A G 0.317337 2.5833e-05
9:115060404 A C 0.046135 1.6982e-05
9:115074370 T C 0.088116 -1.3696e-05
9:115078760 A G 0.201681 8.5191e-05
9:115095044 A G 0.046950 1.7853e-05
9:115116311 G C 1.829510 5.5322e-05
9:115123005 A G 0.355644 6.6094e-06
9:115140276 A G 0.552804 1.0879e-05
9:115141596 G T 0.083377 -1.8779e-05
9:115142078 A G 0.340619 9.5093e-05
9:115144889 C T 1.287314 1.8110e-05
9:115158922 G T 0.022909 -3.4044e-05
9:115160305 C G 0.780944 3.0882e-05
9:115165515 A G 0.041886 3.3131e-05
9:115171062 C T 1.853798 2.6380e-05
9:115179836 C T 1.800273 1.2722e-04
9:115184208 G C 0.039348 1.3830e-06
9:115185301 C T 0.305941 2.9411e-05
9:115187441 A G 1.016787 -2.7342e-06
9:115206575 G A 0.453646 3.4574e-05
9:115210541 G A 0.106496 -4.2150e-06
9:115219017 A G 1.868771 7.8515e-05
9:115238800 A G 0.023126 -3.9456e-05
9:115241670 A G 0.045269 -4.6882e-05
9:115245875 C T 1.572687 1.2689e-05
9:115248347 A G 0.274724 6.9156e-05
9:115254923 G A 0.201831 -1.2871e-05
9:115270889 G T 1.122229 -6.9437e-06
9:115272606 C T 0.166127 -1.1017e-05
9:115274130 A G 0.021123 -1.1853e-04
9:115285860 C T 0.500641 3.8306e-05
9:115289401 G T 1.866901 6.7319e-05
9:115312887 T C 0.042266 3.6746e-05
9:115315879 A G 0.035827 5.1579e-06
9:115320007 T C 0.049679 2.3619e-05
9:115321601 A G 0.248018 2.4091e-06
9:115335452 T C 0.079810 5.3741e-06
9:115342289 A G 0.049689 2.1286e-05
9:115343780 A G 0.500742 3.4276e-05
9:115356959 G T 0.032451 3.7299e-05
9:115367155 A G 0.656875 2.7311e-05
9:115371397 A G 1.696201 4.2834e-05
9:115391322 G A 0.025346 -2.5876e-05
9:115395507 G C 0.107314 -3.2360e-05
9:115395837 G A 0.050160 -2.8444e-05
9:115399064 T C 0.361538 3.3461e-05
9:115399594 T C 0.177942 9.4549e-06
9:115403585 C T 1.651419 3.9951e-06
9:115404641 G T 0.184826 -1.7931e-05
9:115405291 A G 0.052445 -1.5673e-04
9:115409197 A G 0.056710 -7.1088e-06
9:115409780 G A 0.091696 -1.4424e-04
9:115415500 A G 0.036729 8.3807e-05
9:115416257 G A 1.090417 4.6865e-05
9:115423888 A C 0.044194 5.9466e-05
9:115426603 C T 0.386313 9.9107e-06
9:115428882 C A 0.030241 -9.9469e-05
9:115440165 A G 0.586248 1.7705e-05
9:115440819 T C 0.878473 -1.4368e-05
9:115442419 C A 0.085590 -1.9334e-05
9:115442494 T C 1.097622 -1.5640e-05
9:115443026 A G 0.049030 2.6649e-05
9:115446010 G A 0.837732 1.3709e-05
9:115459409 A G 0.027089 -6.7095e-05
9:115473960 A G 0.048417 4.3418e-05
9:115475095 C T 0.052552 7.1558e-06
9:115493841 A C 0.096538 -5.2731e-05
9:115504217 G A 0.226161 -1.6163e-05
9:115504764 G A 0.823337 7.5719e-06
9:115507165 A G 0.183947 -3.2378e-05
9:115509156 C T 0.644967 3.5999e-05
9:115519675 T C 1.169996 -1.8379e-05
9:115522494 G A 0.037161 -2.1759e-05
9:115527016 C T 0.048186 -7.2696e-05
9:115540216 G A 0.139214 7.2011e-05
9:115545803 C G 0.590045 1.6224e-06
9:115549463 T C 1.814940 3.3786e-05
9:115557614 A G 0.049274 3.7086e-05
9:115573030 A G 1.603570 1.6968e-05
9:115582153 T C 0.369698 6.7730e-05
9:115587963 A G 0.033039 2.3342e-05
9:115593729 C A 0.578286 -1.1212e-05
9:115598610 G A 0.211857 2.1071e-06
9:115599248 A G 0.078200 -1.5505e-05
9:115610148 C T 1.658524 4.5105e-05
9:115610429 A G 1.628819 2.4978e-05
9:115613878 T C 0.570986 -1.9570e-05
9:115618322 C T 0.056840 1.1107e-04
9:115619518 A G 0.040315 2.8163e-05
9:115631418 T C 1.816699 2.1269e-05
9:115636588 C T 1.225865 1.4529e-05
9:115637775 G A 0.056353 -3.6985e-05
9:115641039 C T 0.039179 2.1712e-05
9:115641569 C A 0.198299 9.8952e-06
9:115652836 A G 0.639056 2.8577e-05
9:115661029 G A 1.211178 -5.7776e-07
9:115664097 G A 0.201055 1.0599e-05
9:115666577 G C 0.086158 5.7056e-05
9:115667112 T C 0.048079 -7.9415e-05
9:115669284 A C 1.865178 -1.0647e-05
9:115672636 A C 0.027115 -8.8271e-05
9:115673030 C T 1.092329 -2.8032e-05
9:115674130 G A 0.084510 -2.0130e-05
9:115676215 A G 0.091027 1.5483e-05
9:115676790 G A 0.040711 5.9234e-05
9:115677098 C G 0.250926 6.3491e-05
9:115678692 T C 0.601636 2.8570e-05
9:115679298 G A 1.195920 1.8454e-05
9:115680461 A C 0.032779 -3.6414e-05
9:115680981 T C 0.033438 5.2322e-05
9:115683429 C T 0.698577 1.9687e-05
9:115683920 T C 0.460179 1.9913e-07
9:115684555 G A 0.061562 -6.3406e-06
9:115685750 A C 0.035898 -5.6124e-06
9:115686998 T C 0.065223 -9.8694e-05
9:115687735 C T 0.266337 7.9150e-05
9:115698340 C G 0.042925 -8.5024e-06
9:115698356 C T 0.095445 5.6977e-05
9:115702253 A G 1.953070 5.3178e-05
9:115702989 G A 0.062766 7.8043e-05
9:115704901 G T 1.934679 -8.3914e-06
9:115705305 T C 0.211951 2.9663e-06
9:115708210 T G 1.364501 -2.2775e-05
9:115708581 C G 0.091887 8.4157e-05
9:115709644 T C 0.359685 -2.2631e-05
9:115716092 C T 0.112297 4.9571e-05
9:115717575 T G 1.847476 -8.2255e-06
9:115719013 G T 1.421750 -3.5445e-05
9:115724113 C T 0.134874 5.1639e-05
9:115728930 T C 0.043162 5.8031e-06
9:115732057 G A 0.273649 -3.4935e-05
9:115733396 A G 0.283653 1.7336e-05
9:115733682 A G 0.940466 -1.7820e-05
9:115735382 C T 0.107490 2.4093e-05
9:115735828 A C 0.481462 -5.7974e-05
9:115737459 A C 0.557971 -7.7922e-06
9:115739165 C T 0.145189 -3.6267e-05
9:115744445 T C 0.207933 2.7448e-05
9:115745589 T C 0.429270 -3.6098e-05
9:115747282 A G 0.043013 -4.1434e-05
9:115756997 A C 0.050342 -2.3819e-05
9:115773567 C T 0.074746 1.9148e-05
9:115774143 C T 1.043363 -2.2322e-06
9:115774980 C G 0.325734 1.2403e-04
9:115785388 T C 1.251731 1.5629e-05
9:115785680 C G 0.068985 5.1308e-06
9:115787648 G A 0.125439 1.5022e-04
9:115787955 A G 0.040361 3.2719e-05
9:115788233 G A 0.064477 -5.6173e-06
9:115794614 A G 1.396826 1.3506e-04
9:115794712 A G 0.100128 8.7617e-05
9:115795364 T C 0.054538 -4.2397e-05
9:115796220 T C 0.104942 -3.1369e-05
9:115796553 T G 0.110927 5.2695e-05
9:115801251 G A 0.181058 -7.7387e-05
9:115802287 A C 1.039196 -1.5732e-04
9:115808840 C T 0.032376 -4.1926e-05
9:115815293 G A 0.095484 -7.7763e-05
9:115818949 T A 1.197624 -7.1049e-06
9:115819250 T C 0.708343 -4.2509e-05
9:115819870 A G 0.127928 4.9019e-05
9:115854670 G C 0.089245 -9.7534e-06
9:115857242 C T 0.031565 -1.3030e-04
9:115859223 G A 0.722563 -3.7993e-05
9:115859898 G C 0.055269 3.4286e-05
9:115859913 G C 1.874600 -1.3819e-04
9:115864465 G A 0.281348 -5.0196e-05
9:115865062 C A 0.028913 -7.9103e-05
9:115866273 T C 0.236907 1.9072e-04
9:115874261 T C 0.820409 -3.6807e-05
9:115874688 T C 0.229351 3.5948e-05
9:115875171 G A 0.801626 -1.4853e-05
9:115889973 C G 0.252315 -3.8172e-05
9:115891525 G A 0.030478 6.1001e-06
9:115892168 T G 0.078580 -9.4501e-05
9:115893229 G A 0.169724 -4.6715e-05
9:115893487 A G 0.068742 1.8353e-04
9:115897653 T C 0.121748 7.6678e-06
9:115899672 G A 0.248901 3.5932e-05
9:115904129 T C 1.240647 4.3489e-05
9:115905512 G A 0.040059 -4.0699e-06
9:115905850 G A 0.063078 7.2833e-06
9:115908452 T C 0.112173 -7.6175e-05
9:115915859 G C 0.973635 1.4217e-05
9:115915870 A G 0.123186 -6.6036e-05
9:115917152 G A 0.063636 9.2934e-06
9:115918220 A C 0.963209 3.0290e-06
9:115918306 A G 1.021026 -1.6506e-06
9:115918663 G T 1.299161 -2.7920e-05
9:115918680 G C 0.121424 -8.8763e-05
9:115919885 C G 0.590448 -1.9668e-05
9:115921047 C A 1.637057 3.6082e-05
9:115924388 T C 0.492082 6.2561e-05
9:115926317 T G 0.235194 2.8705e-05
9:115931703 A G 0.643678 -1.8747e-05
9:115932012 T G 0.129606 -6.0047e-05
9:115933885 C A 0.130336 -5.9963e-05
9:115936903 G A 0.756299 4.1609e-06
9:115941046 C T 0.380704 1.7857e-05
9:115942559 T G 0.063055 -7.6993e-06
9:115944091 G A 1.265081 -1.2910e-05
9:115950114 T C 0.084873 -8.6489e-05
9:115950706 C A 1.130833 -1.4468e-05
9:115952414 T C 0.148013 1.7166e-05
9:115952644 C T 0.078499 -4.3332e-06
9:115958516 A G 0.108320 -2.1245e-05
9:115968797 T C 0.369811 4.5794e-05
9:115983216 C T 0.303971 2.0561e-05
9:115984428 C A 0.205943 -3.7045e-05
9:115985037 T C 0.079177 4.0544e-05
9:115986409 G T 0.232201 1.2693e-05
9:115991417 T C 0.138587 7.5490e-06
9:116000241 T C 0.094143 -4.5066e-05
9:116002221 G C 0.056612 2.1199e-05
9:116002565 T C 0.549830 6.2042e-05
9:116007872 A C 0.032062 2.8319e-05
9:116014069 T C 0.112060 -2.1198e-05
9:116018777 A G 0.877129 -4.8942e-06
9:116022250 A G 0.023837 5.2086e-05
9:116028559 A C 0.572353 3.3265e-06
9:116035890 G T 0.707691 5.0687e-07
9:116042177 T A 0.107759 -4.1514e-05
9:116050088 C T 0.059521 -7.2182e-05
9:116053445 T C 0.078687 -1.3124e-05
9:116059054 G A 0.576855 -1.9992e-06
9:116059567 C G 0.445499 2.0331e-05
9:116060124 C T 0.685120 -1.5373e-05
9:116060212 A G 0.030328 -1.6545e-05
9:116060221 T C 0.662744 -1.9112e-05
9:116073034 A G 0.040098 9.2985e-06
9:116077629 C T 1.061111 -1.0058e-05
9:116079812 A C 0.062172 2.9015e-04
9:116082647 G C 0.442821 1.1098e-05
9:116085278 A C 0.036236 5.5347e-05
9:116085423 A G 0.128704 3.0867e-05
9:116087937 T C 0.273150 2.0034e-05
9:116097226 T C 0.250955 -3.1818e-07
9:116098701 C T 0.125935 -2.2882e-05
9:116101297 T C 0.032889 -1.0337e-05
9:116104022 G A 0.220202 -7.3170e-05
9:116110034 A G 0.246453 -6.0857e-05
9:116110418 T C 0.155040 2.3845e-05
9:116113396 T C 0.371876 -6.0805e-05
9:116118313 C T 0.432944 -7.0530e-06
9:116119299 C T 0.028631 -3.7859e-06
9:116119329 G A 0.126244 -2.0939e-05
9:116123917 G A 0.575235 6.0011e-05
9:116127576 G T 0.034590 1.2370e-05
9:116131580 T C 0.181967 1.0188e-05
9:116131679 G A 0.262241 3.6251e-05
9:116132092 C G 0.102751 -2.1613e-05
9:116132334 T C 0.418027 1.4305e-05
9:116133353 G C 0.144796 7.0884e-05
9:116135261 C A 0.063341 5.4449e-06
9:116136155 A G 0.062546 3.9722e-06
9:116136198 T C 1.290524 -1.4019e-04
9:116137673 C A 0.474084 3.6887e-05
9:116138013 T C 0.351807 7.1566e-05
9:116139063 C G 0.533141 4.9510e-05
9:116139563 A C 0.118885 -1.6547e-05
9:116141055 G A 0.530129 -4.7446e-05
9:116141153 G A 0.264555 4.1434e-05
9:116143126 G A 0.101430 5.2927e-05
9:116144973 A G 1.588630 6.2353e-06
9:116148241 A G 1.369331 -8.1917e-06
9:116149967 T C 0.255723 7.4633e-05
9:116150109 A G 0.893637 4.2537e-05
9:116150906 G A 0.060520 3.9001e-05
9:116151191 G A 0.626089 3.8583e-05
9:116151501 C T 0.101728 2.1143e-05
9:116152891 G A 0.165673 1.3116e-04
9:116152990 G C 0.153544 4.4803e-05
9:116153352 C T 1.067297 -5.2465e-05
9:116155082 C A 0.039115 2.9353e-05
9:116155428 A G 0.171424 1.6031e-06
9:116159099 T C 0.352596 -8.1420e-06
9:116165183 C G 0.093517 -4.6555e-05
9:116170227 G A 0.056087 3.2274e-05
9:116170559 A G 0.739463 -1.1674e-05
9:116181419 G A 0.044632 2.9883e-05
9:116182004 G A 0.033262 4.7267e-05
9:116186544 G A 0.191882 3.5444e-05
9:116191205 C A 0.116159 -1.4027e-04
9:116191244 A G 0.179915 1.0694e-04
9:116207828 G T 0.041688 -1.2861e-04
9:116214157 A G 0.037498 -1.4709e-05
9:116224374 T G 0.055035 -7.0845e-06
9:116247077 A G 0.053305 4.5480e-05
9:116249964 A C 0.076853 1.0389e-05
9:116265583 G C 0.412555 8.8746e-05
9:116280976 A G 0.067236 -2.4679e-05
9:116285887 A G 0.020825 -6.6107e-06
9:116288537 C T 0.378886 -1.9059e-05
9:116308070 G A 0.080313 -7.1279e-05
9:116309714 A G 0.109963 4.2262e-04
9:116322078 T C 0.175994 1.2957e-04
9:116333286 A C 0.050235 7.8861e-05
9:116333600 T C 0.030799 3.4231e-05
9:116343044 A G 0.190438 4.1615e-05
9:116344331 T C 0.060137 3.6482e-05
9:116345968 T C 0.025710 6.8278e-05
9:116346118 A G 0.198007 8.3363e-05
9:116348264 A G 0.046047 -3.9106e-05
9:116356430 T G 0.074058 -9.7010e-06
9:116356631 A G 0.038943 -2.3383e-05
9:116356776 T C 0.189519 4.4921e-05
9:116359339 C T 1.490576 9.1699e-05
9:116360441 A G 0.194453 -5.9407e-05
9:116365451 G T 0.255827 1.1885e-04
9:116365518 A G 0.020945 -7.0292e-06
9:116369131 T C 0.201324 5.0839e-05
9:116375523 T G 0.049098 3.0741e-05
9:116376289 A G 0.066376 -2.8191e-05
9:116380938 A G 0.219698 1.8715e-04
9:116381325 A G 0.074980 -4.2218e-05
9:116381932 C T 1.538506 3.2657e-05
9:116383462 T C 1.319411 -2.0897e-05
9:116386154 T C 0.077502 -3.2433e-05
9:116387254 T C 1.182759 -3.1475e-05
9:116394800 T G 0.059284 5.3748e-05
9:116398035 T C 1.745306 2.0639e-05
9:116398896 A C 0.294425 -3.1244e-05
9:116399002 G A 1.756241 2.1171e-05
9:116399824 C T 1.754524 1.6317e-05
9:116400152 C A 0.575112 1.8445e-05
9:116403013 C A 0.592911 -2.4423e-05
9:116404703 T C 0.425836 5.9137e-05
9:116405362 C T 0.193810 -1.4627e-05
9:116407044 G A 0.978847 1.8184e-05
9:116407227 T G 0.127539 -5.9178e-05
9:116407351 C T 1.927999 -1.2388e-04
9:116407930 A G 0.070439 -1.1617e-06
9:116409264 G A 0.136675 -4.1190e-05
9:116409438 C T 0.056090 -7.9933e-06
9:116409528 G A 1.202827 -7.7108e-05
9:116410660 T C 0.646934 -5.7436e-05
9:116411211 A C 0.631536 3.0597e-05
9:116413298 C T 0.134842 -3.3602e-05
9:116413751 C T 0.166841 5.7020e-05
9:116415433 C A 0.720021 -2.2650e-04
9:116416004 G A 1.628725 2.5545e-06
9:116417347 A C 0.041520 2.2321e-06
9:116419058 C T 0.058453 -1.5266e-05
9:116419426 T C 0.261987 2.9147e-05
9:116422321 C T 0.671030 1.4303e-05
9:116430745 C T 0.776718 3.8479e-05
9:116433816 A G 0.276100 -6.2222e-05
9:116434859 G A 0.378633 1.3807e-05
9:116435724 G A 0.718304 -1.9174e-05
9:116435937 G A 0.042302 3.8741e-05
9:116436877 T C 0.508548 -1.3149e-05
9:116439749 G A 0.257989 -1.0176e-04
9:116441589 C T 1.871897 -4.2949e-06
9:116442826 A G 0.082160 -4.1100e-05
9:116444269 A C 0.240189 -4.6287e-05
9:116445936 G A 0.079635 -1.9820e-05
9:116446747 C T 0.562460 -3.1589e-06
9:116447723 A G 0.992041 -2.2533e-04
9:116448765 A C 0.412707 2.5746e-05
9:116453811 T C 0.090057 -1.5617e-04
9:116461420 T C 0.147338 -2.6337e-05
9:116470201 C A 0.073335 -2.7489e-05
9:116471385 T C 0.926250 -1.7314e-05
9:116476484 G A 0.837131 6.5498e-06
9:116481040 G A 0.154180 -3.4361e-06
9:116485008 A C 0.484321 -2.0711e-05
9:116488597 A G 0.128743 -1.2754e-05
9:116493871 A C 0.104091 -4.5174e-05
9:116494414 A G 0.062474 -1.2150e-04
9:116500068 T C 0.277586 -2.7662e-06
9:116504471 A G 0.043769 2.7705e-05
9:116508199 T C 0.386868 -1.7110e-05
9:116519755 T C 0.256892 1.6696e-04
9:116524736 A C 1.414385 -1.2518e-05
9:116525381 G A 0.135419 -1.2831e-05
9:116530513 C T 0.038621 -1.4692e-05
9:116543620 G C 0.274561 -4.4135e-05
9:116544892 C T 0.199727 -5.1194e-06
9:116545758 T C 1.754163 -9.8581e-04
9:116546611 T C 0.672530 -3.8751e-06
9:116553946 C T 0.673571 -4.3489e-05
9:116555440 A G 0.071536 1.4803e-05
9:116562311 T C 0.037281 4.9484e-05
9:116570710 A G 0.099745 -2.0100e-05
9:116579948 T C 0.026278 1.2746e-04
9:116598717 A G 0.020779 2.1062e-05
9:116617729 A G 1.718347 -1.8607e-04
9:116623308 T G 0.028043 -2.4553e-05
9:116630428 C T 0.105795 -7.8403e-05
9:116636243 C T 1.528243 -1.4491e-04
9:116647555 A G 0.027599 3.7732e-05
9:116655238 G A 0.506957 4.0471e-05
9:116655400 A G 0.028232 -3.3519e-06
9:116656891 G T 0.519914 -6.7060e-05
9:116658857 C T 0.107126 -2.5516e-04
9:116661523 A G 0.028894 5.7201e-05
9:116662326 A G 0.068975 -7.6526e-05
9:116665455 G A 0.097720 3.1145e-05
9:116672917 G A 0.026476 -5.1525e-05
9:116676253 A G 0.068164 -7.1306e-05
9:116679181 A G 1.108473 -4.6489e-05
9:116679391 G A 0.048164 -6.4010e-06
9:116685592 T C 0.038631 -6.4565e-05
9:116690329 T C 0.083503 -2.6229e-05
9:116706917 A G 0.111290 1.8051e-05
9:116707820 A G 1.080556 -3.7818e-05
9:116710512 G A 0.100427 -9.4616e-06
9:116715920 G A 0.083481 -5.0612e-06
9:116718675 A C 0.433584 -1.6934e-06
9:116720233 A G 0.055142 -1.5584e-04
9:116723025 A G 0.076467 2.3041e-05
9:116723278 T C 0.058683 -9.6303e-06
9:116724402 A G 0.498213 -2.3672e-05
9:116724812 T C 0.266674 1.1284e-05
9:116726519 A G 0.033691 -2.9308e-05
9:116728395 C G 0.456853 -2.9426e-05
9:116728445 G C 0.277846 -7.3191e-07
9:116729757 A G 0.025158 1.4217e-05
9:116736164 G A 0.128989 -1.9917e-05
9:116737162 T C 1.868700 -1.4615e-05
9:116739377 C G 0.664905 -3.7882e-05
9:116739981 G T 0.461604 2.4681e-06
9:116742528 G A 1.869641 -2.0246e-06
9:116742653 A G 0.053665 9.7574e-05
9:116742891 A G 1.203178 3.6246e-05
9:116744991 A G 0.029932 -1.9932e-05
9:116745276 G T 0.574466 1.0264e-05
9:116750200 C A 1.280670 1.7243e-05
9:116752772 G A 0.037232 1.0903e-04
9:116760977 T C 0.062737 3.2374e-05
9:116762534 G A 1.361869 2.9903e-05
9:116764283 T C 0.695789 5.6658e-07
9:116767669 A G 1.887875 4.3515e-05
9:116768206 C T 1.305948 1.7652e-05
9:116770785 A G 0.683448 2.3464e-06
9:116787737 C T 0.157721 1.2954e-05
9:116799926 T C 0.853049 6.4185e-05
9:116800606 C T 1.355793 2.9539e-05
9:116812084 T C 0.157393 2.1207e-05
9:116814661 G A 0.452477 6.3666e-05
9:116815148 G C 0.307434 -1.3425e-05
9:116815777 T C 0.896405 3.7803e-05
9:116816581 A G 0.877375 -2.7808e-05
9:116816780 A G 0.314082 5.9406e-05
9:116816816 A G 1.952593 3.7000e-05
9:116820996 C A 1.887509 5.4797e-05
9:116822510 A G 0.051377 -2.2531e-05
9:116822610 G A 1.347364 -6.8536e-05
9:116822650 C T 0.567500 -1.7673e-05
9:116824308 A G 0.021802 -3.1146e-05
9:116825464 G A 0.486152 -2.1947e-05
9:116832007 C T 0.023421 1.8444e-05
9:116834951 A G 0.476395 -4.9589e-05
9:116837745 T G 0.219845 -4.9485e-05
9:116840338 T C 0.228712 -2.1222e-04
9:116842313 G A 0.040900 -1.1428e-05
9:116843559 C T 1.259511 1.7154e-05
9:116844205 T C 0.074441 1.5122e-04
9:116845223 C T 0.299187 -2.2215e-04
9:116850480 T C 0.051345 4.3645e-05
9:116853108 C T 0.289047 -6.3514e-05
9:116856481 A C 0.364930 3.7898e-04
9:116857656 C T 0.988614 -8.4783e-05
9:116859852 T C 0.365465 3.7820e-04
9:116861654 T C 0.097132 -1.3422e-05
9:116861818 A G 0.362645 2.5195e-05
9:116862083 G C 0.903763 9.2056e-05
9:116866605 A G 0.538480 4.8685e-05
9:116866926 T G 1.191058 3.0220e-05
9:116870327 C T 0.687239 1.0151e-04
9:116871866 A G 1.498178 -1.3359e-05
9:116874355 G A 0.516574 2.6904e-05
9:116875414 T G 0.046492 -1.2999e-04
9:116880300 C G 0.461854 1.9393e-04
9:116881604 A G 0.460653 4.7268e-05
9:116883273 G T 0.202733 -4.0044e-05
9:116883842 G A 0.183038 -1.9253e-05
9:116884185 T C 0.020744 -4.2794e-05
9:116885299 G A 0.220935 2.7875e-05
9:116887405 A C 0.072065 4.4846e-05
9:116892597 A G 0.513468 -5.1450e-06
9:116895387 T C 0.289894 -3.7769e-05
9:116898329 G A 0.083477 -3.0711e-05
9:116898696 C G 0.345364 3.3741e-06
9:116899243 A G 0.060371 -8.1608e-06
9:116903101 G A 0.361596 -1.3651e-05
9:116907448 A G 0.190902 9.7526e-06
9:116907553 C A 0.342781 5.0284e-06
9:116908453 G A 1.719957 -1.8200e-05
9:116913145 T C 1.445178 3.6607e-07
9:116913717 C T 0.341401 7.6712e-05
9:116914715 C T 0.945153 -1.0852e-06
9:116918675 G A 0.896461 5.6984e-05
9:116921801 A G 0.053425 -2.3082e-04
9:116921849 C T 0.399390 -4.8358e-05
9:116924468 T C 0.260981 8.4793e-05
9:116924664 C A 0.722076 -1.4817e-04
9:116930100 A G 0.475808 -1.0140e-04
9:116930194 G A 0.511096 -1.3152e-04
9:116931099 A G 0.835726 -7.8808e-06
9:116931666 T A 0.741908 -1.1369e-04
9:116931737 T C 0.524075 -1.0900e-04
9:116937667 T C 1.355702 1.1922e-04
9:116940594 G A 0.131937 8.8913e-06
9:116942796 G T 0.568958 5.0639e-05
9:116945547 C T 1.715000 6.0556e-05
9:116947510 T C 0.036817 -3.2731e-05
9:116948553 G A 0.536591 8.3548e-08
9:116949722 G C 0.475376 -4.6061e-05
9:116949977 A G 0.038336 -2.1408e-05
9:116952274 G A 0.041877 -1.0187e-04
9:116955480 G T 0.245252 2.8028e-04
9:116956268 A G 1.554433 6.9404e-06
9:116957897 A G 0.079722 5.7282e-05
9:116958144 T C 0.490277 -3.4652e-05
9:116965749 C T 1.459761 -1.1283e-05
9:116967184 A G 0.061731 -2.1549e-05
9:116969001 C T 0.037005 5.2443e-05
9:116970115 A G 0.057709 -3.4275e-05
9:116973273 T C 0.145046 -6.3500e-06
9:116974295 A G 0.359058 -8.6166e-06
9:116974980 T C 0.135867 -7.9406e-06
9:116977249 A G 0.135679 -1.4598e-05
9:116979508 T C 0.102585 1.7860e-05
9:116980052 T C 1.478242 3.1241e-05
9:116985310 C T 0.228553 8.1297e-05
9:116989375 T G 1.652893 3.3798e-06
9:116991071 A G 1.459043 1.2967e-05
9:116991394 A G 0.029247 3.5626e-05
9:116991404 A G 0.097684 4.3107e-05
9:116995483 G T 1.611860 -1.5041e-05
9:116995868 T A 0.031899 1.7466e-05
9:117000801 A G 0.809809 -3.2829e-06
9:117001247 A G 0.215492 -5.5603e-05
9:117001447 A G 0.051990 2.3649e-04
9:117001591 T G 0.102978 3.6523e-06
9:117008025 G A 0.192798 9.1773e-05
9:117010284 A G 0.038332 -7.4276e-06
9:117010629 T C 0.944381 6.2555e-05
9:117011093 G A 0.197738 1.0831e-05
9:117011595 T C 0.751658 1.6295e-05
9:117012440 T C 0.171200 -1.9048e-05
9:117013916 C T 0.064811 -9.6961e-06
9:117018377 C G 0.410617 1.2780e-04
9:117019167 T C 0.133199 -4.1920e-06
9:117019801 T C 0.812409 -2.6764e-04
9:117024500 A G 0.030461 3.5024e-05
9:117024515 A G 1.530895 -2.6318e-05
9:117026296 T C 0.350911 -1.1031e-05
9:117030861 T C 0.222470 1.3360e-05
9:117032448 C T 0.871900 3.4058e-05
9:117035948 G A 0.348139 3.3863e-05
9:117039725 T G 0.493620 3.7122e-05
9:117042977 C T 1.564381 -2.1756e-07
9:117043352 G A 0.533916 -6.3581e-05
9:117043455 G T 0.116977 -4.7168e-06
9:117044081 A G 0.200591 1.2916e-04
9:117047888 T C 0.156289 -3.6436e-05
9:117049144 T C 0.033425 1.3856e-05
9:117049891 G T 1.039072 -4.6769e-05
9:117050998 A G 0.625469 -2.2358e-04
9:117051020 G A 0.261802 3.8053e-05
9:117053273 G T 0.605677 -3.7866e-04
9:117055449 C T 0.588474 -4.6536e-05
9:117059099 A G 0.860144 -1.2074e-04
9:117062322 A G 0.039790 -3.6331e-05
9:117063396 A G 0.154891 -8.4864e-06
9:117063805 T C 0.081491 6.3965e-06
9:117064405 G C 0.751943 9.8271e-06
9:117066118 A G 0.782785 -1.1762e-05
9:117066823 T C 0.875649 -3.0473e-06
9:117067840 A G 0.022779 -1.3921e-06
9:117070908 A G 0.132342 -4.0059e-05
9:117071744 G A 0.056690 -5.4641e-05
9:117074727 G A 0.037287 -1.9863e-05
9:117075811 T C 0.338870 -1.3399e-06
9:117076684 T C 1.179980 -2.2603e-05
9:117078637 C G 1.438368 -8.8084e-06
9:117084228 T C 0.653130 1.9929e-05
9:117087412 A G 0.049871 -4.1283e-05
9:117099956 A G 1.148866 -1.7760e-05
9:117103973 G A 0.925899 -3.3555e-05
9:117121840 C A 1.535575 -1.3984e-04
9:117122615 C A 1.096311 -1.5532e-05
9:117124731 A G 1.075993 -1.2874e-05
9:117124785 A G 0.057278 2.2544e-05
9:117125236 C T 0.267119 -2.0331e-05
9:117139280 C T 0.094383 -3.0690e-05
9:117141946 C T 0.094990 -3.5504e-05
9:117146435 A G 0.051624 1.5731e-05
9:117147842 T C 0.107934 1.4282e-04
9:117151539 G C 1.510567 -1.9617e-05
9:117159227 G A 0.534988 5.4557e-05
9:117162253 T C 1.098544 1.6176e-05
9:117166206 T G 0.454392 -1.9440e-05
9:117166246 G A 0.988507 2.8165e-05
9:117169033 G A 1.097321 2.0390e-05
9:117170241 C G 0.253581 -4.7292e-07
9:117171938 T C 0.216092 -2.8882e-05
9:117172569 T C 0.133365 9.5920e-06
9:117186712 T C 0.451653 -9.0941e-06
9:117189040 A C 0.113601 -1.3484e-05
9:117190749 G A 1.556643 2.6902e-05
9:117191140 A G 0.108872 4.2772e-06
9:117199634 A C 0.134929 -5.2719e-05
9:117203690 C T 0.031685 -3.3970e-05
9:117203961 G A 0.488009 -4.3952e-05
9:117210318 T C 1.492614 -4.9624e-05
9:117225383 T C 0.078752 1.1654e-05
9:117227463 T A 0.036485 -1.0326e-05
9:117238655 T C 1.062056 -4.9901e-05
9:117245709 A G 1.101248 -6.1166e-05
9:117250332 T C 0.083617 1.3250e-04
9:117251352 T C 1.068862 -6.4326e-05
9:117256467 G A 0.151057 -2.8801e-05
9:117259271 G A 0.028183 7.3456e-06
9:117260834 T C 1.101650 -5.5131e-05
9:117262877 A G 0.113452 -1.0544e-05
9:117266853 A T 0.022331 -2.3297e-05
9:117266965 T C 0.741012 1.0356e-04
9:117270304 T C 0.244035 -1.6360e-04
9:117278468 T C 0.088846 2.1114e-05
9:117283836 A G 0.142865 8.2220e-05
9:117288169 A C 1.040520 -5.2215e-05
9:117289895 C A 0.095471 -4.8964e-05
9:117300222 G A 0.102014 9.2726e-07
9:117303900 G A 0.066415 -2.6902e-05
9:117303911 G C 0.335786 2.4039e-05
9:117307933 A G 0.037686 -6.0287e-05
9:117311703 C A 0.052098 4.5603e-06
9:117312703 C T 0.508493 5.1217e-05
9:117312807 G C 0.045002 -6.8840e-05
9:117313300 C T 0.147464 -1.0149e-05
9:117314774 A G 0.374709 2.3751e-05
9:117315880 C A 1.065171 -2.1838e-05
9:117317788 T C 0.084682 -4.1350e-05
9:117318726 G A 0.056905 -7.3268e-06
9:117318755 T C 0.053308 -4.2517e-04
9:117322542 G A 0.703195 -8.1509e-05
9:117326498 T C 0.033837 -2.9922e-05
9:117338372 T C 1.397179 -2.5597e-05
9:117348466 A G 0.166131 -7.8633e-05
9:117349653 A G 0.353508 -3.3988e-05
9:117350602 G A 0.060056 -1.8903e-05
9:117360797 T C 0.396514 1.1479e-06
9:117368774 T C 0.095789 3.9456e-06
9:117370363 T C 0.043522 3.8719e-05
9:117375909 A C 0.930612 -1.4569e-05
9:117379286 C G 1.248751 2.6333e-05
9:117387057 A G 0.022276 7.3988e-05
9:117387365 T C 0.038241 2.2679e-05
9:117390300 A C 1.443094 4.5308e-07
9:117391325 G A 1.739434 8.5411e-05
9:117392369 C T 0.085629 -6.5889e-05
9:117396237 T C 0.369266 1.7045e-06
9:117416352 T C 0.043253 2.8571e-05
9:117420432 A G 0.021049 -4.6111e-05
9:117421666 T C 0.159970 -3.3653e-05
9:117422392 A G 0.024054 5.0307e-05
9:117423075 A C 0.524741 2.4519e-05
9:117425214 C T 0.228644 -2.9033e-05
9:117428960 C T 1.151080 -1.1493e-05
9:117430524 A G 0.786653 -1.8512e-05
9:117430611 T A 1.220361 -1.8933e-05
9:117432913 T G 0.486308 -2.2771e-06
9:117434799 A G 0.060111 3.0244e-04
9:117440420 A G 0.183690 5.9082e-05
9:117443628 G A 0.356082 -3.2635e-05
9:117448507 G A 0.086532 4.8225e-04
9:117449864 T G 0.339019 4.1807e-05
9:117470321 G A 0.950882 -5.2174e-05
9:117473627 C T 1.203132 7.8637e-06
9:117496650 A G 1.517129 -1.1360e-05
9:117497141 A G 0.158519 -3.9776e-05
9:117498472 G A 0.061676 -2.0490e-04
9:117504285 G A 0.332446 -1.5715e-05
9:117506961 G A 0.057875 9.5592e-05
9:117509476 T C 0.040708 -1.7033e-04
9:117511629 C T 0.141174 1.0054e-04
9:117513481 G T 0.093280 1.5488e-05
9:117517185 A G 1.755926 1.4448e-05
9:117521247 T C 0.186222 -3.2088e-05
9:117527500 T A 0.311297 -1.3429e-05
9:117530319 G A 0.232058 5.4987e-05
9:117533232 C T 0.029205 2.3917e-05
9:117533877 T C 0.027479 7.4588e-06
9:117534306 A G 0.349691 -3.7364e-05
9:117537344 A G 0.028371 2.9287e-05
9:117540705 T G 0.055538 4.1786e-05
9:117552885 C T 1.362609 3.9029e-05
9:117553249 C T 1.418076 5.9882e-05
9:117554791 T C 0.054895 -4.4716e-05
9:117557111 T C 0.034314 2.7049e-04
9:117558703 T C 1.320236 1.9159e-04
9:117566440 G A 1.351411 1.0945e-04
9:117568766 G A 1.338029 9.1696e-05
9:117568960 T C 0.063601 3.7412e-05
9:117569657 G A 0.093994 -3.2250e-06
9:117569782 G A 0.062094 -1.3914e-05
9:117574863 A G 0.063763 6.1248e-05
9:117585827 A G 0.084441 -5.4270e-06
9:117586054 A G 0.037618 -3.1295e-05
9:117589257 A C 0.044292 1.7859e-05
9:117590496 A G 0.033201 -7.2764e-05
9:117592219 A G 0.044626 3.3019e-05
9:117592638 C T 0.078171 6.7146e-07
9:117613032 C T 0.285685 3.6896e-05
9:117617717 C T 0.067168 2.8353e-05
9:117622201 A G 0.038047 9.5395e-05
9:117630043 T C 1.106522 3.7835e-05
9:117643036 T G 0.032415 1.0875e-06
9:117647599 T C 0.244071 4.7425e-05
9:117667888 T G 0.140671 8.1458e-05
9:117691313 C T 0.790672 1.2290e-04
9:117697067 T C 0.055210 4.9496e-05
9:117699745 C A 0.556676 1.1088e-04
9:117699786 T C 0.065850 6.2496e-05
9:117699850 C T 0.858021 2.8924e-05
9:117700710 A G 1.803914 -2.6276e-05
9:117704289 T C 0.045807 2.5190e-06
9:117705536 A G 0.024525 -1.3977e-05
9:117708415 T C 0.158675 2.5687e-05
9:117710483 G A 0.901264 3.7291e-05
9:117711399 C T 0.092806 5.9103e-05
9:117713427 G T 0.436080 1.6144e-05
9:117713637 A G 0.306217 1.4425e-05
9:117723214 T C 0.114267 -4.2977e-05
9:117723333 C T 0.409380 3.3055e-06
9:117727307 A G 1.050546 7.7058e-05
9:117739703 T C 0.155790 -1.5039e-04
9:117741304 C T 0.388147 6.4923e-05
9:117741864 C T 0.038112 -9.7853e-06
9:117745866 G A 0.305244 5.8331e-05
9:117750309 T C 0.302838 -7.4251e-05
9:117755204 T C 0.404554 9.1614e-06
9:117755741 T C 0.029400 3.3137e-05
9:117756724 C A 0.072387 -2.5710e-04
9:117757075 C A 0.537480 -3.1948e-06
9:117757820 T C 0.037401 -6.8321e-05
9:117762056 T C 0.059712 -1.5055e-05
9:117764567 T C 0.212019 2.3688e-05
9:117764709 A G 1.442948 3.1241e-05
9:117771512 A G 0.381077 6.5753e-05
9:117772294 C T 0.035148 1.3518e-05
9:117777705 T C 0.152167 -3.6653e-06
9:117777892 T C 0.031763 -1.8206e-05
9:117779957 A G 0.467194 4.9035e-05
9:117782261 T C 0.084688 -2.5003e-05
9:117783984 T G 0.571953 2.1941e-05
9:117792426 T G 0.851731 -2.7877e-05
9:117796986 C T 1.445632 -1.8110e-05
9:117798832 C G 0.282426 -7.4273e-05
9:117803271 T C 0.057589 -6.7773e-05
9:117804667 C T 0.303676 2.0936e-05
9:117808785 A T 0.843175 -1.8852e-05
9:117810036 T C 0.209481 -1.9861e-05
9:117812791 G A 0.370421 2.3705e-05
9:117816230 T C 0.193323 4.4610e-07
9:117819436 T C 0.242727 -5.9584e-05
9:117821618 C A 1.003626 1.0158e-05
9:117822133 T C 0.031425 -3.1639e-05
9:117823010 C T 0.478521 1.9299e-05
9:117823775 G A 1.459121 -3.8102e-05
9:117825085 A G 0.244298 -7.5064e-05
9:117826096 T G 0.040303 -4.5250e-05
9:117830812 A G 0.186579 -1.2469e-05
9:117832618 C G 0.404651 -1.6366e-05
9:117834931 A G 0.218251 -1.2294e-05
9:117835899 T C 0.309648 2.0922e-05
9:117840334 A G 0.091910 1.3046e-04
9:117841938 T C 0.200961 -1.3125e-05
9:117842393 G A 0.059663 1.6562e-05
9:117848368 T C 0.025538 3.0792e-05
9:117848394 C T 1.880069 -9.5033e-06
9:117849314 C T 0.864967 5.3401e-05
9:117853022 T C 0.872517 4.7601e-05
9:117853103 T C 0.109080 -1.6607e-05
9:117856114 C A 1.073299 3.7488e-05
9:117860295 T C 0.817939 2.8036e-05
9:117863911 C T 0.248005 4.5717e-06
9:117875681 C T 0.936857 -2.6665e-05
9:117877486 T C 0.087736 -2.9555e-05
9:117908721 T C 0.589039 -3.3091e-05
9:117909793 G A 0.234132 -1.4926e-04
9:117915704 T C 0.023129 2.2845e-05
9:117923082 A G 0.197063 -3.7511e-05
9:117927227 C T 0.178159 -6.9264e-05
9:117938237 T C 0.083552 -1.5656e-05
9:117963612 T C 1.453091 -9.4593e-05
9:117965194 G A 0.577682 -1.3766e-06
9:117978149 T C 0.041640 -4.7705e-05
9:117978542 A G 0.204142 -2.1645e-05
9:117979410 G A 0.201730 -6.9862e-05
9:117980546 A G 0.024473 -7.1203e-05
9:117983158 G T 1.318856 -8.3881e-05
9:117995385 C T 0.639988 -9.1030e-06
9:117995746 T G 0.859118 -2.4265e-05
9:117996279 C T 1.152485 3.1909e-05
9:117998934 T A 0.250880 3.6464e-06
9:118000707 G T 0.174803 -3.5829e-05
9:118002543 A G 0.260225 -1.2577e-06
9:118005498 T C 0.251838 -5.6855e-06
9:118014453 G A 0.046755 -2.8411e-05
9:118015142 C T 0.209659 -4.3833e-05
9:118020625 C G 0.763080 -2.0245e-05
9:118031468 T G 0.135867 -2.9842e-05
9:118050881 G A 0.024028 1.3314e-04
9:118056710 C T 0.797335 -2.2438e-05
9:118070259 C T 0.222886 -2.3015e-05
9:118077738 C T 0.080709 -5.7857e-05
9:118078006 T C 0.364287 4.6605e-06
9:118078486 T C 0.026021 1.1697e-05
9:118090936 C T 0.029345 7.3313e-06
9:118091712 C T 0.520109 -5.9142e-06
9:118092924 A G 1.372762 9.7544e-05
9:118097783 G C 0.166673 -1.7048e-05
9:118101331 C T 0.587991 -2.0261e-06
9:118116424 C T 0.167734 3.5899e-05
9:118118044 A G 0.920184 3.2498e-05
9:118125362 G A 0.780733 -1.0142e-05
9:118125373 A G 0.024811 2.4578e-05
9:118128406 T C 0.034476 2.3208e-05
9:118131451 C G 0.044821 2.8795e-05
9:118155512 T C 0.028011 1.2754e-05
9:118156850 A C 1.960928 -2.5023e-05
9:118163563 T C 1.218848 8.0510e-05
9:118174690 A C 0.029186 8.8491e-06
9:118179478 G A 0.062218 -7.4351e-05
9:118179485 A C 0.739253 3.4593e-05
9:118188696 C T 1.735228 -1.7242e-05
9:118189227 T C 0.079699 8.3171e-05
9:118195324 A G 0.192801 3.0634e-05
9:118204853 A G 0.220633 1.8417e-05
9:118213548 C T 1.734140 -1.9880e-05
9:118223503 C T 0.030023 1.7913e-05
9:118232933 T C 0.054710 -1.1135e-05
9:118241947 T C 1.596835 4.4309e-05
9:118245275 G A 0.071549 1.9274e-04
9:118251541 C T 0.042351 -1.1181e-05
9:118260408 G T 1.738642 -3.2011e-05
9:118277246 C T 0.440747 9.7219e-07
9:118279651 T C 0.277434 7.6397e-05
9:118287019 C T 0.032347 -1.1203e-05
9:118296019 T C 0.144715 3.9445e-05
9:118297072 T C 0.199844 5.4681e-05
9:118311456 G A 1.505678 -1.4641e-06
9:118315061 T C 0.044717 1.6137e-05
9:118320433 C T 0.067122 1.1322e-04
9:118321243 C T 0.035720 -6.2872e-05
9:118328537 C T 1.364930 -1.5386e-05
9:118340816 C T 0.141021 -1.4236e-08
9:118343639 C G 0.160314 -3.2209e-05
9:118352393 T G 0.961746 -3.6680e-05
9:118352684 G T 0.262588 -2.7183e-06
9:118358913 A G 0.140470 3.0691e-05
9:118385548 A G 0.022568 3.1920e-05
9:118390987 A G 1.510446 -6.2029e-06
9:118399844 G A 0.023084 4.4622e-05
9:118427015 T C 0.929022 -1.1720e-06
9:118435672 C A 0.049826 4.2044e-06
9:118438951 G A 0.118016 -5.0527e-05
9:118441730 T C 0.609929 1.6937e-05
9:118473791 A G 0.468615 1.4049e-04
9:118483360 G A 0.212782 -5.1148e-05
9:118485764 T C 0.059809 -3.7277e-05
9:118500105 A G 0.272945 3.8120e-05
9:118504698 A G 0.045707 5.6300e-05
9:118510834 T C 0.040767 1.8875e-05
9:118511398 G A 0.172943 -5.2228e-05
9:118520157 G C 0.055752 -4.1368e-05
9:118523462 C A 0.110427 -2.3847e-05
9:118527846 A G 0.032467 1.5366e-05
9:118534551 G A 0.053036 8.5238e-05
9:118540789 A G 0.175430 4.8275e-05
9:118540909 T C 0.073101 1.4960e-05
9:118542344 G A 1.177809 -6.4430e-06
9:118542383 G A 0.152223 2.2784e-06
9:118547009 T G 0.082815 4.9194e-05
9:118547649 T G 0.026605 2.0731e-05
9:118550080 C T 0.038910 -1.1048e-05
9:118551464 G A 1.774612 2.6563e-05
9:118557904 G A 0.056814 -2.7111e-05
9:118562682 C T 0.203651 5.0469e-05
9:118568469 G A 0.185300 -5.2089e-05
9:118571371 G A 0.079508 -2.6118e-05
9:118571638 C T 0.034067 3.3749e-05
9:118573573 G A 0.118655 8.1117e-05
9:118575953 A C 0.055473 7.0699e-05
9:118580916 A C 0.380285 2.6352e-05
9:118596253 C T 0.155780 1.3079e-05
9:118600505 C T 0.049803 -2.5514e-05
9:118608504 A G 1.164196 7.1182e-06
9:118616665 G A 0.574943 -4.4548e-05
9:118617998 T C 0.035314 -9.6093e-05
9:118619303 A C 0.266869 7.5108e-06
9:118625332 A C 0.045421 9.0943e-05
9:118633242 A G 1.957510 -1.1071e-05
9:118642639 T C 0.401347 -1.4820e-06
9:118650689 G A 1.769805 -3.6571e-05
9:118652178 A G 0.033600 9.2851e-05
9:118656886 C T 0.919363 -8.2825e-07
9:118666920 A G 0.120599 -5.5823e-05
9:118672368 G T 0.191590 -6.8642e-06
9:118673052 A T 0.049238 -5.4619e-05
9:118679955 C T 1.449796 -1.7360e-05
9:118686535 T C 0.047310 3.6702e-05
9:118696446 A G 0.028413 2.3724e-04
9:118701934 A G 0.049566 3.3463e-05
9:118703059 T C 0.083796 -2.4855e-04
9:118709218 G A 0.064788 -5.8324e-05
9:118711299 C T 0.186848 -1.1776e-04
9:118712607 G A 0.064922 2.8666e-04
9:118712965 C T 1.511323 -4.0188e-05
9:118715404 G A 0.165644 -1.4173e-05
9:118716486 T G 1.936292 -2.7506e-05
9:118716521 G A 0.070358 1.4296e-04
9:118718294 G A 0.044561 -7.3771e-06
9:118719754 C T 0.721768 1.8197e-05
9:118720316 T C 0.038511 -1.5176e-05
9:118720715 T C 0.055012 -2.6610e-05
9:118725422 G A 0.359409 -1.5475e-05
9:118728090 G C 0.044882 1.2918e-04
9:118730148 C T 0.024801 -5.0469e-05
9:118731773 G A 1.805057 -1.5177e-04
9:118731889 A G 1.955358 -1.0054e-05
9:118734834 G A 0.069414 6.1328e-05
9:118735984 T C 0.079988 -3.1621e-05
9:118741536 C T 0.030656 8.3745e-06
9:118741718 T C 0.951035 -6.3214e-05
9:118742609 A G 0.050098 1.3091e-04
9:118743425 G A 0.071390 -1.1258e-06
9:118745157 C T 1.245778 -1.4994e-05
9:118745789 A G 0.057671 -9.0623e-06
9:118747590 G A 0.081264 -5.0011e-05
9:118750145 C T 1.974157 6.0789e-05
9:118754658 T C 0.154754 1.2185e-04
9:118762355 T C 0.060027 -2.5559e-05
9:118785720 G A 0.793353 5.9415e-05
9:118812418 T A 0.112689 -1.8444e-05
9:118817903 G T 0.260913 -2.0813e-05
9:118820018 G A 1.325419 2.7615e-06
9:118821259 C T 0.307649 -4.0534e-05
9:118841680 G A 1.638829 -9.1479e-05
9:118845041 G A 1.408754 -1.3203e-05
9:118845404 G A 0.322865 2.6502e-05
9:118849825 T C 0.089278 -3.5122e-05
9:118855018 G A 0.032337 5.4629e-06
9:118856632 G A 0.098807 3.0953e-06
9:118869883 T C 1.560525 -2.1055e-05
9:118869984 T C 0.083302 -2.3050e-06
9:118873303 T G 0.034269 7.5977e-05
9:118887731 G T 0.527766 2.2030e-05
9:118887949 C T 1.421562 9.9952e-06
9:118892669 A G 0.062338 -4.8791e-05
9:118894539 C T 0.215495 1.7594e-04
9:118897350 T C 0.096860 -1.8296e-05
9:118902542 A G 0.255535 -6.8976e-06
9:118918311 C T 0.024145 1.1229e-05
9:118918783 A G 0.033120 1.0824e-05
9:118927725 T C 1.241831 1.3945e-05
9:118942625 A G 0.069910 -2.6208e-05
9:118944438 A C 0.161635 2.5011e-05
9:118946786 C T 0.722407 9.8405e-06
9:118952388 G A 0.086373 3.1853e-05
9:118953874 G A 0.065499 -4.2666e-05
9:118955543 T C 0.063221 5.3132e-05
9:118956668 G A 0.076178 9.6875e-05
9:118957692 A G 1.158977 7.2988e-05
9:118966598 T C 0.060115 -2.1716e-04
9:118969007 C G 0.063549 5.6038e-05
9:118974414 G C 0.056583 -1.2041e-06
9:118979681 C T 0.185836 1.2442e-05
9:118980520 T C 1.005122 5.4731e-05
9:118985788 G A 0.083221 -9.8415e-06
9:118989555 T C 0.042662 -2.8987e-05
9:118992533 G A 0.035022 -4.2313e-05
9:118994492 C T 0.025612 4.1920e-05
9:118995006 T C 0.032957 1.0536e-04
9:119003933 C T 0.246833 1.1021e-05
9:119020931 G A 0.059547 1.9319e-05
9:119022403 T C 0.402048 -1.8739e-05
9:119024929 T C 0.420296 5.3290e-05
9:119025334 A G 0.046424 1.0402e-05
9:119026584 T C 1.525650 8.4076e-05
9:119028233 C A 0.034366 1.4564e-04
9:119030776 G A 0.720463 -1.7139e-05
9:119031497 A G 1.156763 -2.6238e-06
9:119034475 C T 0.409224 2.2100e-04
9:119037717 T C 0.027631 -1.2002e-05
9:119041018 T C 0.341882 -1.1481e-06
9:119045435 G A 0.042695 1.4870e-05
9:119045565 C T 1.191421 -9.0178e-06
9:119046003 A G 0.044814 3.5083e-05
9:119048421 T C 1.729385 3.1847e-04
9:119053275 C T 0.469693 3.7274e-05
9:119058748 G T 0.022376 -4.4834e-05
9:119064047 T C 0.465103 3.8526e-05
9:119065043 T C 0.142771 -5.5437e-05
9:119073564 T C 0.188182 -4.1408e-04
9:119078356 G A 1.315409 4.3185e-05
9:119079076 A G 0.579974 1.8908e-04
9:119085698 C T 0.055496 1.3250e-04
9:119086084 C T 0.123381 -3.8928e-07
9:119087625 T C 0.083348 9.1171e-05
9:119092677 C T 0.036563 -3.0144e-05
9:119105667 G T 1.631792 -6.7336e-05
9:119106626 T C 1.407910 -6.1851e-05
9:119106881 A C 1.386910 -5.9537e-05
9:119112366 G A 0.739837 2.5264e-05
9:119120938 T C 0.045671 -3.5137e-05
9:119122342 T C 1.420893 -5.4044e-04
9:119128575 G A 0.716406 -3.7330e-05
9:119130627 C T 0.888456 4.5397e-06
9:119131591 A G 0.066476 3.1785e-05
9:119134796 G A 0.400906 2.9950e-06
9:119136171 G A 0.478615 -3.3020e-06
9:119137180 C T 0.059956 1.0468e-05
9:119138292 A C 0.293786 3.9316e-05
9:119142351 C T 1.630604 4.7859e-05
9:119148815 G A 0.895071 1.0780e-05
9:119153208 T C 0.114078 2.0648e-05
9:119155732 C T 0.201396 9.8771e-06
9:119168426 G T 0.613282 -3.6168e-05
9:119173667 A G 0.023675 -3.8016e-05
9:119176683 C T 0.082260 3.9050e-05
9:119185778 A G 0.038556 1.6609e-05
9:119195599 T C 1.864552 -6.6428e-05
9:119198979 G A 0.080491 6.5190e-06
9:119203286 C T 0.430977 -3.6112e-06
9:119206182 A G 0.667570 -5.7009e-05
9:119228401 T C 0.075986 -3.9038e-05
9:119242694 C T 0.124098 7.7823e-05
9:119248059 G A 0.486347 1.0174e-04
9:119249339 G C 0.735095 -7.9137e-05
9:119252629 G A 1.269044 -5.9641e-05
9:119253172 A G 0.045645 -8.1280e-05
9:119257830 G T 0.033759 3.5822e-05
9:119269074 C A 1.846330 -4.6694e-06
9:119270661 C T 0.142235 -1.3044e-05
9:119285892 A G 0.033772 1.6960e-05
9:119287515 T C 0.064292 -5.4519e-05
9:119303347 A G 0.152054 1.1986e-04
9:119305980 T C 0.027232 -1.2994e-04
9:119311049 A G 0.033240 1.8805e-05
9:119318872 T C 0.293182 4.0298e-05
9:119325920 T C 0.030805 1.9858e-05
9:119333683 G C 0.464548 -1.5676e-05
9:119336887 G C 0.219543 -4.6360e-05
9:119338898 G A 0.293354 4.0501e-05
9:119339065 G T 0.059228 -1.4723e-05
9:119345414 A C 0.087032 -2.9447e-05
9:119355134 G A 1.821224 -7.2672e-05
9:119355584 A G 0.030883 6.0870e-05
9:119357964 A G 0.923507 -9.1973e-05
9:119392283 C T 1.224320 -4.7678e-05
9:119392292 C T 0.099836 1.1155e-04
9:119401060 A G 0.164868 3.2480e-05
9:119403611 A G 1.896529 -4.3263e-05
9:119407781 T C 0.055759 -1.0725e-05
9:119414317 T C 0.032285 -2.3895e-05
9:119416731 A G 1.068200 -5.5749e-05
9:119416845 C T 0.178409 3.1314e-05
9:119423408 C G 0.027589 8.2225e-06
9:119448979 T C 0.063357 8.2853e-06
9:119458020 T C 1.353433 -1.7951e-05
9:119463620 A G 0.232691 3.6052e-05
9:119472552 T C 0.077379 5.3736e-05
9:119479260 A G 0.057573 -4.4456e-05
9:119483689 T C 0.940220 -9.8816e-05
9:119487330 T C 1.221182 1.9881e-05
9:119489376 T C 0.769234 -7.4138e-06
9:119493194 C A 1.381821 -2.0505e-05
9:119509027 T C 0.036378 -8.8292e-05
9:119509276 T C 0.139840 2.6696e-06
9:119512131 T C 0.037719 -1.2665e-04
9:119518560 C T 0.025960 -1.1425e-04
9:119518698 T C 1.045814 5.7272e-06
9:119519588 A G 0.281222 8.8340e-06
9:119520660 A G 0.206089 -3.9507e-05
9:119524687 C A 0.827066 8.9911e-06
9:119525765 T G 0.040841 -1.4979e-05
9:119526097 C T 0.120232 8.4406e-05
9:119526538 T C 0.207540 2.9676e-05
9:119530391 C T 0.069878 -6.7583e-05
9:119530511 G A 0.254113 6.4459e-06
9:119531516 A G 1.067826 5.8494e-05
9:119533665 G A 0.430078 -3.8027e-05
9:119536659 A G 0.073500 2.1284e-04
9:119539410 C T 1.920817 2.8077e-05
9:119541166 C T 1.824087 7.3143e-05
9:119543834 A G 0.038001 -3.0601e-04
9:119543973 C T 0.077797 -2.2649e-05
9:119544164 A G 0.521735 -1.3530e-05
9:119544212 A G 1.945179 -3.7424e-06
9:119544455 G T 1.483322 3.9576e-04
9:119554165 A G 0.585063 -8.7071e-05
9:119559081 G A 0.475753 -9.3393e-05
9:119572876 T G 1.626222 -7.6070e-05
9:119577200 A C 0.400289 8.6258e-05
9:119583810 C G 1.560006 -4.9356e-05
9:119584890 A G 0.071540 1.1517e-04
9:119596241 G A 0.208598 1.6953e-04
9:119598595 C T 0.341774 2.4064e-04
9:119607212 C T 0.599588 -4.5265e-05
9:119610738 A G 0.064539 -5.4523e-05
9:119614484 C T 0.068820 -1.7483e-06
9:119617656 T C 0.047933 -6.9443e-05
9:119618167 T C 0.535001 1.7373e-05
9:119619937 A G 0.933306 -2.5371e-04
9:119625825 A G 0.043707 -6.5217e-06
9:119626967 C T 0.024447 -9.1853e-07
9:119632617 A G 1.832844 2.9304e-05
9:119641176 A G 0.796514 -4.0900e-05
9:119649055 T C 0.035736 -1.0852e-05
9:119651816 G T 0.073487 3.0732e-05
9:119652497 T C 0.131576 3.7374e-04
9:119656429 T C 1.077642 -3.8675e-06
9:119657076 A G 0.026154 2.8397e-05
9:119659873 A G 0.176488 2.3235e-04
9:119665210 G A 0.186991 -3.8510e-05
9:119679456 C T 0.033607 5.0134e-06
9:119683394 C T 1.251484 -1.6498e-05
9:119684727 A G 0.059663 2.7742e-05
9:119688833 A C 0.471082 -3.8268e-05
9:119690393 C T 0.052227 -3.5009e-05
9:119696591 A C 0.947367 3.4739e-05
9:119709428 G A 0.062549 -2.8112e-05
9:119710325 A G 0.038219 -5.9060e-05
9:119717352 T C 0.083120 6.9375e-06
9:119720910 A G 1.598909 5.8603e-07
9:119723273 C A 0.214473 1.0197e-04
9:119727703 A G 0.737088 -9.5431e-06
9:119730326 A G 0.044759 -1.1145e-04
9:119731359 C T 0.559727 -1.2933e-04
9:119735880 T C 0.035064 -1.9385e-05
9:119742974 C T 0.483968 -1.5466e-05
9:119747025 T C 0.144118 1.8325e-05
9:119747268 T C 1.080709 -5.3329e-06
9:119748385 T C 0.084656 1.3077e-05
9:119755043 G A 0.131859 -3.3795e-05
9:119759151 T C 0.055937 -2.4229e-05
9:119760127 G A 0.222873 1.3508e-04
9:119766782 C A 0.538759 -6.6695e-06
9:119767773 G A 0.045895 -8.5831e-06
9:119770621 G A 0.074471 1.0641e-04
9:119771893 A G 0.367815 -1.8561e-05
9:119774407 C T 0.486415 3.9378e-05
9:119774693 T G 0.037420 1.6331e-05
9:119775606 A C 1.149642 -2.4490e-05
9:119776430 G A 0.256882 -1.4907e-05
9:119780353 A G 0.035963 4.5486e-05
9:119782228 G A 1.505513 1.3598e-05
9:119783586 G A 0.376666 5.1709e-05
9:119784980 G T 0.582866 -3.7376e-05
9:119793515 A C 0.065671 -3.2496e-05
9:119794992 C G 0.249894 -5.4034e-05
9:119797797 C A 0.032032 8.0831e-05
9:119800375 C T 0.256739 1.3006e-05
9:119800452 G T 1.465178 -2.7213e-05
9:119801120 C A 0.104799 -2.2408e-05
9:119803180 T C 0.112105 -2.6531e-05
9:119803615 C A 1.013071 1.4382e-05
9:119803770 G A 0.023645 -4.4379e-05
9:119807152 T C 0.105062 -1.0944e-04
9:119808106 C T 0.028803 -8.0525e-05
9:119809498 C A 0.155848 -7.9072e-06
9:119816099 T C 0.041870 -4.0700e-05
9:119816662 A C 0.354602 6.3197e-06
9:119816793 G C 1.020809 -5.9046e-05
9:119822186 G T 1.653863 -7.7762e-05
9:119823868 T C 0.184872 -3.6781e-05
9:119825448 C T 0.100294 2.4140e-04
9:119827128 T C 0.260017 -1.2466e-04
9:119835435 T C 0.065519 -2.3644e-06
9:119836661 A G 0.087457 -1.4618e-05
9:119836743 C T 0.024165 -4.7470e-05
9:119837715 A G 1.801370 3.6106e-05
9:119843131 T C 0.127688 7.6703e-06
9:119846817 C T 1.798685 4.1143e-05
9:119847625 A G 0.272711 6.0687e-05
9:119847945 T C 0.064646 -7.6012e-05
9:119850884 T G 1.764329 7.4222e-05
9:119851764 A C 0.269855 1.0048e-05
9:119869681 T C 0.295996 4.6497e-06
9:119875376 G C 0.398974 1.5411e-06
9:119877303 T C 0.461854 1.6735e-05
9:119881430 G A 0.039215 -5.7378e-05
9:119883000 G A 0.897132 1.7521e-05
9:119884632 C T 0.477843 1.2564e-05
9:119887714 T G 0.526675 1.3818e-04
9:119896747 A G 0.130031 -5.5654e-05
9:119897875 C T 0.039777 5.4767e-05
9:119899453 C T 0.493656 -5.3882e-06
9:119902493 G A 0.051046 2.1062e-04
9:119903356 C T 0.341041 -3.6732e-05
9:119904828 C T 1.119074 2.8886e-05
9:119918601 G A 0.170194 3.8854e-05
9:119924339 A G 0.053152 5.1305e-05
9:119925095 T G 0.535721 -7.8235e-05
9:119926426 A T 1.642841 8.5807e-05
9:119927884 A G 0.038459 3.8078e-05
9:119935202 T C 0.049124 -1.1653e-04
9:119940509 A G 0.132628 -2.4449e-05
9:119945265 T C 0.055817 1.5174e-05
9:119945760 A G 0.071069 6.2517e-05
9:119946807 C T 0.163485 -1.4209e-05
9:119955982 G A 1.977763 7.7886e-05
9:119957784 A G 0.087742 -3.0857e-05
9:119958888 G T 0.724809 3.6818e-05
9:119967963 T C 1.008186 6.9354e-06
9:119977152 T C 0.066372 -1.5464e-05
9:119979464 C T 0.059329 -5.9697e-05
9:119981095 T C 0.968201 5.2750e-06
9:119982587 C G 0.241906 -7.0657e-05
9:119986069 C T 1.913504 2.6880e-05
9:119987034 T C 0.061173 -1.2332e-04
9:119988651 C T 0.827862 1.2356e-05
9:119989655 C T 0.048946 -5.0961e-05
9:119991655 T C 0.041620 4.6521e-05
9:119994366 G A 0.035379 2.3010e-05
9:119996043 T C 0.057774 -4.0543e-05
9:119996272 T C 0.038332 -1.2844e-05
9:119998854 T C 0.047554 1.6952e-04
9:120005424 C T 0.553527 -3.1133e-05
9:120008018 T C 0.043866 -7.6209e-05
9:120008324 G A 0.026823 4.9600e-05
9:120012115 T C 1.717892 -1.5943e-05
9:120023774 T C 0.113540 -1.8863e-05
9:120028121 C T 0.074772 -3.5583e-05
9:120037520 T C 0.477252 9.1213e-06
9:120043620 C A 0.040922 5.0527e-06
9:120044617 G T 0.038689 1.1379e-04
9:120045959 T C 0.060618 -4.3543e-05
9:120047052 A G 0.052604 5.2701e-05
9:120050463 C T 0.952651 1.2406e-04
9:120051008 G A 0.291936 -2.1174e-04
9:120053843 A G 0.085130 7.6367e-05
9:120067231 C G 0.021523 1.7408e-04
9:120071548 A G 0.372814 -1.4020e-04
9:120075305 T C 0.040069 -2.4407e-05
9:120079146 T C 0.137863 3.5258e-05
9:120086232 T C 0.824710 1.3738e-04
9:120090220 A C 0.202230 -2.2779e-05
9:120103633 G A 0.043334 -2.7911e-05
9:120105508 C T 0.045243 -1.8889e-06
9:120105831 G A 0.061439 -7.1810e-06
9:120107999 G A 0.064704 -3.2090e-05
9:120108121 T C 0.071536 2.1964e-05
9:120110152 T C 0.983015 6.9562e-05
9:120114471 A G 0.691894 -3.2893e-05
9:120116988 C A 0.593911 2.8046e-05
9:120123796 T G 1.721372 3.8765e-05
9:120125075 G A 0.069196 3.3853e-05
9:120132358 G A 0.500213 2.1092e-06
9:120136403 A G 1.461137 3.0504e-05
9:120137758 T C 0.960717 2.1740e-05
9:120142170 C T 0.047420 7.8852e-06
9:120142532 T C 0.062221 5.8054e-06
9:120145562 C T 0.061173 -1.2802e-05
9:120146772 G T 0.178374 -7.7775e-05
9:120166065 G A 0.445690 -4.7479e-05
9:120166309 C A 0.085688 -4.8574e-05
9:120172145 C A 1.943443 4.4973e-05
9:120172308 G A 0.050828 2.5656e-05
9:120175199 A G 0.286791 -3.2195e-05
9:120179586 C A 0.741651 2.7656e-05
9:120189021 A G 0.065123 -2.1824e-04
9:120196911 C A 0.069521 -2.2754e-07
9:120197413 T C 0.237647 2.0052e-05
9:120199140 T C 0.482303 -4.2648e-05
9:120199350 A G 0.241163 1.4263e-05
9:120203604 A G 1.234226 4.5387e-06
9:120205093 G A 0.023126 8.6280e-05
9:120209679 C A 0.193577 4.8981e-05
9:120214522 T G 0.797618 -2.5103e-05
9:120219923 G A 0.569555 -1.2694e-06
9:120226637 T C 0.255217 3.6704e-05
9:120229555 A G 0.701089 -3.6979e-05
9:120242126 T C 0.125341 6.9235e-05
9:120242795 G C 0.704838 3.8578e-05
9:120249201 T C 0.166776 -8.3835e-07
9:120250729 G A 0.071338 6.9371e-05
9:120251346 T C 0.072818 4.6284e-05
9:120254820 G A 0.215008 3.2488e-05
9:120255044 T C 0.045755 9.5592e-06
9:120262683 G A 0.074347 5.8652e-06
9:120263905 G T 0.366874 7.6106e-05
9:120275276 C T 0.057972 -2.8593e-05
9:120275817 T C 0.301378 5.5328e-05
9:120280176 T C 0.057602 -1.6202e-05
9:120280177 A G 0.073010 3.8005e-05
9:120285351 C T 0.316211 -1.0036e-05
9:120289597 G T 0.082468 -4.6702e-05
9:120289950 A G 0.034424 -6.8443e-06
9:120292334 T C 1.223840 -4.8373e-06
9:120297754 C T 0.754456 -6.9807e-05
9:120301243 T G 0.043574 -1.3087e-05
9:120302915 C A 0.044548 1.9218e-05
9:120307421 A C 0.053500 9.2308e-06
9:120320385 G A 0.030539 4.4848e-05
9:120325958 G A 0.471462 -5.7836e-05
9:120337335 A C 0.050815 3.4269e-05
9:120343164 T G 1.352560 1.4813e-05
9:120353610 A G 0.253646 8.0267e-06
9:120357990 A G 0.102407 -2.0711e-05
9:120358843 A G 0.092319 1.4834e-06
9:120358941 T G 0.081251 -9.0875e-05
9:120360094 C A 0.387699 4.3504e-05
9:120361282 T C 0.310576 -3.3320e-05
9:120368476 A G 0.096597 -3.9957e-05
9:120377178 C T 0.674013 -2.3778e-04
9:120381246 A G 1.619130 -6.5376e-05
9:120382927 C T 0.860235 -6.6703e-05
9:120388860 G A 0.059965 -1.4096e-05
9:120394859 G T 0.186855 5.3543e-05
9:120402514 C G 0.233298 -9.3948e-05
9:120412327 A G 0.235882 6.0773e-05
9:120414212 A G 1.026213 -3.5211e-06
9:120422199 A G 0.258333 1.2354e-05
9:120424596 T G 1.647141 1.1685e-04
9:120427484 A G 1.333715 1.2322e-05
9:120443296 A G 0.155202 8.6611e-05
9:120445217 A G 1.333423 -5.6016e-06
9:120475302 G A 0.118214 8.8951e-05
9:120475602 T C 0.125182 6.6732e-05
9:120476365 A G 0.025570 -2.3035e-05
9:120480893 C T 0.314783 -1.3304e-05
9:120492632 G A 0.049355 -1.6255e-05
9:120496293 G T 1.119531 1.1046e-05
9:120497505 A C 0.078920 -9.9867e-06
9:120497729 T G 0.127805 7.3602e-05
9:120510290 G A 0.050803 -4.3625e-05
9:120512959 T G 0.045087 5.0358e-05
9:120513185 T C 0.898496 -5.0849e-06
9:120514179 G A 0.043814 1.0774e-04
9:120518991 C T 1.493121 1.7779e-05
9:120521939 G A 0.104909 4.2888e-06
9:120529450 A C 0.040754 -3.1841e-05
9:120534666 T G 1.114380 -5.7090e-06
9:120535148 A G 0.264032 4.9523e-05
9:120545450 A G 0.170366 -7.5555e-05
9:120546492 T G 0.080936 -1.1084e-05
9:120547195 T C 0.054353 -2.1566e-05
9:120556429 C A 0.351872 2.3656e-05
9:120557580 T G 0.039361 -4.6090e-05
9:120562391 G A 0.295013 -1.2897e-05
9:120578794 T G 0.078090 -3.4030e-05
9:120595078 C A 0.440341 -4.8057e-06
9:120601908 G A 0.126010 -7.1196e-05
9:120605776 G A 0.167335 -5.6094e-05
9:120609123 G T 0.046771 1.1457e-04
9:120609288 T G 0.266402 1.5907e-05
9:120611199 C T 0.043973 3.9428e-06
9:120613486 A C 1.221364 -3.3691e-05
9:120619093 C T 0.200120 -9.7064e-05
9:120629782 A G 0.050510 -3.6758e-05
9:120634674 C T 0.861419 -3.8458e-06
9:120650404 A G 0.096860 1.6172e-05
9:120666202 C T 0.326513 1.5296e-05
9:120689771 A C 0.031552 2.0223e-05
9:120691229 G A 0.062533 -7.5175e-05
9:120698815 A C 0.072630 5.5485e-06
9:120703141 A G 0.864156 -1.2414e-05
9:120707625 T C 1.242295 -7.8008e-05
9:120725211 T C 0.366351 -6.9582e-05
9:120732186 A G 1.460124 2.3927e-04
9:120732724 T C 1.657219 1.5468e-05
9:120737618 C A 0.548272 1.5588e-05
9:120754973 C A 0.138629 3.4591e-06
9:120761394 G A 0.114384 6.9894e-06
9:120766385 T G 1.912965 1.1285e-04
9:120770009 G A 0.898278 3.4488e-05
9:120772012 C T 0.170665 -4.3674e-05
9:120779801 A G 0.073234 8.4168e-06
9:120782747 A C 0.413941 2.7200e-05
9:120783486 A G 0.986374 4.8294e-05
9:120799516 T C 0.080053 2.0647e-05
9:120808524 T C 1.281984 6.9451e-05
9:120809135 A G 0.045661 -2.3645e-05
9:120813621 T A 1.889567 1.0865e-04
9:120841269 C T 0.559418 -2.7222e-05
9:120853719 G A 0.122423 2.3947e-05
9:120854100 G A 1.735429 1.8832e-04
9:120854506 C T 0.101326 4.3114e-06
9:120858625 C T 1.912916 9.6018e-05
9:120863107 T G 0.227595 2.4350e-05
9:120863670 G A 0.122790 1.1419e-05
9:120904205 T C 0.053828 1.0957e-05
9:120904826 G A 0.046531 3.2887e-07
9:120913104 C T 1.830069 7.0371e-05
9:120914460 A G 0.283695 1.8376e-05
9:120922648 T C 0.144692 9.7068e-06
9:120923514 T C 0.072906 -1.8692e-04
9:120950073 T G 0.945273 9.3949e-06
9:120967475 G A 0.404950 7.6191e-06
9:120967585 G T 0.527425 -7.1514e-08
9:120973280 A G 1.766384 -7.7517e-06
9:120976387 T C 0.063377 1.8454e-05
9:120990675 C T 0.101102 -3.3159e-05
9:120992435 T C 0.033081 1.9352e-05
9:120992730 C T 0.185011 3.3854e-05
9:120997473 G A 0.667174 2.3735e-04
9:120999393 A C 0.034804 -4.2921e-05
9:121003696 G A 0.774264 -3.2602e-05
9:121003878 C T 0.048608 2.4898e-05
9:121008744 T C 0.096753 -3.7273e-05
9:121014800 G T 0.139694 4.2640e-05
9:121018005 T G 0.021250 1.8231e-04
9:121020679 T G 0.136451 -1.0161e-05
9:121025063 G C 1.748295 -1.5797e-04
9:121025957 C T 0.796822 -7.0993e-06
9:121031029 G A 0.500093 1.6570e-05
9:121044239 A C 0.080229 1.0739e-05
9:121044315 A G 0.061994 1.0557e-04
9:121045042 C T 0.181431 1.2434e-05
9:121051225 A G 0.126795 -1.7673e-05
9:121055047 C T 1.543959 -3.3921e-05
9:121058210 G A 0.101628 -1.6714e-05
9:121060375 A G 0.022629 -2.0446e-05
9:121065226 C T 0.053805 -1.8362e-05
9:121074421 G A 0.230140 1.6577e-05
9:121079476 G A 0.645489 1.7972e-05
9:121080941 T C 0.299823 3.5725e-07
9:121090931 G A 0.085655 3.4528e-05
9:121091213 C A 0.051319 2.3650e-04
9:121099040 G A 1.234321 5.8016e-06
9:121110545 A C 0.067135 -2.6220e-06
9:121111361 T C 0.046323 1.8369e-05
9:121114244 T G 0.141021 -6.7483e-06
9:121117392 G A 1.082186 3.6966e-05
9:121127832 T C 0.038404 1.3472e-04
9:121136736 C A 0.088966 -4.7067e-05
9:121137820 A G 0.065769 8.0923e-05
9:121139503 T C 0.158756 -1.4894e-05
9:121150561 A G 0.063467 -1.5564e-04
9:121161154 A G 0.062585 -1.9038e-04
9:121162157 T C 1.828991 -5.5654e-05
9:121163842 C T 0.497139 2.4919e-05
9:121165395 A C 0.031412 7.4217e-05
9:121166361 A G 1.586748 -1.1964e-04
9:121169876 A G 0.241413 6.5635e-05
9:121170946 T C 0.159149 -1.4094e-05
9:121177842 A G 1.102618 -2.2444e-04
9:121183669 A C 0.245953 -4.9078e-05
9:121190095 C T 0.358026 4.5916e-05
9:121196402 G A 0.395680 3.4769e-05
9:121201172 A G 0.061212 1.7381e-04
9:121204218 C T 0.037768 -3.3011e-05
9:121208879 G A 0.020503 4.6651e-05
9:121211618 G A 0.180983 6.9178e-05
9:121212419 T C 0.056918 8.4364e-06
9:121216964 T G 0.051147 -1.0358e-04
9:121230521 G A 0.978120 2.7637e-05
9:121230943 C T 0.039524 1.6109e-04
9:121232476 G A 0.484166 -2.1688e-05
9:121237795 G A 0.290281 -7.8770e-05
9:121243073 G A 0.493234 -8.2012e-06
9:121247445 A G 0.027326 -7.5601e-06
9:121256421 C T 0.296710 -4.6245e-05
9:121264269 C G 0.030244 -5.2817e-05
9:121264294 T C 0.200341 4.3773e-05
9:121277010 C T 0.387118 -1.6400e-05
9:121277627 T C 0.049449 -2.1970e-05
9:121280604 G C 0.046544 2.5026e-05
9:121282982 G A 0.159892 4.2592e-05
9:121284803 A C 0.034424 -2.1178e-05
9:121284915 A G 0.127873 -1.3288e-05
9:121289119 T G 0.795712 2.2833e-05
9:121293294 T C 0.075957 2.1479e-05
9:121295016 C G 0.077655 1.6621e-05
9:121295261 G A 0.060884 7.7922e-05
9:121295871 T G 0.027462 -5.3359e-05
9:121312231 A G 0.127646 1.1923e-05
9:121316035 C T 0.054941 6.4722e-06
9:121318564 G A 0.128197 -2.0841e-05
9:121320294 T C 1.596524 -2.0492e-05
9:121321292 G C 1.129704 1.2547e-04
9:121321501 G A 1.446145 4.4684e-05
9:121322680 T C 0.323206 5.4028e-05
9:121324544 G A 0.068667 -4.1804e-06
9:121325051 T G 0.209140 -3.5184e-05
9:121325521 G A 1.023353 4.9674e-07
9:121332922 G T 1.240465 1.1334e-05
9:121342648 A G 0.023746 5.3478e-06
9:121342906 T C 0.132819 1.0027e-04
9:121343221 C A 0.075581 5.8370e-05
9:121344156 T G 0.077603 6.8768e-05
9:121346707 G A 0.280547 1.9529e-05
9:121357245 T C 0.193755 -1.2641e-05
9:121359286 A G 0.999325 -2.9149e-05
9:121361774 G A 0.041094 6.0589e-06
9:121366051 G T 0.085986 8.1394e-07
9:121371541 G T 1.291322 -6.6288e-05
9:121375928 A G 0.162499 2.9516e-05
9:121384584 T C 0.050945 -3.1968e-05
9:121386266 C T 0.806504 -2.1192e-05
9:121390422 G A 0.048027 -1.7671e-05
9:121393211 T G 0.095068 4.9395e-05
9:121395755 A G 0.096139 -1.9127e-05
9:121396224 T C 0.151508 1.7209e-04
9:121399229 A G 1.871893 -1.8303e-04
9:121406193 G T 0.059641 -3.8140e-06
9:121417796 G A 0.045239 1.5473e-05
9:121417825 A C 0.026112 1.8013e-05
9:121422245 G A 0.039705 -1.3616e-05
9:121423783 T C 1.407813 -1.6452e-05
9:121435414 C T 0.205102 -1.8574e-05
9:121445393 C T 0.077379 -6.9590e-05
9:121446854 C A 0.974511 -5.2887e-05
9:121451886 A G 0.452263 5.5889e-05
9:121453453 A C 0.056197 1.9195e-05
9:121454624 A G 0.022850 4.5395e-05
9:121457100 C T 1.514328 -1.4284e-05
9:121464359 C T 0.112511 -8.3486e-05
9:121465376 G A 0.074876 -7.8155e-05
9:121466476 C T 1.078003 2.3966e-05
9:121468282 G T 0.371457 4.0051e-05
9:121477625 A G 0.109327 -2.3165e-05
9:121478139 T C 0.064029 1.6837e-05
9:121495855 G A 0.516519 6.8894e-05
9:121497238 T C 0.525422 1.5128e-05
9:121505771 A G 0.032036 -6.0174e-05
9:121506349 C T 0.498061 3.7631e-05
9:121508923 A G 0.390519 -1.4257e-05
9:121526501 A C 0.044571 8.2094e-05
9:121526680 A G 1.084448 3.6248e-04
9:121529334 A C 1.427141 -4.6799e-05
9:121539628 T C 0.096759 -1.9215e-06
9:121541672 G A 0.505390 8.8831e-05
9:121544624 G T 0.031763 -4.5018e-05
9:121545222 G A 0.438524 4.7629e-05
9:121546954 G T 1.598877 -5.8869e-05
9:121548357 A G 0.028212 7.7697e-05
9:121553766 G T 0.048170 6.7169e-05
9:121554770 A G 0.054269 6.0119e-05
9:121555979 C A 0.259621 -2.4703e-05
9:121560983 A G 0.075149 1.6063e-05
9:121561503 A G 1.124319 -3.0157e-05
9:121565950 G A 0.181603 -1.5077e-04
9:121578410 G A 0.022159 -1.8964e-05
9:121585386 T G 0.095269 2.8939e-05
9:121591810 G A 0.495084 -2.0753e-05
9:121596013 C G 0.073422 6.1443e-05
9:121610383 A G 0.055970 1.5334e-05
9:121615886 G A 0.044003 -4.2650e-05
9:121630435 T G 0.052078 -2.0606e-05
9:121631893 A T 0.033032 6.7789e-05
9:121633851 T G 0.033425 -1.0065e-04
9:121636304 A G 0.061257 -1.6370e-05
9:121640170 T C 0.088817 1.0893e-05
9:121641752 G A 0.035317 -5.9264e-05
9:121646625 T C 0.509148 -2.6955e-05
9:121649552 A C 0.058865 -1.6245e-04
9:121650477 G A 0.029465 1.1289e-05
9:121650692 T G 0.237910 7.3449e-05
9:121651283 G A 0.059998 1.0300e-04
9:121652436 C A 0.880362 -4.9918e-07
9:121666939 A G 0.108876 4.4154e-06
9:121669089 T C 0.419104 -2.7101e-05
9:121672709 G A 0.043785 -4.5135e-05
9:121674868 T C 0.028196 1.7059e-05
9:121688482 G A 0.091206 -6.3398e-05
9:121702102 T C 0.420997 -2.7128e-05
9:121705002 T G 0.231594 1.0483e-04
9:121713967 C G 0.029666 8.3207e-05
9:121714006 A G 0.107262 -6.3269e-05
9:121714287 T C 0.031604 -1.9188e-05
9:121717633 G A 0.058638 -9.0304e-05
9:121719114 C T 0.174664 5.4733e-05
9:121720330 C A 0.032873 -6.6354e-05
9:121724406 T C 0.617037 4.1801e-08
9:121725110 A G 0.094906 -2.9475e-06
9:121733183 G A 0.237453 3.9622e-05
9:121740850 G A 1.617855 3.8566e-05
9:121744332 T C 1.957257 8.9894e-06
9:121755762 G A 0.036846 9.0277e-05
9:121757511 G T 0.123754 1.2785e-07
9:121757790 G A 0.106746 2.4229e-04
9:121758137 A G 0.025129 -9.5973e-06
9:121760156 G C 0.058381 5.0210e-05
9:121762941 G T 1.832263 5.0896e-06
9:121770219 A G 0.049222 -2.9170e-05
9:121771094 G A 0.548597 -1.4080e-05
9:121775579 G A 0.092858 -1.8040e-05
9:121776989 G T 0.137026 -1.9345e-05
9:121781451 C T 0.021776 1.3416e-04
9:121782996 A G 1.033688 -1.8423e-04
9:121792719 G A 1.699878 4.6631e-05
9:121796042 C T 0.651523 -4.5671e-06
9:121802824 C T 0.081718 3.3727e-05
9:121803081 G A 0.173261 3.7357e-05
9:121805633 C A 0.040939 -2.7640e-06
9:121812096 C T 0.637995 -2.5369e-06
9:121814095 C T 0.028959 1.3165e-05
9:121814894 C T 0.052279 9.6861e-05
9:121819347 T C 0.587030 -5.2143e-06
9:121821520 A G 0.336208 -6.2565e-05
9:121821911 C G 0.381752 1.4515e-04
9:121834728 G A 0.372210 1.2569e-04
9:121835327 A G 0.302199 -9.1052e-05
9:121837015 A C 0.094786 1.0468e-04
9:121837315 C T 0.417066 1.1655e-04
9:121840391 A G 1.353131 -1.0012e-05
9:121840500 G A 0.039605 -4.5184e-05
9:121841501 C T 0.033967 -7.8286e-08
9:121841957 G A 0.103475 4.1200e-06
9:121842266 G A 0.152963 -5.0781e-05
9:121843974 G A 0.049056 -9.6221e-05
9:121844326 T C 0.882663 -2.7121e-05
9:121845109 C T 0.026466 -1.6380e-05
9:121850608 A C 0.029358 -1.4232e-04
9:121850868 G A 0.108220 1.4753e-06
9:121851610 A G 0.074633 -6.9981e-05
9:121852082 G A 0.123371 -3.9762e-05
9:121852446 A G 0.087716 2.5318e-05
9:121857558 C G 0.722076 1.5082e-05
9:121859293 C T 0.171454 -5.0475e-05
9:121859463 G A 1.977773 -7.7310e-06
9:121880930 A G 0.472166 3.9723e-05
9:121881550 T C 0.034038 2.7068e-05
9:121902171 A C 0.047959 5.1250e-05
9:121903348 A G 0.521404 -5.6083e-05
9:121909742 T C 0.042600 -7.8521e-05
9:121911162 G A 0.158490 -1.3490e-04
9:121914488 T C 1.128915 7.3062e-06
9:121921277 T C 0.050384 5.4035e-05
9:121937990 A C 0.157724 7.2415e-05
9:121943992 T C 0.021558 1.5419e-05
9:121946932 C T 0.102374 9.3577e-06
9:121949307 C T 0.198312 -4.9013e-05
9:121951652 T G 0.054512 6.8199e-05
9:121956076 A G 0.347016 -4.4401e-05
9:121959570 T C 0.064389 -4.5058e-05
9:121960660 T C 0.081046 1.2301e-05
9:121967454 A G 1.622422 6.0278e-06
9:121968105 T G 0.634009 -1.5270e-05
9:121971069 T C 0.062783 4.1416e-06
9:121976044 A G 0.096993 4.2335e-05
9:121977762 C T 0.352709 -5.6760e-06
9:121984553 G A 0.513702 2.5118e-05
9:121988899 G T 0.919957 -3.9009e-05
9:121994900 C T 0.832980 -6.9358e-05
9:121998762 G T 0.064061 -1.8906e-05
9:122016708 T C 0.054029 -3.5956e-05
9:122018796 G C 0.066781 -4.2742e-05
9:122020060 A G 0.112449 8.1888e-06
9:122020180 T C 0.150538 1.3322e-05
9:122028789 T G 0.308775 -1.1753e-04
9:122031603 C T 0.501839 4.2045e-05
9:122032483 C T 1.845411 -9.6344e-05
9:122039564 A G 0.057547 -1.7541e-05
9:122043556 C T 0.517490 8.2075e-05
9:122045163 A G 0.037631 4.8391e-05
9:122047975 A C 0.034694 -1.0154e-04
9:122055148 G A 0.736929 1.9532e-04
9:122059315 A G 0.878972 5.5266e-05
9:122071394 T C 0.904429 1.0192e-04
9:122094173 G A 0.297480 -1.6849e-04
9:122098205 C T 0.254327 -5.0569e-05
9:122113902 G T 0.701972 6.9380e-05
9:122116059 G T 0.024116 -4.1627e-06
9:122118621 G C 0.285198 -1.5262e-04
9:122124789 A G 0.564427 -1.0963e-05
9:122126478 G A 1.181515 -4.7567e-05
9:122133105 T G 0.311125 3.6570e-05
9:122134814 C T 0.239225 7.1074e-05
9:122136994 A C 0.046009 7.3479e-05
9:122157418 G T 0.180928 -1.3654e-05
9:122164937 A C 0.051198 -6.4444e-05
9:122165487 T C 1.029410 5.3890e-05
9:122174362 C T 1.280800 4.6371e-05
9:122175586 G T 0.085380 1.7627e-05
9:122178382 C T 0.037245 7.2576e-05
9:122178787 T C 0.061903 2.3444e-05
9:122180922 T G 0.203408 8.4124e-05
9:122186590 C A 0.054603 -3.5458e-05
9:122197736 A C 1.710950 -4.4305e-06
9:122198190 C T 0.282283 -1.4294e-04
9:122199508 T C 1.428994 6.2263e-05
9:122204176 C T 0.134183 -5.3094e-05
9:122210887 A G 0.060504 5.3377e-05
9:122211776 A G 0.053010 9.5785e-05
9:122213471 T C 0.029715 -1.9045e-05
9:122215618 A G 0.291848 -9.1152e-05
9:122218834 T C 0.807533 2.1043e-05
9:122222907 A C 1.142761 2.5745e-05
9:122235950 A C 1.581532 -6.3831e-05
9:122249042 T C 0.037453 5.6870e-05
9:122249067 C T 0.122057 -3.6455e-05
9:122250294 A T 0.105231 9.3407e-05
9:122253419 T C 0.023736 2.0357e-05
9:122254248 C T 1.013996 3.6445e-06
9:122258577 T C 0.117327 -3.2130e-05
9:122260443 G T 0.133037 -3.5781e-05
9:122260800 A G 0.914861 4.7334e-06
9:122261157 C T 0.426726 1.7480e-05
9:122262471 T C 0.037858 5.4279e-05
9:122270498 C A 0.048128 -1.2072e-05
9:122273329 T C 1.344653 -1.0211e-05
9:122274969 G A 0.188815 5.6035e-05
9:122277529 A C 1.312965 -1.7147e-05
9:122277771 A G 0.272244 -3.4689e-07
9:122279421 G T 1.408997 -2.3409e-05
9:122283627 T G 0.047956 1.1971e-06
9:122284089 T C 1.009663 -1.2233e-05
9:122289187 G T 1.134549 -2.4028e-05
9:122290973 C A 0.080754 3.4678e-05
9:122301156 T C 1.137763 -5.1437e-05
9:122319467 T C 0.324471 -2.2679e-05
9:122319889 A G 1.546854 -1.7614e-05
9:122333870 T C 0.089404 -3.7432e-05
9:122341917 T C 0.377536 8.3873e-05
9:122343615 G A 0.028666 -1.9900e-05
9:122354159 G A 0.067197 -4.8461e-05
9:122357591 C T 0.071569 -2.5410e-05
9:122357647 G A 0.990464 -6.7252e-05
9:122362629 A G 0.075714 -1.3990e-06
9:122363858 G A 0.025463 -5.0545e-06
9:122364808 G C 0.026310 6.6777e-05
9:122366828 T C 1.018455 -5.9677e-05
9:122370268 T G 0.061585 4.2564e-05
9:122377726 G A 0.057073 -5.7878e-05
9:122379090 C A 0.021091 -1.2164e-05
9:122380174 T C 0.177322 9.4554e-05
9:122390930 T C 0.038767 3.6374e-06
9:122396082 C A 0.125442 -4.6357e-05
9:122416904 T G 1.001756 -7.8430e-05
9:122416955 T C 0.110297 8.6014e-07
9:122420219 C G 0.154543 -2.7203e-05
9:122431826 C T 0.032438 -4.7982e-05
9:122434492 C T 0.626800 -1.7031e-04
9:122436623 T C 0.527318 -4.8501e-05
9:122439147 A G 1.189325 -2.4907e-05
9:122443237 T C 0.057239 4.6896e-05
9:122443275 C T 0.117973 3.7118e-05
9:122448779 T C 0.245009 1.9106e-05
9:122461528 C T 0.158243 -3.9850e-06
9:122461649 A G 0.133030 -1.7867e-04
9:122465539 C A 0.093422 6.5404e-06
9:122468385 C G 1.060984 1.4332e-04
9:122473586 C T 0.560006 -2.9089e-05
9:122474518 T G 0.073244 2.4870e-05
9:122474896 G A 1.838144 1.0041e-03
9:122476126 A G 0.275620 6.9829e-06
9:122493643 T C 0.501222 -4.7820e-05
9:122494111 C T 0.055350 1.8682e-05
9:122507381 A G 0.063409 -1.0483e-04
9:122507461 C T 1.115299 5.9077e-05
9:122513619 T C 0.154868 3.4488e-05
9:122514936 T C 0.024531 5.8217e-05
9:122516602 G A 0.182363 1.3022e-05
9:122523457 G A 0.128665 -2.1212e-04
9:122525808 A G 0.048407 -2.6246e-05
9:122526776 C A 0.042516 -4.7237e-05
9:122530194 C T 1.340333 1.0201e-04
9:122535333 C T 0.124825 -2.0529e-04
9:122541037 G A 0.565728 3.5788e-04
9:122552982 T C 0.459401 1.0301e-05
9:122556086 T G 0.116883 -4.2662e-06
9:122557517 G A 0.190337 4.0465e-06
9:122564984 A G 0.080667 -8.8736e-05
9:122566486 G A 1.056246 5.4086e-05
9:122566891 T C 0.515250 2.6797e-05
9:122568111 T C 0.187176 -3.3329e-05
9:122571262 A C 0.069592 3.9326e-05
9:122574669 T C 1.550129 -1.1390e-05
9:122579220 A G 1.384777 -3.7997e-05
9:122583858 A G 0.039390 -4.7024e-05
9:122587246 T C 0.043876 -5.6481e-07
9:122588040 T C 0.544589 -1.3139e-05
9:122588323 C T 1.892595 -1.3973e-04
9:122589404 C T 0.048790 -8.2437e-06
9:122590492 A C 0.151463 -6.4644e-06
9:122592514 G A 1.460640 -9.3469e-06
9:122596115 C T 1.459748 -1.3537e-05
9:122602488 C T 1.492059 -2.6051e-05
9:122602506 T G 0.042367 -4.5546e-06
9:122605088 T C 0.246060 -6.7567e-06
9:122605559 T C 0.237794 -2.4170e-05
9:122608590 A C 0.050007 1.9047e-04
9:122608692 G A 0.997429 -2.4901e-05
9:122609065 A G 1.409156 -2.3389e-05
9:122610092 A C 0.097642 -1.5335e-05
9:122612566 T C 0.049670 2.8781e-05
9:122614778 C T 0.089605 -1.5933e-05
9:122623813 G A 0.697181 5.3702e-05
9:122624393 T C 0.045668 -1.2738e-05
9:122624621 T C 0.123524 -4.8391e-04
9:122624746 C A 0.081760 -1.0557e-04
9:122624757 G A 0.458505 -1.2786e-04
9:122625226 C A 0.221993 -4.9335e-05
9:122625674 G A 0.035213 -8.7446e-05
9:122640349 G T 0.207141 2.4225e-05
9:122642149 G A 0.025453 -2.1670e-04
9:122642794 C T 0.036807 -9.5777e-07
9:122643777 A T 0.068106 -2.5103e-05
9:122644820 C T 1.913364 -2.1016e-05
9:122652244 C T 0.032221 6.4638e-06
9:122652870 T C 1.266168 4.6766e-05
9:122656250 A G 0.040014 -1.3413e-05
9:122657312 G A 0.758182 2.0299e-05
9:122664468 G T 1.190717 1.3392e-04
9:122676137 G A 0.022402 -9.8720e-05
9:122676273 T G 1.246038 5.1932e-04
9:122676538 A G 1.440825 -2.3667e-06
9:122678229 A G 0.028410 1.9068e-05
9:122678582 G A 0.269388 -1.5911e-05
9:122688811 G A 0.682088 3.5330e-05
9:122696006 G C 1.905474 -2.0912e-05
9:122696908 T C 0.055188 -1.6298e-04
9:122700762 T C 0.079440 -4.3483e-06
9:122705683 A G 0.401081 -1.6018e-05
9:122708998 T C 0.038816 -9.5494e-05
9:122720621 G A 1.958175 -4.4430e-05
9:122722423 G A 0.505078 7.7417e-05
9:122724943 A G 0.070994 7.4106e-07
9:122731225 G A 0.043737 -9.2367e-05
9:122734198 C T 0.041059 -6.0994e-05
9:122734446 T C 0.443935 2.2495e-05
9:122739681 T G 0.059524 -4.6888e-05
9:122752430 T C 0.026505 2.8790e-06
9:122760264 C T 0.034152 -4.4455e-06
9:122760735 T C 0.655337 -7.3584e-05
9:122766104 T C 0.516837 -3.6590e-05
9:122777019 T G 0.117509 -8.5970e-05
9:122781048 G A 0.358172 4.4235e-05
9:122781175 G A 0.038092 -1.2540e-04
9:122781549 A G 0.670916 1.0105e-06
9:122786147 G A 0.065133 -3.8787e-05
9:122786574 T C 0.285272 -3.5040e-05
9:122786815 T G 1.580938 -9.4821e-04
9:122787821 C A 0.211006 1.1882e-05
9:122807192 C T 0.069836 -2.6560e-05
9:122814339 C T 0.327289 1.3413e-04
9:122825066 T C 0.310171 -4.0584e-05
9:122828025 A G 0.162836 -7.0999e-05
9:122828364 C T 0.036878 2.0268e-04
9:122842335 A G 0.051286 -1.3052e-04
9:122845375 A C 0.609731 -2.0340e-05
9:122846246 G T 0.056849 -1.1309e-04
9:122860171 A G 1.229647 2.2508e-06
9:122861297 C T 0.462607 -6.8083e-05
9:122863506 A G 0.041783 4.4594e-05
9:122863877 A C 0.296480 2.7871e-05
9:122868699 A G 0.522748 -5.9334e-06
9:122877786 T G 1.002012 2.5137e-05
9:122887345 G T 0.378348 2.9300e-08
9:122901967 C A 0.038209 -3.6063e-05
9:122902613 T C 0.055762 4.2670e-05
9:122902865 C T 1.480183 1.9641e-04
9:122912108 A G 0.041439 -2.9682e-05
9:122915121 C T 0.028121 -5.6625e-05
9:122921694 A G 0.503280 -1.1968e-04
9:122923263 A G 0.037758 -1.3904e-06
9:122929934 G A 0.022026 -4.4936e-05
9:122931474 T C 0.069443 1.1533e-04
9:122944246 G A 0.057839 8.9054e-05
9:122947669 T C 1.502861 1.2421e-04
9:122950964 C T 0.096947 5.4493e-06
9:122953388 A G 0.051523 -1.8086e-05
9:122955243 T G 1.524926 8.1486e-05
9:122957590 T C 0.057317 -1.1302e-05
9:122958858 G C 0.519895 -6.4797e-05
9:122959147 C T 0.020117 1.5017e-05
9:122966188 T C 1.793888 3.0226e-05
9:122966360 C T 0.135582 3.1615e-05
9:122973369 C T 0.145546 -3.6845e-05
9:122975191 A G 0.053870 5.6498e-05
9:122982424 C G 0.033996 2.3195e-06
9:122984084 C T 0.095558 -1.7056e-05
9:122984658 A G 0.022295 3.0842e-04
9:122988145 C T 0.065973 1.2000e-04
9:122994202 G T 0.061264 -3.3954e-05
9:123001627 G C 0.506149 -9.3781e-06
9:123005508 C A 1.186933 -1.7813e-05
9:123011212 T C 1.690602 -3.9070e-05
9:123030059 G A 1.921342 5.3220e-05
9:123041996 G A 1.856577 -5.1506e-05
9:123047135 C G 0.066174 -3.8687e-05
9:123047237 G A 0.047752 3.0805e-05
9:123053324 A G 1.785339 -2.2983e-04
9:123056637 A G 0.107428 7.1474e-05
9:123062320 T C 1.951155 -3.0337e-04
9:123062363 G C 0.086029 -2.2244e-04
9:123069187 T C 0.096162 6.4239e-05
9:123075135 A G 0.320755 1.6997e-06
9:123075240 A G 0.046333 1.0435e-04
9:123084681 T C 0.066025 -1.3754e-05
9:123086642 T C 0.134585 4.0599e-05
9:123089038 T C 0.137409 -9.1531e-06
9:123091296 T C 0.052864 5.6751e-05
9:123093019 A G 0.154641 4.7855e-05
9:123096246 A C 1.906383 -4.1980e-05
9:123101033 A G 0.055259 2.7517e-05
9:123107908 A G 0.067914 -1.2453e-06
9:123114345 C T 0.409497 -8.0440e-05
9:123116200 T C 0.024778 8.0927e-06
9:123118458 T C 0.217482 -1.7866e-05
9:123119421 T C 1.450475 2.3515e-05
9:123122883 C T 0.927548 -3.3530e-05
9:123124504 T C 0.783716 -3.2681e-05
9:123133890 T C 0.473782 4.4938e-06
9:123134187 T C 0.684458 -5.6196e-05
9:123136204 A G 0.031214 -2.6652e-05
9:123137313 A G 0.026268 -3.7520e-05
9:123137705 G A 0.690553 2.5759e-05
9:123139224 A G 0.036713 -4.3522e-05
9:123147226 G A 1.374144 -7.9865e-05
9:123151125 T G 0.344202 1.9494e-05
9:123160906 T C 0.026083 1.3979e-04
9:123162392 T C 0.301433 8.7821e-06
9:123166107 G A 0.171359 -4.0036e-06
9:123171755 C T 0.504474 3.0844e-05
9:123172518 A C 0.277632 2.8925e-05
9:123172902 G C 0.128197 -1.2503e-05
9:123179940 G A 1.880784 -1.3458e-04
9:123185724 C T 0.709619 -7.8231e-05
9:123194639 C T 0.022646 -6.9803e-05
9:123195136 C G 0.196371 -7.3480e-05
9:123198595 A G 0.128051 -3.5635e-05
9:123202997 C T 0.257323 2.1129e-05
9:123205698 T C 0.062899 -6.3519e-05
9:123205705 T C 0.046349 -7.0364e-05
9:123205912 G C 0.056333 -9.4987e-05
9:123205981 T C 0.055632 -8.7901e-05
9:123225926 C T 0.733858 5.4022e-06
9:123254403 A G 0.069355 1.5288e-05
9:123280950 C T 1.868141 2.8074e-05
9:123287407 G C 0.165942 -1.2691e-05
9:123291036 G C 1.866600 2.3451e-05
9:123302852 C T 1.874854 1.6733e-05
9:123314133 A G 0.069245 -4.5924e-05
9:123322700 A G 1.498810 -2.1651e-06
9:123325171 C T 0.120145 8.6572e-06
9:123330837 T C 0.080534 -8.6743e-06
9:123337634 T G 0.320846 -2.6542e-05
9:123346653 A G 0.037089 -1.2430e-05
9:123349796 C T 0.663802 3.2175e-05
9:123359800 C T 0.158178 3.9070e-05
9:123360969 G C 0.073523 -1.3824e-04
9:123365330 T C 0.082994 1.0627e-04
9:123370345 G C 1.383541 -2.7778e-05
9:123383909 T C 0.979143 -4.2285e-05
9:123404576 T C 0.036943 -2.1976e-05
9:123410819 T C 1.400824 -1.9620e-05
9:123436640 A G 0.026119 9.1396e-05
9:123439233 C G 0.139707 -6.8923e-06
9:123454085 T G 0.032889 -4.2510e-05
9:123456755 T C 0.024671 7.9645e-05
9:123463476 T C 0.160321 2.0009e-05
9:123467570 T C 1.390298 -2.2166e-05
9:123476257 A G 0.046791 -3.4631e-05
9:123479457 G A 1.392028 -7.7764e-06
9:123498335 T C 0.281163 -7.9542e-06
9:123521842 C A 0.076493 -3.4344e-06
9:123525175 C A 0.303445 -6.5060e-07
9:123541418 G T 0.026674 8.2367e-05
9:123546158 C T 0.053107 2.2387e-05
9:123557999 C T 0.047398 -6.6550e-05
9:123562020 T G 0.063088 -3.8105e-05
9:123570261 A G 0.126386 9.4165e-05
9:123578733 A G 0.062085 5.1766e-05
9:123586737 G T 1.162447 -1.6259e-04
9:123607829 T C 0.037054 -8.7275e-05
9:123610397 T C 0.141242 2.0622e-06
9:123616858 G T 0.327399 -1.9535e-05
9:123623772 A G 0.081196 -8.9563e-05
9:123627662 C T 0.201139 2.1096e-04
9:123631642 C G 1.201772 -3.7115e-04
9:123636375 T C 0.034908 -4.6772e-06
9:123636411 T C 0.188698 3.1135e-05
9:123648718 A G 0.123894 -1.3485e-05
9:123652898 C T 1.284500 -1.6530e-04
9:123655084 C A 0.033201 -3.2368e-05
9:123675895 G A 0.040676 -1.1280e-04
9:123679085 T C 0.064474 3.0556e-05
9:123683613 T C 0.037508 -6.4398e-05
9:123686299 G A 0.022733 1.7643e-05
9:123688217 A G 0.133926 -1.1677e-04
9:123690239 A G 1.136497 -4.2470e-05
9:123696756 A G 0.031201 3.6456e-05
9:123698680 T C 0.326799 -3.0937e-06
9:123703686 C T 0.145066 4.0106e-04
9:123713423 T C 0.030760 3.9550e-05
9:123725926 G T 0.140288 -1.3975e-04
9:123729962 C T 0.154907 -6.5094e-05
9:123754777 T C 0.055869 -8.7845e-05
9:123755576 C A 0.026852 7.6867e-05
9:123756965 C T 0.090842 2.9287e-06
9:123757412 A G 1.068339 -1.1448e-04
9:123769200 T C 0.873503 -3.0117e-05
9:123770436 C A 1.202317 -3.8193e-04
9:123771493 C T 0.224453 -7.5734e-05
9:123787999 A G 0.205605 3.5698e-05
9:123804459 T C 0.037703 -1.3595e-04
9:123834464 A C 0.070030 4.9049e-04
9:123836653 T C 0.863253 -3.3434e-05
9:123848158 G A 0.046492 2.7607e-05
9:123850770 A G 1.372440 -4.9918e-05
9:123856925 G T 0.025869 3.5239e-05
9:123860689 T C 0.852857 -2.4475e-05
9:123870336 A G 0.039449 3.1847e-05
9:123873476 A G 0.149921 1.7953e-05
9:123875921 G C 0.085642 -5.3111e-05
9:123876305 A G 1.148827 -4.8490e-06
9:123878315 G A 0.062237 -1.6047e-06
9:123887370 G A 1.390750 -3.6200e-05
9:123897495 G A 0.242020 3.4238e-05
9:123903840 A G 0.088612 1.1241e-05
9:123910410 A G 0.049702 -5.1475e-05
9:123914874 T C 0.120794 5.0304e-06
9:123932039 A C 0.025885 4.3293e-05
9:123936891 A C 0.288116 6.9826e-06
9:123940584 C T 0.047281 4.6952e-05
9:123965780 C T 0.224463 -7.0461e-05
9:123966330 T C 0.045979 3.7532e-05
9:123974024 C T 0.847810 -1.5829e-05
9:123974471 C T 0.028800 2.6223e-06
9:123975873 C T 0.475792 -4.6740e-05
9:123977541 C T 0.048034 1.6645e-05
9:123993212 A G 0.094305 -9.8358e-06
9:123995163 G C 1.685652 1.9859e-05
9:124009014 T C 0.110583 2.0624e-05
9:124025276 T C 0.064373 9.7585e-05
9:124028828 A G 0.065889 -6.6625e-05
9:124038450 A G 0.094617 -2.1955e-06
9:124040678 T C 0.406823 -6.5064e-06
9:124040728 C A 1.334734 -2.8795e-05
9:124042944 T C 1.950989 5.4153e-06
9:124046633 T G 0.069735 -3.7499e-05
9:124048128 T C 0.034152 1.6022e-04
9:124050838 A G 0.250936 4.5472e-05
9:124061902 T C 0.907827 -2.2996e-05
9:124064928 T G 0.912397 -2.6161e-05
9:124074791 G T 0.120054 4.4247e-05
9:124085061 C T 0.070712 3.4305e-05
9:124087915 T C 1.561025 -7.3846e-07
9:124092355 T C 0.418147 -1.2168e-05
9:124098535 T C 0.064688 -6.5181e-06
9:124098846 T C 0.051659 -1.3371e-05
9:124110774 C A 0.130018 -9.2709e-06
9:124125520 G A 0.770785 2.9852e-05
9:124128354 C A 0.385050 -1.7226e-05
9:124132918 T G 0.086178 -1.6977e-05
9:124135043 T C 1.138373 -6.2617e-05
9:124143300 C A 0.850630 5.2648e-05
9:124148424 G A 0.103624 4.3166e-05
9:124151022 A G 0.066252 -7.2065e-05
9:124155626 T G 0.070868 1.6394e-05
9:124169238 G A 0.029504 -4.0589e-05
9:124185520 T C 0.065210 -2.1648e-06
9:124186753 G A 0.072276 9.0076e-05
9:124192482 C T 1.832023 -6.1876e-05
9:124198504 G A 0.046041 -2.6604e-05
9:124204563 T C 1.133202 -4.3760e-05
9:124209542 A G 0.064792 2.8897e-05
9:124211829 G A 1.200824 -5.4116e-05
9:124214446 T C 0.031078 5.8418e-06
9:124225598 T C 0.286714 2.9123e-05
9:124231383 T C 0.108642 3.1069e-05
9:124241284 C T 0.272646 3.9174e-05
9:124241369 G T 0.697463 1.9034e-05
9:124259645 T C 0.633486 2.4257e-05
9:124261314 T G 0.108100 3.7192e-07
9:124283089 A G 0.307886 -2.2846e-06
9:124287845 T G 0.047735 2.5350e-06
9:124291986 A G 1.367870 -2.2140e-05
9:124296310 T C 0.070485 -2.3246e-05
9:124301896 T C 0.066256 -5.6556e-05
9:124302473 C T 0.112702 2.7722e-05
9:124303214 C A 0.071202 -4.5662e-06
9:124320762 G A 0.648177 1.0411e-05
9:124322175 A G 0.101696 2.6033e-05
9:124324637 T G 0.321764 -6.9521e-06
9:124328239 C T 0.054519 -8.1358e-05
9:124330970 C T 0.332498 4.2788e-05
9:124333150 A G 0.624148 4.9118e-06
9:124333388 T C 0.033506 1.8052e-05
9:124336967 G A 1.282105 -3.7052e-05
9:124337762 A G 0.270193 1.6203e-05
9:124344438 G A 0.624320 -3.9128e-05
9:124354844 G A 0.030578 -2.6873e-06
9:124354939 A C 0.025687 -1.9292e-04
9:124361347 A C 0.663425 8.0950e-05
9:124364349 T C 0.546023 3.1952e-06
9:124366565 G A 0.025956 -1.9484e-04
9:124372152 T C 0.365572 -8.1691e-06
9:124372312 T C 0.061932 -5.5194e-05
9:124375299 C G 0.261848 -2.9307e-05
9:124377411 G A 0.132414 1.0839e-05
9:124378942 G A 1.056856 2.9572e-05
9:124389753 T C 0.460124 2.7052e-05
9:124390320 C T 1.573018 2.1191e-05
9:124390389 T C 0.206884 -1.3049e-05
9:124390981 A G 1.352498 4.6551e-05
9:124391684 A G 0.295938 4.2776e-05
9:124400845 G A 0.574670 -2.4033e-05
9:124401320 G A 0.136292 -6.4085e-05
9:124405014 T C 0.235603 1.7556e-05
9:124405277 C T 0.642438 -4.7100e-05
9:124408983 C T 0.048573 -3.2425e-05
9:124409766 T C 0.535968 -6.8006e-05
9:124410605 T G 0.712806 4.8122e-05
9:124412535 C T 0.052516 -5.3732e-05
9:124419014 C T 0.086973 1.2648e-04
9:124420789 T C 0.223775 1.7523e-05
9:124422403 A G 0.518606 1.4678e-05
9:124425243 T C 0.356436 -3.5974e-05
9:124425249 T C 0.536331 -1.6746e-05
9:124425330 A T 0.137221 -6.7575e-05
9:124425875 G C 1.953388 -1.2013e-05
9:124428455 T C 0.152424 1.9163e-05
9:124433017 T C 0.083867 -4.0215e-05
9:124437601 T C 0.488103 -3.8353e-06
9:124441404 G T 0.094841 -2.5974e-05
9:124442040 C T 0.149055 5.7585e-06
9:124445115 C T 1.076204 -2.6621e-05
9:124449994 A G 0.154141 -1.5084e-04
9:124453318 A G 0.070404 1.7210e-05
9:124453517 C T 0.044512 2.3516e-06
9:124474336 A G 0.057758 7.3833e-05
9:124482292 A G 0.040929 5.3032e-05
9:124484351 A G 0.534874 9.5105e-05
9:124487495 T C 0.122706 2.3161e-05
9:124501885 C T 0.091803 -5.0575e-05
9:124501973 A G 0.050118 -5.8390e-05
9:124502459 C T 0.057486 3.5320e-05
9:124507050 C G 0.070472 1.7619e-05
9:124509250 T C 0.321716 -1.2435e-04
9:124509921 T C 0.126331 -2.3836e-05
9:124517961 T C 0.074740 1.8182e-05
9:124520900 G A 0.031091 4.2771e-05
9:124522313 T C 0.055561 3.2868e-05
9:124522550 T C 0.025654 -7.2396e-05
9:124525525 G C 0.041120 -1.0057e-05
9:124535526 T C 0.022224 4.1482e-05
9:124541124 A G 0.248342 -3.0209e-05
9:124543252 T G 0.043909 -2.2613e-05
9:124559790 A G 0.887470 -6.3537e-05
9:124560496 T C 0.997689 -7.9787e-05
9:124562071 A G 0.035937 -1.3411e-05
9:124563827 T C 0.132167 -1.9444e-05
9:124570245 A G 0.545079 4.5201e-05
9:124573191 G A 0.062546 7.8521e-06
9:124579748 A T 0.090355 2.8422e-05
9:124580040 A G 1.193421 -1.6651e-04
9:124580126 C T 0.689833 -1.3011e-04
9:124583377 C T 0.106263 -2.2336e-05
9:124586258 A C 0.055960 1.3847e-04
9:124586275 G A 1.194868 -4.3577e-05
9:124596436 T C 0.038975 1.3103e-07
9:124598349 C T 0.099210 4.6634e-06
9:124601483 T C 0.030143 -1.0018e-04
9:124603725 A G 0.036524 6.5656e-05
9:124607659 G A 1.270650 -4.3353e-05
9:124617900 C T 1.121355 -2.2756e-04
9:124620721 A G 1.404317 -3.0617e-05
9:124626528 T C 0.108324 1.1532e-04
9:124629421 G C 0.238306 3.4337e-05
9:124633711 T C 1.354748 -3.0352e-05
9:124634236 C T 0.138902 5.9982e-05
9:124638693 T C 0.049738 1.2647e-05
9:124646722 G A 1.555235 1.3160e-05
9:124650611 T C 0.948545 3.8712e-06
9:124651790 T C 0.191889 7.3479e-06
9:124660086 C T 0.037914 2.3435e-05
9:124662617 T C 0.047583 2.3921e-05
9:124662881 G T 0.968854 6.6063e-06
9:124664843 T C 0.050705 3.3576e-05
9:124666130 A G 0.047820 1.4721e-05
9:124666931 A G 0.134770 2.7409e-05
9:124672263 T C 0.119385 1.5370e-05
9:124676560 C T 0.309947 -4.2161e-05
9:124676595 T G 0.110248 -3.2717e-04
9:124678664 T C 0.062069 2.5462e-05
9:124679214 C T 0.578068 4.6137e-05
9:124685381 C G 1.868657 4.4728e-05
9:124688608 A G 0.051945 -2.3808e-06
9:124693638 C A 0.087103 -2.4280e-05
9:124703867 A G 0.484568 -4.4142e-07
9:124708819 A C 0.090362 5.2086e-05
9:124712426 G A 0.399753 1.3022e-05
9:124713395 G A 0.030513 2.6846e-06
9:124713775 G T 0.591175 8.2459e-06
9:124726011 C A 0.870634 -2.4684e-05
9:124729881 G T 0.192256 2.4163e-05
9:124730728 C T 0.077548 1.7558e-06
9:124734896 T A 0.033817 -1.7142e-06
9:124750344 C T 0.043143 -6.7839e-06
9:124753760 A G 0.198595 -4.2307e-06
9:124757764 A G 0.056810 5.6332e-05
9:124774732 C A 0.080745 -4.2316e-05
9:124782901 T C 0.065701 1.9231e-05
9:124802044 A G 0.079690 -3.8045e-05
9:124805476 C T 0.126059 3.4785e-05
9:124809072 A G 0.057193 2.0025e-04
9:124811573 A G 0.041838 -1.4422e-05
9:124815274 G A 0.042552 3.8429e-05
9:124820608 C T 0.690021 1.3487e-05
9:124827130 G A 0.081952 -4.8039e-05
9:124828953 T G 0.045687 -1.0655e-04
9:124835368 C T 0.472724 1.8837e-06
9:124846869 A C 0.144098 2.2565e-05
9:124854832 T C 0.056707 -1.1505e-06
9:124863373 A G 0.089255 -2.6647e-05
9:124870612 G A 0.556857 1.1387e-05
9:124872074 C T 0.030909 -6.0612e-05
9:124877059 C T 0.352395 -1.4890e-05
9:124878182 T C 0.128230 6.0648e-06
9:124880597 A G 0.055473 -1.9825e-05
9:124882247 G A 0.063409 1.7878e-06
9:124884007 T C 0.055226 8.7113e-06
9:124885596 A C 1.635908 -3.0307e-06
9:124895124 T C 0.021724 -1.8974e-05
9:124897527 A G 0.161483 -1.1246e-04
9:124904633 G C 1.940801 6.1894e-06
9:124906039 C T 0.284354 -4.8014e-05
9:124907558 C T 0.038618 -8.2200e-05
9:124909384 A G 1.196654 -1.1480e-05
9:124913308 C A 1.102637 -3.8035e-05
9:124916693 C T 1.235236 -2.8583e-06
9:124929211 G A 0.985654 -3.3975e-05
9:124929975 T C 0.051471 -8.6090e-05
9:124931957 T G 0.025187 -7.5177e-05
9:124932622 T C 0.055889 -4.2406e-05
9:124936626 A G 0.027326 -2.3404e-05
9:124943542 T C 0.045778 -5.5107e-05
9:124944157 G C 0.192337 -1.7134e-05
9:124948983 T C 1.498801 4.2623e-05
9:124949601 A G 0.260855 1.0946e-05
9:124950477 T C 0.092286 1.9315e-05
9:124955922 T G 0.620046 6.7337e-07
9:124956097 T C 0.095730 3.3025e-05
9:124960776 T G 1.455386 -2.3437e-05
9:124963341 A G 0.301280 -2.9280e-05
9:124966261 A G 0.155880 2.5899e-06
9:124966449 T C 0.504393 -9.9706e-05
9:124971518 T C 0.031279 -4.3036e-05
9:124974419 A G 0.711995 -7.8445e-05
9:124978011 A G 0.478203 5.7083e-06
9:124980462 G A 0.422925 1.0319e-04
9:124981669 T C 0.684474 -1.4924e-04
9:124984125 G A 0.586420 -1.7553e-04
9:124984589 T C 1.916412 7.2972e-05
9:124986973 T C 0.061186 -2.2190e-05
9:124987593 A G 1.900735 8.6113e-05
9:124992671 A G 0.608001 -4.3703e-05
9:124993505 G A 0.800747 6.3050e-05
9:125006622 C A 0.069125 -5.1511e-06
9:125007893 T C 1.011165 -2.1862e-05
9:125008930 C T 0.080689 -7.2613e-05
9:125010858 A G 1.922920 9.0231e-05
9:125013649 C T 0.031088 2.4962e-05
9:125014475 T C 0.435606 -3.5744e-05
9:125014625 G A 0.846151 6.5035e-05
9:125017866 T C 0.038871 5.1065e-05
9:125024007 A G 0.067891 1.1848e-06
9:125026461 G A 1.911836 6.1443e-05
9:125040986 C T 0.127370 1.5036e-05
9:125044350 A G 0.052036 -5.9902e-05
9:125049631 C T 0.050715 -3.4368e-05
9:125050104 C T 0.028796 8.7994e-05
9:125060891 C T 0.054512 -9.4260e-06
9:125062104 T C 0.255145 1.9656e-05
9:125069187 A G 0.021649 2.7213e-05
9:125073093 G A 0.217654 2.8386e-05
9:125075782 A C 0.216161 2.5185e-05
9:125075843 A G 0.047453 -7.5017e-07
9:125087672 C G 0.034301 -4.0845e-05
9:125101600 T C 0.062435 -3.7224e-05
9:125102160 C T 0.232545 -8.5367e-06
9:125107101 G A 0.242811 2.2469e-05
9:125107390 C A 0.024187 -6.9901e-05
9:125110968 T C 0.126714 7.6311e-05
9:125111302 A G 0.175014 2.7713e-05
9:125114085 T G 0.028008 -3.3881e-05
9:125116829 C T 0.054555 4.2183e-05
9:125120349 G A 0.617978 -8.0817e-05
9:125124772 G A 0.144618 4.3205e-05
9:125125158 T C 0.060491 -3.8326e-05
9:125125721 A G 0.041471 -4.2660e-05
9:125126101 C T 0.148454 3.9867e-05
9:125127715 A G 0.254895 8.7105e-05
9:125128663 G T 0.098233 3.7706e-05
9:125129560 A C 0.175624 -1.2219e-04
9:125131688 T C 1.582379 -6.6755e-06
9:125132522 G A 0.140963 5.3351e-05
9:125133507 T C 0.140496 6.0875e-05
9:125134156 T C 0.060631 7.8627e-05
9:125135489 C T 0.133949 5.1750e-06
9:125136447 T C 1.855493 4.6558e-05
9:125139340 G T 0.263795 5.8901e-05
9:125143973 A C 0.055142 1.8578e-05
9:125149970 G A 0.363758 3.0951e-06
9:125150888 G A 0.117029 7.3988e-05
9:125153994 T G 0.052851 -5.5511e-06
9:125161827 G A 0.061984 1.5024e-04
9:125161870 T C 0.200844 -4.7203e-05
9:125177159 T G 0.037488 2.0927e-05
9:125181006 T C 0.268404 5.5425e-05
9:125186011 G A 0.320856 2.3972e-05
9:125188796 G A 0.042983 1.6787e-05
9:125192159 A C 0.465860 9.4586e-05
9:125193338 T C 0.021373 5.8707e-05
9:125202072 A G 0.033214 -8.7442e-05
9:125227006 C T 0.022220 1.0634e-04
9:125230865 T C 0.036372 -2.2286e-05
9:125231092 G A 1.399143 3.7536e-04
9:125235555 G A 0.357802 -4.5355e-05
9:125239501 T G 0.040069 -2.7114e-05
9:125239544 G A 0.038615 3.1106e-05
9:125241048 T C 0.093666 1.1181e-05
9:125241442 T C 0.075772 1.2607e-05
9:125243940 A G 0.431977 2.8857e-05
9:125249117 G A 0.298901 3.0398e-05
9:125253806 C T 0.245473 2.5289e-05
9:125254013 G A 1.649443 6.4353e-05
9:125261468 A G 0.587773 -2.4505e-05
9:125265556 T C 0.034772 3.9662e-05
9:125266298 T C 0.079041 2.1886e-05
9:125266798 T G 0.767711 -4.0278e-05
9:125267600 G T 0.041646 -7.7839e-05
9:125269671 A C 0.979120 1.3835e-05
9:125271839 G A 0.878645 3.3807e-06
9:125273435 A G 0.021883 2.3209e-05
9:125273574 A G 0.148987 -1.4211e-05
9:125279501 G A 0.329217 -1.0620e-04
9:125283383 C T 0.297454 -1.1902e-05
9:125284063 A G 0.263558 -1.4004e-05
9:125287066 C T 0.103848 2.6164e-05
9:125288893 T C 0.021575 2.1579e-05
9:125289033 G A 0.240192 -6.9675e-05
9:125289083 G A 0.595433 -1.1963e-04
9:125303426 G A 0.512245 3.6474e-05
9:125306095 A G 0.219965 1.4020e-05
9:125312694 C T 0.778088 -5.6043e-05
9:125314159 C G 0.082017 5.8073e-06
9:125314550 T C 0.037764 4.0197e-05
9:125314955 G A 1.289044 -1.9705e-05
9:125315542 T C 0.461549 -5.9983e-05
9:125316042 C T 0.972080 -8.1109e-06
9:125316157 T C 0.021315 1.8615e-05
9:125316179 G T 1.382918 -2.6212e-05
9:125316350 T C 1.065133 -6.6567e-06
9:125325994 G A 0.510589 -3.4037e-05
9:125327158 C T 0.590886 4.2917e-05
9:125327586 C T 0.090894 5.2607e-06
9:125330125 G C 1.188805 -1.4574e-06
9:125330240 G T 0.030770 -2.2138e-05
9:125330739 A G 1.097418 1.7451e-06
9:125335216 T C 0.540895 5.0235e-05
9:125335270 T C 1.273568 8.1435e-05
9:125340264 T C 0.859663 7.5939e-06
9:125345110 G A 0.742738 -1.7360e-05
9:125347423 A G 0.183482 -6.2343e-05
9:125362654 A G 0.188818 -3.8767e-05
9:125367694 A G 1.087080 2.7142e-05
9:125369835 C T 1.845515 1.1545e-05
9:125377087 G A 1.658735 3.7617e-05
9:125377505 G A 1.864759 1.1567e-06
9:125378521 T G 0.480887 2.3507e-05
9:125384788 G A 1.754949 1.9796e-05
9:125386061 C T 0.034194 -2.0441e-05
9:125386543 G T 0.090118 3.5087e-05
9:125387239 A G 0.057625 -2.6491e-04
9:125387544 G A 0.079807 -1.5924e-05
9:125390717 G A 0.038482 2.6689e-05
9:125390773 T C 0.118717 -7.0304e-06
9:125390874 C A 1.631692 -1.9982e-05
9:125391012 C G 0.020250 9.9458e-05
9:125391026 C A 1.629575 -1.2079e-05
9:125391241 A G 0.584248 1.3619e-05
9:125391369 G A 1.493715 -3.2225e-06
9:125391409 G A 1.027216 -1.7157e-05
9:125391917 G A 1.629848 -1.7625e-05
9:125410258 C T 0.065801 -8.8868e-05
9:125420446 G A 0.094627 5.7662e-05
9:125422424 A G 0.423869 -7.8171e-05
9:125422865 G A 0.637193 8.5335e-05
9:125426837 C T 0.222152 -3.4434e-05
9:125427807 C T 0.044425 1.9143e-05
9:125428755 C G 0.384917 -8.9278e-05
9:125431905 T C 0.025541 -9.0410e-06
9:125433922 T C 0.087483 -1.4103e-04
9:125437756 A G 0.028641 3.2275e-07
9:125455998 G A 0.078190 -5.6831e-05
9:125479993 T C 0.093215 -1.3532e-05
9:125481815 A G 0.048453 -1.3716e-04
9:125486156 C T 0.080157 -1.5509e-06
9:125486542 G A 0.018931 9.6279e-05
9:125500760 A G 1.921135 5.2487e-05
9:125503665 C T 0.036995 -6.1059e-05
9:125512193 A C 1.920985 5.2115e-05
9:125512438 G C 0.041237 -2.2252e-05
9:125512943 T C 0.025778 -2.1299e-05
9:125514059 A C 0.624165 1.7258e-05
9:125528401 G C 0.061884 -2.4001e-05
9:125541323 A G 1.923076 2.2990e-05
9:125548202 T C 0.193255 -4.5027e-05
9:125548589 G T 0.039118 2.2498e-05
9:125556718 A G 1.716818 -3.2008e-05
9:125560088 A G 0.070933 6.8367e-06
9:125560607 A G 0.038715 2.6222e-05
9:125562651 A G 0.060186 9.5791e-06
9:125563212 C T 0.039222 2.7940e-05
9:125564908 T C 0.079855 1.7581e-06
9:125564936 T C 0.034405 3.1601e-05
9:125570075 C T 0.086993 5.9396e-05
9:125582173 T C 0.453088 4.6555e-05
9:125598379 G C 0.067671 1.6124e-05
9:125599595 C T 0.384008 3.7163e-05
9:125605578 C T 0.517951 -4.0733e-05
9:125605708 C T 0.074084 7.7914e-07
9:125606617 C T 0.047657 -2.2140e-05
9:125645022 C T 0.418212 6.2286e-05
9:125650518 A G 0.067456 4.1413e-05
9:125663180 A G 0.088418 8.2736e-06
9:125673044 C T 0.119025 -2.2503e-05
9:125674948 A G 0.077285 9.1979e-05
9:125683128 A T 0.122657 -5.1987e-05
9:125683261 C T 0.049533 1.7743e-04
9:125685917 C T 0.046502 -9.3163e-05
9:125689789 G A 0.033126 -7.3733e-06
9:125693878 T C 0.072208 -1.5488e-05
9:125702831 A C 0.057940 -2.5095e-05
9:125704675 A G 0.027517 -4.4869e-05
9:125709323 G A 0.979682 -1.2243e-04
9:125717473 A G 0.095902 -1.4757e-05
9:125720644 C T 0.071043 1.8334e-05
9:125737696 T G 0.057252 6.1150e-05
9:125747959 G A 0.109830 5.8374e-07
9:125750424 G T 0.047031 -6.9636e-06
9:125752156 T C 0.071471 -4.0096e-06
9:125766446 G T 0.143238 -7.3562e-04
9:125768869 C T 0.238608 -1.6221e-04
9:125777927 C T 0.299414 3.3800e-05
9:125788815 G A 0.095779 -2.4704e-05
9:125810181 T C 0.070196 -1.0170e-05
9:125826236 G A 0.033733 -3.3293e-05
9:125835591 A G 0.037781 -5.6656e-07
9:125843074 G A 0.072617 -1.2669e-05
9:125849046 C T 0.051335 5.5273e-05
9:125855825 G T 0.109671 -2.8649e-05
9:125859640 G A 0.038780 5.8171e-05
9:125893395 G A 0.042484 3.2774e-05
9:125895238 T C 0.038855 5.4444e-05
9:125896947 A G 0.066606 2.0303e-05
9:125898643 C T 0.350882 1.1302e-05
9:125903047 A G 0.026927 -1.6163e-05
9:125903257 C A 0.036732 7.3438e-05
9:125920505 A G 0.025658 2.4754e-05
9:125949972 G T 0.083581 -1.0306e-05
9:125953272 A G 0.023223 2.6133e-05
9:125955712 T C 0.480216 -8.8772e-05
9:125963450 T C 0.742505 3.1959e-04
9:125981654 T C 0.043126 1.8835e-05
9:125983554 T C 0.072500 -1.7884e-05
9:125986286 T C 0.039920 1.0161e-06
9:125992073 G A 0.298603 -3.5030e-05
9:125998497 C T 0.210701 -3.8976e-05
9:126007565 A G 0.113423 -1.3345e-05
9:126015168 C A 0.051984 3.5768e-05
9:126018992 C A 0.049647 -1.8773e-04
9:126020743 G A 0.053532 8.6501e-06
9:126024931 T C 0.036800 8.4172e-05
9:126028395 G C 1.299797 -4.4385e-04
9:126039222 C T 1.424330 -1.4746e-04
9:126042041 T C 0.068975 7.3210e-07
9:126044010 T C 0.255632 -1.4276e-04
9:126049103 A G 0.062413 2.7628e-06
9:126049515 A G 0.035005 -2.7006e-05
9:126049975 C A 0.944946 -3.6933e-05
9:126050038 T C 0.212967 9.6627e-05
9:126054601 G C 0.042662 6.9739e-05
9:126058915 G A 0.442036 7.3442e-06
9:126059020 C T 0.285373 5.9267e-05
9:126066218 A G 0.051351 -1.3905e-04
9:126067541 T C 0.237083 -5.9211e-05
9:126069689 C T 1.171723 4.9004e-05
9:126073851 T C 0.098489 1.6433e-04
9:126074211 C T 0.052101 5.4761e-05
9:126076661 A C 0.091527 1.1661e-06
9:126078775 T C 0.323842 -6.2992e-05
9:126081133 G A 0.579071 -2.3679e-05
9:126081738 T C 0.683740 3.7091e-05
9:126087359 A G 0.318278 -4.8076e-05
9:126091818 G A 0.413596 4.8863e-05
9:126094007 C A 0.078453 -3.2125e-05
9:126094458 G A 1.833876 -1.0739e-05
9:126096522 A G 0.766449 -1.3356e-05
9:126102968 A G 1.813743 -3.1992e-04
9:126108140 G A 1.876626 -8.2852e-05
9:126113594 A G 0.783047 6.2568e-05
9:126117558 A G 0.239160 4.0519e-05
9:126123616 C T 1.040724 -6.9671e-05
9:126126097 T C 0.068031 -4.4867e-05
9:126128211 C T 0.835460 -6.3826e-05
9:126128253 C G 0.814531 -1.2869e-04
9:126133160 T C 0.024402 1.8649e-05
9:126133497 T C 0.587264 3.2828e-05
9:126134038 T C 0.280154 1.3495e-05
9:126134542 A G 1.132300 -4.6231e-05
9:126135490 A G 0.063662 -4.5677e-05
9:126138811 T C 0.031935 1.1965e-05
9:126152166 T C 0.203356 2.7073e-05
9:126153516 T C 0.070391 -4.6749e-05
9:126153636 A G 0.245687 3.0563e-05
9:126154354 T C 0.143972 -4.2613e-05
9:126155550 C A 1.321988 -6.1670e-05
9:126158026 G C 0.274831 -2.1842e-05
9:126159755 A G 0.080897 -2.9066e-06
9:126168549 G A 0.169354 1.6286e-05
9:126169649 A G 0.144602 4.0534e-05
9:126176183 A G 0.195388 -3.3063e-05
9:126177430 A G 0.020860 6.0261e-05
9:126178147 C T 0.602762 4.1941e-05
9:126179204 T C 0.402025 1.0248e-04
9:126182091 T C 1.558042 -8.5452e-06
9:126186723 T C 0.062065 6.5361e-05
9:126186783 A G 0.181412 1.3150e-06
9:126188639 A G 0.189565 -5.7821e-06
9:126195241 T C 0.060614 -1.0157e-04
9:126201742 A G 0.032720 -1.2940e-04
9:126209788 G T 0.157984 -1.6036e-05
9:126214819 C G 0.077875 1.1214e-05
9:126219706 G A 0.118369 1.4035e-05
9:126220114 T C 0.155316 -1.5639e-05
9:126227533 C T 0.378831 -4.0676e-06
9:126233079 C T 0.126958 -3.1520e-06
9:126233634 G A 0.084185 -1.7057e-05
9:126247471 C T 0.071991 6.6214e-05
9:126248437 A C 0.158636 -5.9520e-06
9:126249019 C T 0.270322 4.7370e-06
9:126250068 A C 1.392444 -7.9660e-06
9:126260506 T C 0.248969 9.1766e-06
9:126285646 T C 0.205317 1.0208e-06
9:126286110 C G 0.150853 -2.5686e-06
9:126286277 G A 0.064081 -8.7675e-05
9:126291184 C G 0.033899 4.2616e-06
9:126304306 C T 0.274049 1.9701e-05
9:126304999 C T 0.026924 -2.7272e-05
9:126309260 G C 0.204262 7.0103e-05
9:126314591 T C 0.035703 8.2419e-06
9:126319507 A G 0.082387 -3.0880e-05
9:126323601 T C 0.074795 4.3618e-05
9:126339921 C A 0.110235 -8.6327e-06
9:126352218 A G 0.178101 2.7828e-05
9:126408955 T C 0.058716 -1.2697e-05
9:126415369 G A 0.099654 2.2496e-05
9:126422234 G A 0.035664 6.5655e-05
9:126435330 T C 0.128490 6.8437e-06
9:126436006 C T 0.079362 3.8873e-05
9:126437639 T C 0.029738 5.7311e-05
9:126439500 A G 0.055301 1.5697e-04
9:126443959 T C 0.704351 6.8323e-05
9:126446778 A G 0.074944 4.6023e-05
9:126472705 G A 0.299645 1.7353e-05
9:126479927 C T 0.091813 2.5968e-05
9:126480242 G C 1.743985 -5.0556e-05
9:126496477 G A 0.043467 2.8212e-06
9:126510781 C T 0.032649 -2.2653e-05
9:126520068 C T 0.392522 4.1909e-05
9:126524082 C T 0.058787 8.9852e-06
9:126524191 T C 0.147231 1.7945e-05
9:126525212 G A 0.554965 1.6603e-05
9:126535864 C T 0.062643 2.8686e-05
9:126543307 C T 0.162148 -3.2933e-05
9:126545276 G A 0.053509 2.7826e-05
9:126555003 G C 0.028053 -2.4371e-05
9:126572504 C T 0.052808 2.9818e-06
9:126586649 A G 0.054074 -1.7849e-05
9:126592108 T C 0.106302 -6.3471e-05
9:126596547 G A 0.257414 7.3705e-06
9:126598582 C T 0.217930 -3.0486e-05
9:126607582 C T 0.088528 1.2290e-04
9:126617260 C A 0.031065 2.8884e-05
9:126617582 T C 0.030818 -1.3695e-04
9:126625643 A C 0.034275 -1.8695e-05
9:126649211 G A 0.122998 3.8261e-05
9:126658313 A G 0.293098 -1.9705e-05
9:126674421 G T 0.030111 1.3708e-06
9:126685898 G C 0.137922 -2.2511e-05
9:126692705 T C 0.129778 4.7193e-05
9:126692778 T C 1.646800 -1.1699e-05
9:126701570 G A 0.107337 4.8021e-05
9:126717458 A G 0.188679 -8.8107e-05
9:126719389 A G 0.033610 2.1399e-05
9:126722647 A G 1.462896 -3.4660e-06
9:126722993 C T 0.313867 -4.8134e-06
9:126733932 G A 1.414794 -1.4526e-05
9:126738595 A G 0.036223 -6.2635e-06
9:126742362 G A 0.032808 -7.3715e-05
9:126745622 A T 0.207199 -2.4754e-05
9:126745697 A G 0.040728 -5.4707e-05
9:126755160 T C 1.289969 -2.4077e-05
9:126758026 G T 0.182596 -1.1963e-04
9:126758607 A G 1.840072 5.4077e-05
9:126759510 C A 0.063915 2.5381e-05
9:126759749 G A 0.980996 3.1352e-05
9:126761008 T C 0.769496 3.9609e-05
9:126764654 C T 0.022233 1.7586e-05
9:126765624 T G 0.052818 5.2085e-05
9:126766102 T C 0.061267 -2.8247e-05
9:126766227 T G 0.109512 1.5358e-05
9:126767320 C T 0.070491 6.3334e-06
9:126768501 A G 0.051322 5.7593e-05
9:126769389 C T 0.041536 -1.7781e-06
9:126772004 A C 0.115494 5.5355e-05
9:126783820 T C 0.104296 -5.3787e-05
9:126787067 G A 1.961947 1.4838e-05
9:126790607 C A 0.907402 -2.4892e-05
9:126791907 T C 0.044947 -2.6091e-07
9:126795834 C T 0.040471 5.3651e-05
9:126800864 T C 0.482471 -1.3486e-05
9:126801596 C T 0.253328 -3.8634e-05
9:126805437 A G 0.151671 -8.3061e-05
9:126805949 A G 0.075165 6.1350e-05
9:126808788 T C 0.214937 2.9216e-05
9:126811296 C T 0.367069 -2.0441e-05
9:126823751 A G 0.223132 2.4784e-05
9:126824303 C A 1.252373 -3.5209e-05
9:126828591 C T 0.681511 2.4396e-05
9:126829334 G C 0.062916 6.7445e-06
9:126833832 C A 1.796624 8.9056e-05
9:126837139 T C 0.124231 -2.5372e-05
9:126848143 A G 0.199565 3.1803e-05
9:126848584 T C 0.668878 2.2348e-05
9:126848952 A G 0.294484 -3.7165e-05
9:126854507 A G 0.032964 -8.8998e-05
9:126855073 T C 0.453068 2.9029e-05
9:126862521 T C 0.196258 5.1668e-05
9:126863387 A G 0.479138 1.4128e-05
9:126864242 C G 0.635810 1.6956e-05
9:126869829 G A 0.545462 2.4991e-05
9:126872466 T C 0.035220 5.1201e-06
9:126877257 T G 0.075558 9.1558e-06
9:126879138 G A 0.901969 -2.6388e-06
9:126880374 G C 0.136075 -1.0141e-04
9:126881226 C T 1.281728 -3.6209e-05
9:126885626 T G 0.038251 1.9817e-05
9:126886413 C G 0.061030 -1.5260e-05
9:126888457 C T 0.358815 2.3726e-06
9:126891306 A G 0.499278 2.3251e-05
9:126895411 G A 1.172752 -3.0554e-06
9:126895849 A G 0.149626 6.2493e-05
9:126905298 C T 0.444373 -1.2700e-05
9:126914307 G T 1.138555 -8.5501e-06
9:126915464 T G 0.771525 2.7852e-05
9:126922222 A G 0.233756 2.5467e-05
9:126925002 G T 0.113777 -1.7149e-07
9:126926107 C T 0.367322 -5.5275e-05
9:126927573 T C 0.038248 -3.2023e-05
9:126931261 T C 0.519849 6.1089e-06
9:126934503 T C 0.335718 -3.5836e-05
9:126935360 A G 0.049774 8.8747e-06
9:126936898 C T 0.128288 1.4049e-05
9:126939311 C T 0.121060 -1.3692e-05
9:126945018 C G 0.128950 3.8016e-05
9:126945234 T G 0.036469 1.7990e-05
9:126945343 A C 0.107860 -3.7404e-05
9:126949079 G A 0.058492 1.8079e-05
9:126949213 A G 0.421688 -3.1601e-05
9:126951284 A G 0.227297 -5.9798e-05
9:126951879 T G 0.039056 8.2299e-05
9:126956553 C T 0.065058 -6.0322e-06
9:126959784 C A 0.178688 -1.3188e-05
9:126963154 G A 0.244606 9.1268e-06
9:126964752 A G 0.117327 7.5672e-05
9:126965119 G T 1.141648 7.3397e-06
9:126965794 C T 0.528029 1.2672e-05
9:126966914 G A 0.405498 -3.7888e-05
9:126968376 G T 0.996741 -3.5165e-05
9:126968550 G A 0.170769 2.1582e-05
9:126970838 A C 0.500310 5.1787e-05
9:126971353 T C 0.324426 8.3235e-06
9:126973873 G A 0.384829 -1.4546e-05
9:126974767 T G 0.351044 -4.6801e-06
9:126975654 A G 0.123579 6.8333e-06
9:126976914 T C 0.129080 -2.1749e-05
9:126977138 A G 0.048949 1.0609e-04
9:126981215 G A 0.640293 -4.8220e-05
9:126982866 G C 0.072997 -4.5553e-06
9:126983984 T C 0.164936 -7.0539e-06
9:126985228 T C 0.116574 3.3212e-05
9:126985438 G A 0.564738 -3.6409e-05
9:126990892 G A 1.773372 3.8081e-05
9:126999098 T C 1.703416 -4.0183e-06
9:127001421 T C 0.638326 3.1488e-05
9:127016709 A G 0.072861 -2.8946e-05
9:127016876 G T 0.679735 -3.0520e-05
9:127022565 A G 0.158279 -5.5011e-05
9:127035173 T C 0.039907 -9.7602e-05
9:127035631 A G 0.079475 -1.3853e-05
9:127043695 A G 0.296301 -2.8704e-06
9:127052467 G A 1.236239 -3.0179e-05
9:127056213 T C 0.234444 1.3418e-05
9:127058375 T C 0.071147 1.5969e-05
9:127059548 C T 0.050825 -6.8212e-05
9:127072642 C G 0.072036 -2.5158e-05
9:127073476 A G 0.184174 -2.2487e-06
9:127075021 C T 0.941476 -2.5465e-05
9:127079253 G T 0.878885 -2.8007e-05
9:127085612 T G 0.200435 1.4902e-05
9:127088130 T C 0.090712 1.9042e-05
9:127098054 T C 0.065610 -3.8751e-05
9:127105610 G A 1.512212 2.5853e-05
9:127106315 G C 0.089310 -2.6050e-05
9:127117734 T C 0.033422 -3.6712e-05
9:127123780 C G 0.080959 -2.5497e-04
9:127141846 C G 0.061393 4.5568e-06
9:127151071 C T 0.084951 -6.9059e-05
9:127151405 C T 0.059725 2.5768e-05
9:127159770 C T 0.121988 -1.2570e-04
9:127167908 C T 0.073653 1.7427e-05
9:127177053 T C 0.070839 -3.8347e-06
9:127177161 G A 0.890420 -4.9262e-05
9:127177736 C G 1.058573 7.4167e-05
9:127181169 A G 0.027530 5.1295e-05
9:127181474 A G 0.054347 6.8925e-05
9:127184629 C T 0.049303 -8.1957e-05
9:127185625 T C 0.083182 1.4509e-05
9:127192907 G A 1.319580 3.4521e-06
9:127195873 A G 0.367504 -8.5885e-06
9:127202214 A G 0.054052 1.3075e-05
9:127203684 A G 0.190896 2.9342e-05
9:127208204 T C 0.368828 -1.9719e-05
9:127210541 G A 0.393976 -5.4458e-05
9:127210581 A G 0.027076 7.2055e-05
9:127212900 C T 0.074412 1.6620e-05
9:127215344 G A 1.478593 -6.2494e-06
9:127216378 C T 0.026891 -2.1172e-05
9:127218258 T C 1.185144 -1.8672e-05
9:127219268 T C 0.022769 1.3968e-05
9:127222156 T C 0.161340 1.5462e-05
9:127222218 C G 0.045470 2.2842e-05
9:127223127 G A 1.247229 -6.7367e-05
9:127230891 A G 0.849365 -8.7721e-05
9:127242310 A C 0.070358 -3.7330e-05
9:127247086 A G 0.021785 -2.7617e-05
9:127247177 A G 1.031270 1.0672e-04
9:127251780 T C 0.099872 -3.7598e-05
9:127264922 G A 0.042737 1.0103e-04
9:127267689 G A 0.021360 5.5186e-06
9:127280680 C A 0.076911 -3.4544e-06
9:127294185 T G 0.650582 1.7698e-05
9:127362969 G A 0.041575 -3.8923e-05
9:127377449 C T 0.054671 -1.3364e-04
9:127397400 G A 1.017657 -3.2068e-05
9:127443396 T C 0.095344 3.6649e-05
9:127458383 G A 0.022909 1.3078e-05
9:127469110 G T 0.035083 1.5380e-04
9:127470731 G A 0.025320 5.3800e-05
9:127488597 T C 0.026995 -3.5021e-05
9:127494183 T G 0.031529 -3.0787e-05
9:127498812 T C 0.178734 -6.8818e-06
9:127535992 A G 0.999007 -4.4900e-05
9:127537593 T C 0.056629 3.2551e-05
9:127553087 G A 0.055444 6.2441e-05
9:127556376 A G 0.025729 -8.4132e-05
9:127562862 A G 0.066155 4.8475e-05
9:127562973 A G 1.408306 -2.6815e-05
9:127566378 G A 1.303595 -9.1127e-06
9:127569863 T C 1.016401 4.3976e-05
9:127570430 T C 0.076249 -4.3871e-05
9:127570966 G A 0.414515 2.3440e-05
9:127580851 C T 0.588241 4.9729e-05
9:127581004 A G 1.830315 -5.4033e-05
9:127581074 A G 0.055447 1.6755e-06
9:127597676 C T 1.908830 -1.7455e-05
9:127597767 T C 0.046135 -1.9962e-05
9:127603434 G A 0.848634 -3.1891e-05
9:127611029 C G 0.767231 -5.3087e-05
9:127616537 G A 0.877466 -8.3337e-05
9:127618752 T C 0.032948 1.3814e-04
9:127624406 T C 0.117227 1.3057e-05
9:127624679 T A 0.872569 -1.1106e-04
9:127639695 T C 0.296824 5.5768e-05
9:127639758 A G 0.084256 2.2329e-05
9:127643168 C T 1.343040 -7.1320e-05
9:127655765 T C 0.053730 -3.3397e-06
9:127660210 T G 1.124806 1.1900e-04
9:127661645 A G 0.874055 -1.3167e-04
9:127673877 T C 0.072406 -1.9212e-05
9:127676918 A G 0.075253 1.6476e-04
9:127688216 C T 0.116967 1.8432e-05
9:127688614 G A 0.292994 5.0642e-06
9:127746648 C T 0.464220 9.7613e-06
9:127753257 A G 0.037949 -1.0902e-05
9:127797834 C A 0.036025 1.7075e-04
9:127801901 C T 0.607472 -4.6672e-06
9:127809938 A C 0.303462 4.3444e-05
9:127816147 C T 0.698817 -9.1507e-05
9:127825391 A G 1.643990 -3.2503e-05
9:127841808 T C 0.150678 -1.0355e-04
9:127857445 A G 0.100381 -1.4737e-05
9:127864003 C G 0.041254 3.8772e-05
9:127865325 G C 0.046869 -2.5827e-04
9:127896906 C T 0.038894 -1.1435e-05
9:127910307 G T 0.928542 -2.9938e-07
9:127926414 T C 0.034269 2.0667e-04
9:127932402 A G 0.627407 -8.0914e-05
9:127938574 C T 0.049816 5.7530e-05
9:127948321 A G 0.299888 1.8986e-04
9:127962916 A G 0.932557 3.4177e-06
9:127962972 A G 0.295289 2.1887e-04
9:127975583 C T 1.888346 1.2308e-04
9:127975654 T C 0.295428 2.0897e-04
9:127976476 A G 0.200756 -1.3572e-04
9:127979274 G A 0.022681 1.9050e-05
9:127982056 T C 0.045762 -1.7872e-04
9:128001119 T C 0.125289 -9.6497e-05
9:128008537 G A 1.186602 -5.7118e-05
9:128034080 G T 0.034028 1.0245e-05
9:128051059 C T 0.046492 -5.8348e-05
9:128069955 T C 0.061909 -2.5310e-05
9:128076333 T C 0.061066 1.1011e-04
9:128080779 C T 0.167026 2.0996e-04
9:128083589 C A 0.140970 -5.8090e-05
9:128084165 T G 0.937188 -9.5498e-05
9:128086276 G A 0.036083 3.9676e-05
9:128103476 T C 0.031571 5.6377e-05
9:128113253 A G 0.073036 -1.8971e-06
9:128122320 G A 1.580344 1.3740e-05
9:128124845 G A 0.036602 -5.9085e-05
9:128125750 A G 0.022425 5.6423e-05
9:128139732 C T 0.157578 -8.2408e-05
9:128141348 A G 0.842020 -5.0621e-05
9:128141965 A G 0.100683 -2.1080e-05
9:128142024 A G 0.102498 -3.2885e-06
9:128150484 G A 0.031867 7.6456e-06
9:128150977 A G 0.046917 -2.7428e-05
9:128152615 T C 0.796907 2.1290e-07
9:128154100 G C 0.878440 -1.2376e-05
9:128159344 T C 0.097905 -5.8893e-05
9:128173633 G A 0.027037 6.4245e-06
9:128174437 A G 0.029867 3.2551e-05
9:128189302 C T 1.890417 3.7262e-05
9:128199873 T C 0.735173 -5.0889e-06
9:128218097 A C 0.126094 2.7819e-04
9:128222787 A C 0.066811 1.2371e-07
9:128246786 A G 0.487957 -4.3921e-05
9:128258596 T C 0.051345 -7.1806e-05
9:128263417 C G 0.555189 -8.2033e-05
9:128269431 C T 0.092754 -6.1482e-05
9:128278739 G A 0.902381 -3.7261e-06
9:128278931 C T 0.030046 3.3348e-05
9:128284625 T C 0.062539 4.5196e-05
9:128288877 T C 0.315555 2.1686e-06
9:128290090 A G 0.058943 9.6699e-05
9:128313224 G A 0.026988 -5.7736e-06
9:128319066 A G 1.091517 -1.6416e-06
9:128340941 A G 0.796446 -6.8438e-07
9:128341867 T C 0.201564 -1.0094e-04
9:128361368 C G 0.024798 8.8414e-05
9:128368310 A T 0.035181 5.4140e-05
9:128375406 C T 0.125925 2.2409e-04
9:128402947 C T 0.030676 -9.9506e-06
9:128411501 T C 1.770373 -7.2313e-06
9:128412676 A G 1.116328 6.7215e-06
9:128416874 T C 1.180357 -7.1307e-07
9:128428842 A G 0.069083 1.6820e-05
9:128446365 T G 0.796443 -2.2349e-05
9:128467900 C T 0.030176 5.4704e-05
9:128469683 G A 0.788150 -4.9177e-05
9:128474451 C T 0.731427 -5.0209e-05
9:128477342 T C 0.069456 -9.0069e-05
9:128487082 T G 1.261961 4.5399e-05
9:128488777 G A 0.033262 1.7037e-05
9:128511236 A G 0.099067 2.1663e-04
9:128512730 C T 0.162690 1.1158e-05
9:128515268 C T 0.075266 2.8961e-06
9:128548448 C A 0.212392 -1.3564e-05
9:128576556 G A 0.035830 -3.8049e-06
9:128592201 G A 1.190594 3.3057e-05
9:128595206 A G 0.065892 7.6411e-06
9:128595436 T C 0.301764 9.8692e-05
9:128668896 G A 0.039274 2.5777e-05
9:128683469 C T 0.035953 7.5597e-05
9:128689570 C A 0.029741 5.0107e-05
9:128694068 T G 0.032610 1.4015e-05
9:128704611 A G 0.070689 -2.0016e-06
9:128721295 T C 1.375955 3.0282e-05
9:128739342 A G 0.035658 -8.1506e-05
9:128740765 G A 0.143943 1.4019e-04
9:128746044 G A 1.422539 5.8110e-05
9:128747180 A G 0.029423 -3.2049e-05
9:128751238 G A 0.362638 1.7469e-05
9:128755979 C T 0.503481 -6.1082e-05
9:128765080 T C 0.106655 1.1801e-05
9:128769505 A G 0.064100 -6.4550e-05
9:128770825 A G 0.034308 8.0393e-05
9:128772274 A G 0.034775 4.8839e-05
9:128781003 A C 1.162086 5.4822e-06
9:128781170 T C 0.351255 -4.8333e-05
9:128784254 A C 0.857943 -9.7577e-05
9:128787710 T C 0.035804 -8.9925e-06
9:128788342 T C 1.005209 -1.5284e-05
9:128792958 A G 0.632178 -1.3177e-04
9:128794405 T C 0.113530 -2.2160e-05
9:128797551 T C 0.292280 5.9769e-05
9:128803050 T C 0.594430 2.7472e-05
9:128803416 T C 0.046590 -2.0786e-05
9:128807517 T C 0.021529 2.5128e-05
9:128812442 T C 0.085954 -1.0741e-05
9:128816638 A G 1.376585 9.0767e-06
9:128817516 T C 0.706720 -1.2322e-05
9:128823223 T C 0.030520 -6.2685e-06
9:128823268 A G 0.117409 1.4986e-05
9:128824040 A G 0.028426 3.1248e-05
9:128824705 A C 1.112832 -1.1709e-04
9:128827161 A G 0.025515 1.2213e-04
9:128831097 C T 1.838926 3.5916e-05
9:128835779 T C 0.612334 4.2955e-05
9:128836362 G A 0.037466 -7.1079e-05
9:128836559 G A 1.213019 -3.7194e-05
9:128842857 T C 1.564706 4.8870e-05
9:128843312 C T 0.260339 1.2526e-05
9:128843485 G A 0.652292 -3.4746e-05
9:128846772 C T 0.815252 5.0312e-05
9:128849240 G A 0.035577 -4.8767e-05
9:128849488 C A 1.234259 2.3613e-05
9:128857311 A G 0.035197 8.1828e-06
9:128858795 C A 0.469725 -2.8908e-05
9:128863934 C T 1.781915 3.2236e-05
9:128873876 A G 0.086016 4.9223e-05
9:128879579 A G 0.239588 3.2834e-05
9:128880277 A G 0.402684 -1.7832e-06
9:128880300 C T 1.405784 2.4827e-05
9:128883849 A G 0.652322 8.2687e-06
9:128885548 C A 1.674954 -3.2194e-05
9:128886013 T C 0.127389 1.5123e-05
9:128889487 T C 0.255931 3.0801e-05
9:128891984 G A 1.170918 8.7853e-06
9:128903880 G A 0.914604 1.1121e-05
9:128904740 C G 0.024256 6.0603e-05
9:128908468 G A 1.808260 4.2035e-05
9:128910600 A G 0.071767 4.9675e-05
9:128913271 A G 0.062536 -4.3089e-05
9:128916424 A G 1.360197 -2.1741e-05
9:128920149 T C 0.046476 -1.8159e-05
9:128926035 G A 0.714117 1.6631e-05
9:128937522 T C 1.336656 4.3557e-06
9:128943913 T G 1.856645 -1.0517e-05
9:128952700 T G 0.628021 -1.8210e-05
9:128955237 T C 0.026498 -4.1351e-05
9:128957168 A C 0.133397 5.0737e-05
9:128958610 G A 0.122378 3.2671e-05
9:128966109 A G 0.677158 -9.0269e-06
9:128969465 G T 1.598685 -1.0797e-04
9:128972432 G T 0.032552 8.2059e-05
9:128975311 G A 0.198257 3.9659e-05
9:128980174 T C 0.078888 -6.9645e-07
9:128982326 A C 0.031263 -9.9426e-06
9:128987834 T C 1.162671 -1.4274e-05
9:128987898 A G 0.221604 -9.2478e-05
9:128990579 A G 0.126993 2.3718e-05
9:128990760 A C 0.494695 -1.1292e-04
9:128991622 T C 0.159496 -2.8777e-06
9:128992169 A G 0.254123 -3.7128e-06
9:128993470 A G 1.956014 -2.5068e-05
9:128999930 C A 0.303913 9.0238e-06
9:129001029 G A 0.797952 -4.0098e-05
9:129001163 A G 0.067271 -9.0404e-06
9:129003706 A G 0.092124 1.8142e-05
9:129010998 A C 0.022769 -5.5828e-05
9:129015546 A G 0.059232 -8.7379e-05
9:129025262 C A 0.150622 -1.0263e-05
9:129026473 C T 0.076937 2.3271e-05
9:129030818 G A 0.243214 -5.0021e-05
9:129034533 C T 0.978740 1.4961e-05
9:129037975 T C 0.774453 8.5895e-06
9:129045545 C T 0.546789 -1.2714e-05
9:129046859 G A 0.260348 1.3267e-04
9:129053790 G C 0.143884 -2.2252e-05
9:129056597 A C 1.500566 -1.6908e-04
9:129057800 C T 0.568481 -6.4644e-05
9:129058642 A G 0.448407 -5.2018e-05
9:129059870 A G 0.172833 -2.3556e-05
9:129065158 A G 0.068752 4.0349e-05
9:129065936 G A 0.059962 3.1137e-05
9:129066773 A C 0.073571 -5.4936e-05
9:129068118 C G 0.127746 3.2375e-05
9:129071067 A G 0.394262 9.4862e-06
9:129074984 T C 0.594537 6.7368e-06
9:129076601 A G 0.293215 -9.8534e-06
9:129081113 T C 0.072539 -6.7591e-05
9:129082009 G A 1.219079 -1.2781e-05
9:129103584 A G 0.639368 4.1883e-05
9:129115046 C G 0.052805 3.3998e-05
9:129117413 G A 0.378176 6.5541e-05
9:129124774 A G 0.069949 -1.0134e-04
9:129143653 T C 0.109096 2.7026e-05
9:129150649 G T 0.661656 -7.6997e-06
9:129160371 T C 0.030442 1.1470e-04
9:129162940 C T 1.914864 -4.5473e-06
9:129164360 A G 0.261286 -1.7403e-05
9:129165982 A G 0.026492 1.5196e-04
9:129166088 G A 1.551745 1.5174e-05
9:129169981 A G 0.207056 5.2475e-05
9:129171444 G T 0.047047 -7.2899e-05
9:129177487 G A 0.182944 -1.1183e-04
9:129181421 G A 0.184946 -3.8678e-05
9:129187823 A G 0.308333 3.0071e-05
9:129195708 C A 0.115675 -2.3008e-05
9:129199459 A C 0.070644 -1.6497e-05
9:129218589 T C 0.061640 5.7268e-05
9:129224894 A G 0.037998 -9.2022e-05
9:129231957 C T 0.560713 8.8087e-06
9:129232031 A G 0.020834 -1.7255e-06
9:129260088 T C 0.086016 2.5399e-07
9:129260777 C T 0.365157 2.9393e-05
9:129265742 G A 0.596712 3.8857e-05
9:129274091 G A 0.786098 1.5025e-06
9:129278840 G A 0.025554 -3.9213e-05
9:129281970 T C 0.020273 -4.6560e-05
9:129282783 A G 0.103958 5.0269e-05
9:129286868 A C 0.174024 2.4946e-05
9:129287564 T C 0.457901 8.6997e-05
9:129290598 T C 0.036184 -4.9520e-05
9:129292055 C T 0.136198 1.5689e-05
9:129294843 T C 0.039588 -1.0039e-04
9:129302884 C T 0.772353 -1.4630e-05
9:129306014 A G 0.572122 -4.6875e-05
9:129306139 C T 0.051961 1.3393e-04
9:129310174 G A 0.224976 5.7329e-05
9:129313060 T C 0.023025 3.1810e-05
9:129313534 T G 1.083987 9.5664e-05
9:129319275 T C 0.066996 1.3540e-05
9:129320108 C T 0.031130 8.2348e-05
9:129321929 T C 0.105760 5.2841e-05
9:129324453 G T 0.133112 -2.0681e-05
9:129325501 T G 0.414132 3.2367e-06
9:129326532 A G 0.578192 -8.2234e-06
9:129327423 C T 0.131518 -1.0704e-04
9:129327992 G A 1.577695 3.9831e-05
9:129329005 C T 0.620380 1.8721e-04
9:129337787 C T 0.162761 -9.6155e-05
9:129340496 A G 0.127977 -2.4189e-05
9:129348693 T C 0.036203 3.5730e-05
9:129349127 C T 0.068382 -1.9054e-05
9:129362240 A G 0.513903 8.8642e-05
9:129377162 A G 0.078294 -4.7244e-05
9:129377396 G A 0.553631 -1.1829e-04
9:129383900 A G 0.737850 1.9317e-05
9:129402567 A G 0.172849 -1.1747e-05
9:129402969 A G 0.074662 1.7034e-05
9:129409117 A G 0.347295 1.9489e-05
9:129411242 A C 0.468885 1.1650e-04
9:129413261 T C 0.037729 -9.2849e-05
9:129414169 T G 0.961772 3.5010e-05
9:129414510 A G 0.350979 2.9367e-05
9:129417731 G T 0.917253 7.1063e-06
9:129420636 A G 0.971733 1.1677e-05
9:129420849 T C 0.175754 2.7428e-06
9:129433205 A G 0.058303 -7.6558e-05
9:129433929 G A 1.925981 -1.8705e-05
9:129436525 A G 0.196917 6.7688e-06
9:129438861 G A 1.975326 -1.1979e-05
9:129446591 G A 0.604943 4.2547e-05
9:129448120 C T 0.238975 -3.3050e-05
9:129450439 C T 0.838884 2.9559e-05
9:129459438 A G 0.615275 5.3728e-05
9:129459662 T G 0.232195 6.8020e-06
9:129465325 G A 0.393820 2.6288e-05
9:129466185 G C 0.158101 1.3917e-05
9:129467340 T C 0.870423 3.4817e-05
9:129467905 C A 0.132712 6.6204e-05
9:129468586 A G 0.122602 1.1327e-04
9:129469433 A G 0.753423 6.7220e-05
9:129473464 C T 0.991590 4.9332e-05
9:129474409 T C 0.031305 5.3996e-05
9:129475179 C T 0.776037 3.1152e-05
9:129479893 T C 0.057641 4.4245e-05
9:129486982 C T 1.374339 2.5204e-05
9:129492098 G A 0.255311 1.9425e-05
9:129496039 A G 0.064827 7.1155e-06
9:129498149 T C 0.034736 -2.4579e-05
9:129501823 A C 0.123949 8.0388e-06
9:129506906 C T 0.441208 -3.9637e-05
9:129508022 A G 0.087963 8.9012e-06
9:129510793 G C 0.057307 -6.0630e-06
9:129512669 G C 0.599000 -1.3206e-04
9:129513836 A C 0.064724 -7.2883e-05
9:129517441 A C 0.284046 -2.1256e-05
9:129524753 C T 1.628147 -2.9586e-05
9:129525706 A C 0.457820 -3.3803e-06
9:129536241 A G 0.067888 4.6058e-05
9:129544443 T C 1.575988 -1.2956e-05
9:129545083 G T 0.106915 -4.4923e-05
9:129546980 T C 0.063805 3.9467e-05
9:129560978 C T 0.064415 6.1000e-05
9:129565100 T C 0.074175 1.7840e-05
9:129565371 C A 0.460319 -3.4150e-06
9:129571638 T G 0.464269 -1.1131e-05
9:129578732 C T 0.120943 -3.6928e-05
9:129591780 A G 0.125990 -1.8679e-06
9:129595895 C T 1.527035 -7.0344e-05
9:129600945 C T 0.165498 6.9131e-05
9:129602254 T G 0.466119 5.7297e-05
9:129603794 A G 0.061686 4.1172e-05
9:129612996 A G 0.057589 4.5898e-05
9:129614851 A G 0.520167 4.1960e-05
9:129615143 G T 0.061049 2.7473e-07
9:129616064 A C 0.091439 5.5395e-05
9:129616168 T G 0.582363 2.7743e-05
9:129616938 G A 0.757114 2.1799e-05
9:129621313 T C 0.174923 -1.0413e-05
9:129627879 A G 0.029527 -2.3797e-05
9:129627918 T G 1.948195 -1.8797e-05
9:129630126 T C 0.198919 1.8922e-05
9:129632837 G A 0.124802 5.0289e-06
9:129644607 C T 0.126786 -4.1153e-05
9:129647028 G A 0.260257 1.1101e-04
9:129670028 G A 0.549847 -5.4924e-06
9:129670692 C A 1.382135 -1.4645e-04
9:129688299 G A 0.024879 -4.8077e-05
9:129700736 A G 0.037118 -1.2227e-04
9:129708204 A G 0.026794 -1.0341e-05
9:129722163 T C 0.038556 -5.5561e-06
9:129726149 G T 0.058002 -5.2756e-05
9:129730625 C T 0.407313 -1.2273e-05
9:129734008 G A 0.057372 1.8158e-05
9:129740272 A G 0.023376 5.9195e-05
9:129740429 T C 0.025155 1.8641e-05
9:129752239 T C 0.457719 9.4498e-06
9:129765908 T C 0.024090 -2.6795e-05
9:129785555 A G 0.020565 -4.1662e-05
9:129789112 G T 0.124062 -6.7256e-05
9:129789118 A G 0.115932 -9.8252e-05
9:129790704 C T 0.056612 4.6472e-05
9:129798838 A G 0.030296 -3.0279e-05
9:129820741 G A 0.136507 -1.1333e-05
9:129824030 G A 0.033087 1.6289e-05
9:129846095 G A 0.070170 -2.3324e-06
9:129863407 C T 0.076301 -1.4459e-05
9:129865690 T C 0.097262 9.4781e-05
9:129868109 G A 0.917889 -2.6493e-04
9:129871971 C A 0.027310 7.8473e-06
9:129886824 C T 0.123134 -6.8711e-07
9:129893154 A G 0.066850 6.3057e-05
9:129905418 T C 0.030474 7.3494e-05
9:129928773 A G 0.029290 5.0993e-05
9:129934710 A G 0.054753 3.5265e-06
9:129935451 C T 1.946591 -1.6074e-05
9:129935472 A G 0.090836 -3.2532e-05
9:129936015 T C 0.035268 -2.5636e-05
9:129937020 A G 0.026083 3.9313e-05
9:129940416 G T 0.350184 -2.8550e-05
9:129945945 G A 1.443366 -7.9593e-05
9:129954334 C T 0.852211 7.6023e-05
9:129959006 T C 0.047206 -1.8347e-05
9:129964137 T C 0.201224 8.1090e-05
9:129973578 A G 0.146312 3.1264e-05
9:129995903 A C 0.032798 4.2831e-05
9:130001734 G A 0.023048 -2.5442e-05
9:130029017 T C 0.028420 -2.0258e-05
9:130035047 C A 1.450621 1.1128e-04
9:130040071 G A 0.038771 -4.5752e-05
9:130042369 A G 0.039637 8.6817e-05
9:130046379 T C 0.404648 -1.0251e-05
9:130050126 G A 0.031935 9.0575e-06
9:130055654 G A 0.024479 6.7740e-05
9:130059324 A C 1.511722 1.2972e-04
9:130060326 T C 0.253182 4.8940e-05
9:130061054 G A 0.479651 -7.5722e-05
9:130071559 C T 0.094409 5.4769e-06
9:130074928 C T 0.026982 4.8653e-05
9:130077213 C A 0.026761 4.8096e-05
9:130087650 C T 0.345910 -4.9989e-05
9:130093904 T C 1.116863 4.4955e-04
9:130095196 G A 0.055989 1.0097e-04
9:130107964 G A 1.101521 9.0950e-06
9:130119426 A G 0.108395 -5.3426e-05
9:130125963 C T 1.140833 5.7820e-05
9:130142754 T C 0.106295 -1.5124e-05
9:130143113 G A 1.895224 -7.1497e-05
9:130155331 G A 1.136757 6.3548e-05
9:130157934 G A 0.382398 3.7073e-05
9:130166857 C T 1.176348 -6.3165e-06
9:130169874 G A 0.768698 4.9071e-05
9:130172485 A G 0.405518 -1.2189e-04
9:130186700 T C 0.205690 -2.7447e-05
9:130195740 G A 0.037501 -1.3677e-05
9:130197778 C T 0.036774 -4.5545e-05
9:130203303 T C 0.023090 2.4001e-05
9:130207072 A G 0.036732 5.8172e-05
9:130210111 C T 1.240199 -2.3837e-05
9:130213110 C G 1.161661 3.5136e-06
9:130235053 A G 0.327383 -2.7166e-05
9:130237050 T C 0.070920 -4.8562e-06
9:130241877 G A 0.072046 3.0515e-06
9:130252863 A G 0.043457 -1.5095e-05
9:130259618 C A 1.552907 -2.1026e-05
9:130266394 G A 0.128402 -4.6814e-05
9:130272006 G T 1.480751 -1.3533e-05
9:130294187 T C 0.060929 5.2548e-05
9:130297246 T C 1.621815 -2.6117e-05
9:130299572 A G 0.103604 1.5071e-05
9:130300407 T C 0.183226 -7.4419e-05
9:130302249 C T 0.027281 -1.0615e-04
9:130306737 A G 0.036560 2.1951e-05
9:130308980 T C 0.048680 -5.4942e-07
9:130311404 C A 1.039734 2.8773e-05
9:130312080 T C 0.030598 -6.8611e-05
9:130313173 G A 0.288645 4.9693e-05
9:130317511 T G 0.057658 2.5550e-05
9:130318118 A G 0.865386 5.4833e-05
9:130320119 C T 0.559766 1.7611e-05
9:130322162 A G 0.052682 -8.7736e-05
9:130323809 G T 0.571181 -6.6799e-06
9:130325323 T G 1.058079 5.7540e-05
9:130326872 C T 0.082572 -2.4317e-05
9:130329087 A G 0.028176 -5.4785e-05
9:130334743 G A 0.037235 -1.6548e-09
9:130335418 A G 0.327425 6.9042e-05
9:130356288 G A 0.091089 -3.8727e-05
9:130373596 C T 1.105331 -5.6553e-05
9:130402180 T C 0.180120 1.3995e-04
9:130407659 C T 0.039407 -1.4634e-05
9:130408338 G A 0.046268 -4.0753e-05
9:130414398 A G 0.076149 -7.3614e-05
9:130421104 T C 0.043590 4.5824e-06
9:130425777 T C 1.968484 -1.1957e-04
9:130446836 A G 0.093549 1.7847e-05
9:130455691 T C 0.136137 3.4543e-06
9:130459334 G C 0.038378 -6.2341e-05
9:130475442 C A 1.094964 -2.8047e-05
9:130476667 C G 0.061140 1.4552e-04
9:130477768 A G 1.011990 -3.4140e-05
9:130484551 T C 0.051104 -6.9026e-07
9:130488631 C G 0.020776 5.7064e-06
9:130489743 G A 0.876155 -5.2440e-05
9:130493488 G A 0.024249 -3.9952e-05
9:130494957 C T 1.970149 -1.4517e-04
9:130497180 G A 0.336299 2.0972e-05
9:130506137 C A 0.041825 4.2725e-06
9:130509439 G A 0.042058 1.0414e-05
9:130511981 T C 0.152901 9.2839e-05
9:130515828 C T 0.038702 -3.8063e-05
9:130517973 G A 0.795333 3.3301e-05
9:130522991 C T 0.031516 2.9276e-05
9:130523904 C T 0.039874 -6.3138e-05
9:130525402 T C 0.072552 -2.6625e-05
9:130526605 G A 1.179649 4.8660e-05
9:130532599 C G 0.698713 -1.0475e-06
9:130532928 A G 0.034522 -1.9296e-05
9:130532988 C A 1.182622 3.6767e-05
9:130533361 C T 0.029738 8.6204e-06
9:130536717 A G 1.148172 4.5977e-05
9:130552915 G A 0.826041 1.3948e-05
9:130554998 A T 0.822532 1.0359e-05
9:130562725 T C 0.857680 1.0142e-05
9:130565267 G A 1.290566 1.9130e-06
9:130572046 A G 0.026515 1.2688e-05
9:130575515 T C 0.021062 -7.8208e-06
9:130576597 C A 0.834697 7.0585e-06
9:130580082 C T 0.033418 -6.6643e-05
9:130586688 A G 0.165436 6.0539e-06
9:130588091 T C 0.035470 -6.2783e-05
9:130591537 T C 0.071929 -3.2598e-05
9:130598125 A G 0.714763 -2.1975e-04
9:130599958 T C 0.160175 5.8938e-05
9:130602230 A G 0.179432 1.1969e-04
9:130605739 G A 0.031503 3.1959e-05
9:130607712 C T 0.139214 3.1215e-05
9:130610725 G C 0.039205 -7.3109e-06
9:130612218 C A 0.152326 9.8058e-05
9:130613266 A G 0.042370 -4.6288e-05
9:130619637 T C 1.229478 -6.2774e-06
9:130620452 A G 0.022006 -8.7966e-07
9:130622946 C T 1.659621 -1.9373e-04
9:130628024 T C 0.034483 -2.2362e-05
9:130629582 G A 0.153550 2.1428e-04
9:130629693 G A 0.024418 -1.3350e-05
9:130630233 T G 1.614622 -1.6952e-04
9:130631192 G C 0.754790 7.9970e-04
9:130633904 G T 0.708093 1.1220e-03
9:130634380 A C 0.027281 5.4724e-05
9:130648466 A G 0.062617 -4.6450e-05
9:130654946 C T 0.400247 2.6340e-05
9:130656953 T C 0.032032 8.7873e-05
9:130657668 A G 0.055356 -9.5368e-05
9:130657833 A G 0.369467 4.8005e-05
9:130663557 C A 1.977474 -4.2942e-05
9:130668957 G A 0.332414 -8.9299e-05
9:130670532 T C 1.829669 1.1360e-05
9:130673396 A C 0.109177 1.2552e-05
9:130675392 T C 0.072085 -7.0861e-06
9:130679800 T G 0.118032 8.2379e-07
9:130684663 G A 0.046135 1.7897e-05
9:130695489 G C 0.061578 2.4244e-04
9:130698043 G A 1.753732 -5.9572e-05
9:130710973 T C 1.946604 -1.5674e-04
9:130714930 C T 1.555663 -1.8374e-05
9:130715922 G A 1.978984 -9.4011e-06
9:130717977 G A 1.753248 -5.6537e-05
9:130727677 T C 1.758315 -5.4798e-05
9:130731159 G C 0.021591 1.1749e-04
9:130736624 A G 0.230322 6.0202e-06
9:130738730 T C 0.400253 -7.2827e-06
9:130743618 T C 0.094990 -1.4298e-05
9:130749265 A G 0.238245 -6.2867e-06
9:130755229 A G 0.047881 -2.3740e-05
9:130755881 A G 1.854428 -2.4009e-05
9:130761065 A G 0.047109 -6.4294e-05
9:130773791 G A 0.199387 1.5995e-05
9:130774369 C A 1.690118 -8.2191e-06
9:130777467 T C 0.265762 -2.9711e-05
9:130783464 T G 0.076791 -5.1543e-05
9:130787213 C T 0.613885 8.3774e-07
9:130791152 T G 0.522946 2.3683e-05
9:130793178 G A 0.419734 8.3076e-05
9:130793484 T C 0.238709 1.2886e-04
9:130802156 A G 0.331732 -2.0790e-05
9:130802335 T C 0.042383 5.8866e-06
9:130803614 A G 0.031188 1.9047e-05
9:130808444 C T 1.614148 2.5408e-05
9:130816527 C T 0.032480 1.7482e-05
9:130819574 A G 0.307798 4.6524e-05
9:130827968 A G 0.373197 -7.1147e-06
9:130834731 T C 0.045119 1.9948e-05
9:130835135 G A 0.356234 -4.3030e-06
9:130839178 T G 0.288340 -2.0495e-07
9:130841000 A G 0.423181 -5.1390e-05
9:130849998 A G 1.709736 4.4712e-06
9:130863276 T C 0.041643 -4.8380e-05
9:130863893 A G 0.231036 -5.2029e-06
9:130866764 A G 0.092919 -2.1136e-04
9:130870023 T C 1.678278 1.1779e-05
9:130880995 A G 1.759331 -1.9439e-06
9:130884753 T C 0.421902 -3.8965e-05
9:130887991 T G 0.066087 4.5350e-05
9:130888493 C T 0.030695 -8.2261e-05
9:130890107 A G 0.202230 -9.6269e-05
9:130902197 T G 0.038910 -7.9772e-05
9:130908044 A G 1.210075 -1.0144e-05
9:130910687 G A 0.096733 5.0388e-05
9:130911065 A G 0.053026 -7.3468e-05
9:130912857 T C 0.038024 5.9705e-05
9:130931421 A G 0.052354 -4.1546e-05
9:130931586 A C 0.583865 -5.8209e-05
9:130932373 G T 0.044700 1.8056e-04
9:130938661 T C 0.272731 -1.9855e-05
9:130945637 A G 0.048086 1.6337e-05
9:130949190 A G 0.619059 -3.8276e-05
9:130967824 A G 1.882932 5.8117e-07
9:130969168 G T 0.641695 -4.1020e-05
9:130971586 T C 1.309930 8.8049e-06
9:130973504 G T 1.257804 2.0120e-05
9:130976557 T C 1.294055 1.0355e-05
9:130979181 G A 1.603729 9.8424e-06
9:130980404 A G 0.132294 4.0231e-06
9:130980937 A G 0.127081 5.6071e-05
9:130984755 T C 1.100326 -3.7859e-05
9:130984809 T C 0.164524 1.8827e-05
9:130988615 A C 0.261010 3.8322e-05
9:130999472 C G 0.415612 5.1949e-05
9:131003677 G A 0.307165 4.7572e-05
9:131005360 C A 0.325140 1.2485e-04
9:131010726 G A 0.110190 1.0475e-04
9:131012256 C T 0.487340 2.3547e-04
9:131014606 G T 0.030854 -1.5321e-04
9:131019738 C T 0.111031 9.9320e-05
9:131023141 T C 0.110310 9.0877e-05
9:131032242 G C 0.035148 1.7175e-06
9:131040874 C T 0.288492 2.0972e-05
9:131046009 C T 0.026930 -1.0694e-04
9:131051378 A G 0.066051 2.0803e-05
9:131054826 T G 0.083679 -2.9626e-05
9:131057783 T C 0.040377 -3.1736e-05
9:131057985 T C 0.346039 8.9860e-05
9:131059945 A G 0.040160 3.5299e-05
9:131061618 G C 0.252438 -6.1312e-06
9:131076155 T C 0.031159 4.2219e-05
9:131084979 T C 0.039166 -1.1903e-05
9:131107634 A G 0.054146 -3.4908e-04
9:131110262 G A 0.161220 1.6836e-04
9:131110892 A G 0.081423 -3.5071e-05
9:131115368 G A 0.073980 6.6955e-05
9:131120165 T C 0.091394 -7.0614e-05
9:131137018 C T 0.351797 5.7795e-05
9:131149056 A G 0.222782 7.8047e-04
9:131155027 T G 0.093439 -6.3983e-05
9:131159396 T C 0.021646 -1.1044e-04
9:131159867 A G 0.192165 1.5139e-05
9:131183965 T C 0.028949 1.3214e-05
9:131186401 T C 0.341904 -2.6700e-05
9:131193551 C G 0.029209 -1.3191e-04
9:131196199 C T 0.060014 6.1429e-06
9:131196334 A G 0.359133 -3.2880e-05
9:131201895 G A 0.397501 -3.8565e-05
9:131211201 A G 0.025009 1.1815e-04
9:131258520 T C 0.025129 -2.2892e-05
9:131262957 G A 0.218160 -2.9392e-05
9:131267212 G C 0.079641 9.3896e-05
9:131285955 G A 0.406453 1.7187e-06
9:131287352 T C 1.567273 1.7540e-06
9:131294233 T C 0.069514 -8.9003e-05
9:131303522 A G 0.392395 -2.1176e-06
9:131306847 T C 0.055892 -4.0293e-05
9:131311128 C T 0.399413 -1.0719e-05
9:131312517 G T 0.062841 1.3657e-05
9:131316066 G C 0.091108 -2.9599e-05
9:131320918 C T 0.200315 -3.5190e-05
9:131321779 A G 0.057158 5.6311e-05
9:131327734 C T 0.039105 -1.4112e-04
9:131345685 C A 0.028861 3.1987e-05
9:131351322 C G 0.105867 2.1679e-05
9:131352519 T C 0.083409 2.7085e-05
9:131366070 A G 1.797796 3.6061e-05
9:131377171 G A 0.045840 2.6494e-05
9:131379998 A C 0.030432 4.1094e-05
9:131391202 T C 0.090612 -1.8265e-04
9:131391986 T C 0.099813 -8.0761e-05
9:131395768 A G 0.056492 2.7006e-05
9:131397479 A G 1.770175 2.9693e-05
9:131403221 T G 0.048443 2.5687e-05
9:131416460 T C 0.120174 7.1010e-07
9:131440149 T C 0.119567 4.9355e-07
9:131443671 G A 0.101537 1.0365e-04
9:131454778 G A 0.061591 2.4708e-05
9:131455796 T C 0.176601 -2.1594e-05
9:131465481 G C 0.291871 1.2918e-05
9:131469415 T C 0.052954 1.4445e-05
9:131476649 A G 0.072283 -4.7005e-05
9:131483551 A T 0.159081 1.7158e-05
9:131484410 G A 0.051932 2.1976e-05
9:131497832 T C 0.258738 2.3535e-05
9:131499967 T C 0.022938 2.6242e-05
9:131504316 T C 0.072796 -4.4927e-05
9:131518420 C T 0.053389 -2.3063e-05
9:131527624 A G 0.022772 -5.9275e-05
9:131527676 G T 0.793479 1.6860e-05
9:131531476 C T 0.025245 -3.8256e-06
9:131532694 T C 0.055301 7.6947e-05
9:131555775 A G 0.035022 -5.0665e-05
9:131556702 T C 0.059741 4.3402e-06
9:131561110 A G 0.482416 5.3261e-06
9:131561617 C G 0.025865 4.9697e-06
9:131565554 C T 0.563294 4.1542e-06
9:131580487 A G 0.202055 -1.6274e-05
9:131582671 T C 0.074753 3.2614e-05
9:131585069 G A 1.493319 -1.7294e-05
9:131586913 G A 0.903585 -6.1246e-05
9:131588888 C G 0.575748 7.0219e-06
9:131599032 A G 0.148896 -2.2958e-04
9:131605624 T C 0.066953 -6.4252e-06
9:131610228 G C 0.051082 -1.1132e-04
9:131637435 A G 1.395930 -5.0569e-05
9:131659430 A G 0.131287 -6.8185e-05
9:131660887 C T 0.127198 -4.9065e-06
9:131670919 C T 1.421594 -6.8407e-05
9:131670952 T C 0.063341 4.4352e-05
9:131675360 G T 1.411058 -6.8405e-05
9:131687338 C T 0.792194 -2.0721e-05
9:131690509 T C 0.517256 -6.8592e-07
9:131695770 T C 0.065068 -2.1492e-05
9:131702566 T G 0.086928 -8.0980e-05
9:131702891 G A 0.786209 -3.0302e-05
9:131713876 G A 0.122819 -4.7523e-05
9:131737339 C T 1.363459 -1.5064e-05
9:131745394 C A 0.094533 -2.1722e-05
9:131745548 C T 0.786472 -2.8736e-05
9:131759749 C A 0.058904 -8.0388e-06
9:131764984 G A 0.062942 -1.1439e-04
9:131767668 C A 0.865217 -9.7737e-06
9:131768191 G A 0.135189 1.5313e-04
9:131781279 T C 0.037654 -5.4863e-05
9:131785903 T C 1.025064 -8.7716e-05
9:131788022 T C 0.046226 -4.7051e-05
9:131789936 G A 0.077849 3.8873e-05
9:131799261 T C 0.092536 8.2464e-05
9:131804785 C T 0.093520 7.5620e-05
9:131821267 A G 0.321433 5.5112e-06
9:131822567 A G 0.029001 2.5146e-05
9:131834811 A G 0.215443 5.8338e-06
9:131836402 C A 1.053165 5.0190e-06
9:131838821 C T 1.579179 3.7322e-06
9:131850072 A G 0.070430 -2.2718e-05
9:131851710 G C 0.043328 -1.0609e-04
9:131857630 T C 0.571061 -4.7689e-06
9:131864955 T C 0.053438 7.3522e-05
9:131877248 T C 0.025479 6.2889e-05
9:131887856 A C 0.122469 -9.3516e-06
9:131891578 A G 0.021373 -3.1654e-05
9:131896999 T C 0.611500 -2.7425e-05
9:131901458 T C 0.605985 -2.4203e-05
9:131901725 T C 0.175323 -7.9660e-06
9:131909736 T C 0.150830 4.5052e-07
9:131912341 C T 0.091076 -5.1456e-05
9:131924771 T C 0.054860 4.4341e-06
9:131929532 G C 0.122680 -2.2222e-05
9:131930494 C T 0.630926 -1.9707e-04
9:131931671 A G 0.030195 2.0271e-05
9:131943843 G A 1.375686 6.1166e-05
9:131943920 G A 0.037316 -5.9009e-05
9:131948229 C T 0.048488 1.3120e-04
9:131953598 T C 0.339525 -6.2756e-05
9:131960534 T C 0.502322 -8.6369e-05
9:131963262 G A 0.108327 -3.8170e-05
9:131963745 A G 1.019361 2.3882e-04
9:131971208 G C 0.466428 -4.9129e-05
9:131971666 A T 0.025486 6.1832e-06
9:131981723 A G 1.207657 1.9368e-05
9:131984230 T G 0.467421 1.3787e-05
9:131987589 C T 0.377656 -2.1163e-04
9:131991316 T C 1.325526 2.9569e-05
9:131992020 A G 0.082484 -3.9658e-05
9:131992643 G C 0.035645 6.3464e-05
9:131993390 G T 0.472354 -5.6261e-05
9:131996715 G T 1.944582 2.6946e-05
9:132005136 C T 0.427388 -8.5545e-06
9:132005371 T C 0.207199 -8.9604e-06
9:132005564 T C 0.054973 4.4685e-05
9:132014175 G A 0.197296 1.6690e-05
9:132021157 G A 0.046781 -6.0289e-06
9:132022788 T C 1.512770 7.4837e-05
9:132024765 A C 0.047086 2.4572e-05
9:132028484 A G 0.068959 3.4944e-05
9:132031250 A G 0.023898 -6.6316e-05
9:132032637 C T 1.524069 4.2254e-05
9:132038991 A G 0.022026 6.6748e-05
9:132041169 G A 0.481874 -3.2251e-07
9:132041439 T C 0.039958 -5.4867e-05
9:132045217 A C 0.053886 3.4719e-05
9:132045530 A G 0.079774 1.7501e-05
9:132048953 C T 0.982979 -8.1072e-06
9:132051298 G A 0.139921 8.3453e-05
9:132051734 C T 0.458758 4.9412e-05
9:132052890 G A 0.060277 7.4201e-06
9:132053011 C G 0.798546 4.4813e-06
9:132054205 G A 0.074126 1.0620e-05
9:132054282 C T 0.046833 -2.5818e-05
9:132067720 A G 0.031867 2.0645e-05
9:132071261 T C 0.101134 4.6099e-05
9:132073426 A G 0.596417 -4.4712e-05
9:132082564 T C 0.598802 -7.7138e-05
9:132084621 A G 0.098586 -2.6199e-05
9:132084885 G A 1.523825 2.1810e-05
9:132085237 G A 1.112235 -5.3515e-05
9:132085552 C G 1.593385 -9.0738e-05
9:132085635 T C 1.119210 -8.0368e-05
9:132088108 T C 0.031451 -7.0922e-07
9:132088190 A G 0.628887 -4.6698e-07
9:132089162 T C 0.043756 -7.2708e-06
9:132095998 A G 0.095568 2.8628e-05
9:132098728 G C 0.171918 1.4247e-05
9:132103374 T C 0.078586 -2.5556e-05
9:132108419 A C 0.027466 -3.1927e-05
9:132109628 A G 0.679109 -2.2752e-05
9:132110811 G A 0.056956 5.6896e-06
9:132110836 T C 0.850400 -7.3544e-05
9:132118563 C T 0.053337 6.8822e-05
9:132119804 T C 0.048699 -8.2374e-05
9:132123954 T G 0.129340 2.1544e-05
9:132127719 C T 0.061322 4.1394e-05
9:132133022 G A 0.066418 7.6224e-06
9:132136809 A G 0.035122 1.4348e-05
9:132138104 G A 0.044678 2.6377e-05
9:132140226 C T 0.046998 -3.4057e-05
9:132145150 A G 0.045710 -5.6648e-05
9:132146583 T C 0.488765 -1.3478e-05
9:132147812 A G 1.207787 2.4400e-05
9:132150995 T C 1.448232 3.0601e-05
9:132153136 G A 0.202830 2.6133e-05
9:132153192 A G 0.067833 -1.5246e-05
9:132162828 C A 1.495860 1.6963e-05
9:132165470 A G 0.096246 3.6641e-05
9:132168746 T G 0.385388 1.3559e-05
9:132169088 C G 0.659219 -3.5227e-05
9:132169240 C T 0.565800 3.0985e-08
9:132172276 C T 0.094623 -7.0073e-05
9:132174355 T C 0.183161 -1.3251e-05
9:132176751 A G 0.378919 1.9406e-05
9:132178213 G A 0.212243 -3.1484e-05
9:132183104 C T 0.788056 -2.3432e-05
9:132183926 C G 0.713429 2.0816e-06
9:132187600 A G 0.724796 -1.7457e-05
9:132187748 A G 0.077161 -1.4611e-04
9:132188510 C T 0.022035 -5.1908e-05
9:132189429 G A 0.090767 -6.1568e-05
9:132192263 G A 0.033172 -6.2976e-06
9:132193116 C T 0.963093 -1.0359e-04
9:132193773 T C 0.389636 -3.9623e-05
9:132194098 G A 1.593745 -1.8339e-05
9:132195018 G T 1.501745 4.5524e-06
9:132197807 T C 0.955173 -9.2263e-05
9:132197946 T G 0.533537 9.8099e-05
9:132197997 G C 0.040121 2.6101e-05
9:132198135 T C 0.551541 -3.2376e-05
9:132201053 T C 0.909982 5.0292e-06
9:132205249 C A 0.307262 7.8590e-05
9:132209025 C T 0.713861 -2.8378e-05
9:132218356 C T 0.986907 -2.6223e-05
9:132220858 T G 0.301293 9.2298e-06
9:132230654 A C 0.468440 2.3247e-05
9:132237177 A G 0.950087 -6.3734e-05
9:132237929 A G 0.034149 -6.1251e-05
9:132241740 A G 0.435239 -1.0732e-06
9:132243226 C T 0.023019 -7.5216e-05
9:132246409 T G 0.558260 -2.5085e-04
9:132257622 A C 0.107788 -3.3518e-05
9:132257701 T G 0.023477 -7.3244e-05
9:132260079 T C 0.327461 -3.1753e-05
9:132260350 G A 0.471994 -2.7448e-05
9:132263911 G A 0.048076 -4.0180e-05
9:132272774 A G 0.029952 -8.6903e-06
9:132275069 A G 0.096370 -6.3488e-05
9:132280871 T C 0.966312 1.3061e-07
9:132281601 A G 0.409280 6.2401e-04
9:132281720 A G 1.172044 -2.1569e-05
9:132287276 T C 0.107652 -4.3918e-05
9:132293377 A G 1.458462 -1.6405e-05
9:132293754 A C 1.566910 -3.9881e-05
9:132308704 C T 0.058109 -2.3162e-05
9:132311647 C G 0.064704 8.1047e-05
9:132311929 A G 0.495753 -1.8076e-05
9:132312227 A G 0.723069 -1.1685e-05
9:132315998 A G 0.247628 -2.1014e-05
9:132319215 A G 0.471822 -6.4455e-06
9:132323278 G A 0.070628 1.6205e-05
9:132325830 A C 0.046538 8.1057e-05
9:132327096 G T 0.130768 1.5562e-04
9:132329144 T C 0.059573 -3.2895e-05
9:132329653 G A 0.964368 -3.6473e-05
9:132341503 T C 0.467379 -4.2014e-05
9:132341816 A G 0.098440 -8.2322e-05
9:132341939 T C 0.293835 5.9088e-05
9:132345895 T C 0.299638 6.4718e-05
9:132346249 T C 0.074159 -2.3847e-05
9:132348799 A G 0.406397 -6.1020e-05
9:132348839 C T 0.082400 2.9088e-05
9:132352101 G A 1.130794 5.3050e-05
9:132352885 T G 0.054077 8.5008e-05
9:132353130 C T 0.103199 -3.6871e-05
9:132358930 A G 1.791016 -7.2484e-05
9:132360176 C T 0.191240 2.0049e-05
9:132360651 A G 0.549308 4.6304e-05
9:132363157 G C 0.241955 9.4468e-05
9:132363874 T G 1.109239 2.3018e-05
9:132364201 A G 0.412762 1.5642e-04
9:132365377 T C 0.065071 -6.4165e-05
9:132366289 A G 0.059891 1.0034e-04
9:132366836 G A 0.936795 2.1019e-05
9:132370360 T C 0.267547 4.0844e-05
9:132374013 A G 0.330521 2.8098e-05
9:132374678 C T 0.120401 -7.1514e-05
9:132374704 A C 0.029845 1.1457e-05
9:132375432 T C 0.268343 2.9550e-04
9:132376859 T C 0.309151 4.4829e-05
9:132377900 T C 0.794742 5.0464e-05
9:132380301 G A 1.204807 -5.8870e-05
9:132381403 T A 0.091436 -3.5718e-05
9:132386835 G A 1.967452 2.3876e-06
9:132389641 G A 0.147442 4.0656e-05
9:132389959 A G 0.343274 3.1653e-05
9:132392946 G C 0.077379 1.2790e-06
9:132403118 C G 0.606910 2.4735e-05
9:132405892 G A 1.971898 -1.1115e-05
9:132410768 G A 1.816310 -5.5341e-05
9:132411916 A G 0.726685 -4.4689e-05
9:132412706 G A 1.662873 -9.1188e-06
9:132416836 G A 1.479349 -7.2452e-05
9:132416914 A G 0.224931 2.0172e-05
9:132417940 T G 0.097655 2.6764e-05
9:132420439 C T 1.404210 -1.6774e-04
9:132423155 A G 0.218978 -1.0197e-04
9:132429701 A G 0.060683 -1.1044e-05
9:132429795 A G 0.066467 -9.7670e-05
9:132430350 T C 0.032688 2.6593e-05
9:132431537 T C 0.038151 -1.1865e-04
9:132431948 T C 0.327925 2.4813e-05
9:132434886 G T 1.302757 -2.2666e-04
9:132444099 G A 0.648436 4.0229e-06
9:132444641 A G 0.042377 3.2737e-06
9:132446440 T C 0.992720 -5.8186e-05
9:132447216 T C 0.047183 5.2503e-05
9:132448019 G A 1.281053 -1.0510e-04
9:132452661 C T 0.064272 -4.0050e-05
9:132456158 A G 0.150554 9.1948e-06
9:132456990 C T 0.068359 1.9402e-05
9:132463618 A G 0.561044 -7.2494e-05
9:132465556 T C 0.307710 -4.5549e-05
9:132476954 T C 0.134942 -8.4230e-05
9:132481929 T G 0.056853 5.6129e-05
9:132484643 C A 0.117263 -7.5502e-05
9:132491550 T C 0.323303 -8.6461e-05
9:132492589 A C 0.036593 2.8252e-05
9:132494573 C T 0.117383 3.9135e-05
9:132494711 C A 0.048320 4.2934e-05
9:132496617 T C 0.291592 -5.0407e-05
9:132496979 T C 0.073880 1.0059e-05
9:132500980 A G 0.146637 -2.9397e-05
9:132502801 A G 0.038865 -2.2012e-06
9:132508371 A G 0.028624 -4.5782e-05
9:132508735 T C 0.032094 -1.4213e-05
9:132511956 T G 0.145105 -9.5956e-05
9:132514889 T C 0.267690 -1.8863e-05
9:132515081 C T 0.456567 -2.2432e-05
9:132517882 G T 0.145572 6.8440e-06
9:132517896 A G 0.047586 3.9323e-05
9:132519398 A G 0.058430 5.9345e-07
9:132519609 A G 1.336653 -4.9888e-05
9:132529216 A G 0.213207 3.2511e-05
9:132532027 A C 0.045570 -2.9450e-06
9:132537764 C A 0.114231 8.0453e-05
9:132537865 C T 0.667112 1.0943e-04
9:132539989 G A 0.565868 6.9623e-05
9:132543710 T C 0.124763 -8.3499e-06
9:132552206 T G 1.288833 -1.0175e-05
9:132554105 A G 0.503085 -2.0726e-05
9:132554662 G A 0.377672 -7.0217e-05
9:132557210 C T 0.694117 -5.3318e-05
9:132565994 T C 0.062328 3.6560e-05
9:132569532 T C 0.044444 1.4016e-05
9:132573536 T G 0.482014 -3.5432e-05
9:132573569 A G 0.046710 -1.1958e-06
9:132578052 T C 0.022500 2.8356e-05
9:132580686 C G 0.372502 -7.0763e-05
9:132580901 G C 0.283082 3.6460e-05
9:132583891 A G 0.181418 -3.6962e-05
9:132585289 A G 0.035801 6.5429e-05
9:132598101 T C 0.455025 -4.5245e-05
9:132600977 G A 0.490949 -2.2510e-05
9:132602868 T C 0.814745 -1.6805e-05
9:132610788 T C 0.206926 -9.0957e-05
9:132614934 T C 0.041529 -7.8804e-05
9:132615077 T C 1.226683 6.3106e-05
9:132615440 T C 0.154751 4.9073e-05
9:132615515 G T 0.221558 6.4342e-05
9:132616412 C T 0.051643 -5.4765e-05
9:132618408 A G 1.779328 2.7264e-05
9:132618436 T C 0.206177 6.2608e-05
9:132618650 G C 0.080878 -1.0150e-04
9:132624393 A G 1.818072 5.6296e-05
9:132629787 C T 0.937688 -1.4146e-05
9:132629850 T C 0.025531 1.0003e-05
9:132630589 T C 0.043117 1.7164e-05
9:132631642 A G 0.046531 6.8233e-05
9:132635020 C T 1.817946 5.7937e-05
9:132649662 G A 1.967387 -1.3773e-05
9:132650807 A G 0.037550 4.5547e-05
9:132651576 T C 0.158704 -1.2981e-04
9:132653811 G A 1.055454 1.5235e-04
9:132655864 G T 0.388766 -1.4752e-06
9:132656322 A G 0.161294 9.1615e-06
9:132661126 A G 0.118811 -1.2616e-04
9:132662722 A G 0.028001 3.5353e-05
9:132662786 T C 1.047284 7.1179e-05
9:132664518 G A 0.051458 -6.3322e-05
9:132664966 G T 0.063984 -2.4861e-05
9:132665110 T C 0.051672 1.3984e-05
9:132665789 C T 0.031299 1.2003e-05
9:132666628 C T 1.086869 9.5243e-05
9:132673289 T G 0.023827 2.1958e-05
9:132675694 T C 1.697424 -6.2753e-05
9:132678428 C T 0.092949 -6.0872e-06
9:132686976 C G 0.030228 -1.9980e-05
9:132698574 G T 1.817267 -5.1116e-05
9:132699690 A G 0.040225 2.2961e-05
9:132701002 T G 0.157325 5.2666e-05
9:132707108 T C 0.185852 -1.4694e-04
9:132720770 G A 0.181973 2.9089e-05
9:132720869 T C 0.139064 8.4242e-06
9:132734283 T C 0.043246 -1.1274e-05
9:132737856 G A 0.097519 -2.3924e-05
9:132740954 C T 0.036411 3.1237e-05
9:132742777 A C 0.049715 1.9883e-05
9:132751151 A C 0.145046 -6.4856e-06
9:132754512 T C 0.036907 5.7314e-05
9:132756270 C T 0.177267 -2.7926e-05
9:132758347 G A 0.102426 4.8601e-04
9:132765051 A G 0.059008 3.2819e-06
9:132773094 G T 0.083630 2.8883e-05
9:132779728 C T 0.069982 8.4604e-05
9:132782330 G A 0.329895 -1.0604e-04
9:132784098 G T 0.059170 5.0474e-06
9:132785747 T C 0.032740 5.9677e-06
9:132793531 C A 0.112030 1.3365e-05
9:132793840 A G 0.023090 5.8138e-05
9:132794238 A G 0.062672 -4.1449e-05
9:132801374 G A 0.178854 -2.8295e-05
9:132807905 A G 0.811019 -1.7437e-05
9:132812361 C T 1.177468 1.2106e-05
9:132815536 G T 0.039056 1.2289e-05
9:132816672 A G 0.079274 1.5820e-05
9:132829354 G T 1.924744 3.1981e-05
9:132836875 A G 0.317288 -3.1458e-05
9:132837130 G A 0.234012 -6.2161e-05
9:132838016 T C 0.165442 -1.7504e-05
9:132845628 G A 0.057901 -2.7621e-05
9:132848699 C G 0.023853 -1.0031e-04
9:132852101 T C 0.172444 -4.4484e-05
9:132855696 G T 0.021399 2.1449e-05
9:132855889 G A 0.032652 -6.3040e-07
9:132868477 G A 0.047145 2.7250e-05
9:132869204 T C 0.112728 -7.9155e-05
9:132874517 A G 0.088171 3.9087e-05
9:132878468 A G 0.073302 3.4185e-05
9:132880618 T C 0.080848 -7.6682e-05
9:132886436 A G 0.561713 1.9824e-05
9:132889319 T C 1.228073 1.9690e-05
9:132890557 T C 1.957964 4.7267e-05
9:132895434 T G 0.025674 -2.0188e-04
9:132897577 T C 0.109502 -3.2660e-05
9:132898193 A G 1.320041 -4.6152e-06
9:132899394 T C 0.178805 1.6725e-05
9:132900076 C T 0.906662 1.0804e-04
9:132907137 T G 1.067732 4.3069e-05
9:132909589 T C 0.044775 1.8770e-04
9:132911491 T C 0.262763 -2.7575e-05
9:132917676 T C 0.400276 -5.2454e-07
9:132921702 T C 0.198630 -4.1741e-05
9:132927568 A G 0.160119 4.7860e-05
9:132930078 G C 0.156546 6.9325e-06
9:132936132 T C 0.390853 2.6372e-05
9:132941047 T C 0.251796 1.5568e-05
9:132945266 A G 0.214343 3.0465e-05
9:132946644 C T 0.156705 -1.2154e-06
9:132947520 C T 1.378847 6.8093e-05
9:132953884 T C 0.062987 5.7561e-05
9:132954668 A G 0.058417 3.6960e-05
9:132955172 A G 0.452662 -4.2421e-05
9:132963930 A G 0.048021 -5.0354e-05
9:132964267 A G 0.047674 -1.9436e-04
9:132970937 G T 1.877999 -9.5258e-05
9:132972156 T C 0.986929 -1.9356e-05
9:132976539 A G 0.578406 -5.0416e-05
9:132978560 T C 0.073104 -7.4267e-05
9:132981255 T C 0.192259 5.8113e-05
9:132987419 T C 0.590422 -4.9022e-05
9:132991895 A G 0.066087 3.7955e-05
9:132992062 A G 1.213950 1.2969e-05
9:132995160 G A 0.237021 4.0079e-05
9:132995768 A G 1.021977 -5.8088e-04
9:132996302 T C 0.032552 9.0138e-05
9:132996337 A G 0.023272 5.3374e-05
9:132996457 A G 0.106376 -3.0711e-05
9:132996875 G A 0.107642 7.9788e-05
9:132996946 T C 0.059628 3.4260e-05
9:132997135 A C 0.106795 -2.4503e-05
9:132997775 T C 1.427952 9.1036e-06
9:133003291 T C 0.135565 4.5072e-05
9:133003804 G A 1.790136 3.0883e-05
9:133003934 A G 0.566510 -5.0016e-05
9:133005442 T G 0.813113 2.7678e-05
9:133011232 A G 1.835002 -5.6798e-06
9:133014733 C T 0.419991 5.3626e-06
9:133021887 G A 0.191697 5.9650e-05
9:133023677 A G 0.100596 3.6919e-05
9:133025949 T C 0.357065 -7.4466e-05
9:133026640 C T 0.670124 -4.8436e-05
9:133029878 A C 0.499336 -5.2659e-06
9:133044454 T C 0.052286 1.1485e-05
9:133048855 A G 1.423087 -4.9584e-05
9:133051227 A G 0.021503 -6.7531e-06
9:133052455 G C 0.288577 2.1088e-05
9:133054343 T G 1.045720 -1.3894e-05
9:133055949 T C 0.574953 -3.4364e-05
9:133059300 A T 0.168766 -5.5014e-06
9:133063070 T G 0.222448 1.6233e-05
9:133063108 C T 0.452701 3.9658e-05
9:133066377 T C 0.024379 3.7524e-06
9:133066939 T C 0.059206 6.6832e-05
9:133070040 T C 0.362142 -9.4590e-05
9:133070582 C G 0.292351 -4.1569e-05
9:133070766 A C 0.110615 -7.3511e-05
9:133072603 T G 0.226829 1.4820e-05
9:133226582 G A 1.539162 -1.3715e-05
9:133229443 T C 0.229536 -2.4686e-05
9:133229687 A G 0.061825 -2.3517e-04
9:133235549 C T 0.234859 -4.0682e-05
9:133235901 A C 0.169850 8.4616e-06
9:133242154 T G 1.070040 2.0809e-05
9:133246032 T C 1.879625 6.2167e-06
9:133246744 C T 1.866976 2.3162e-06
9:133247453 C A 0.225697 -1.0407e-04
9:133248242 C T 0.654597 3.5509e-04
9:133252969 C T 1.409335 -1.7244e-05
9:133259354 A G 0.180581 -4.1853e-05
9:133259700 C T 1.944569 -6.0002e-05
9:133262821 A G 0.242042 -4.9875e-05
9:133263458 C G 0.284893 2.7792e-05
9:133263593 G T 0.246950 -2.8393e-05
9:133266442 T C 0.213200 -2.8501e-06
9:133267449 T C 0.127431 -2.6547e-05
9:133268506 T C 0.088934 -2.1920e-04
9:133268888 A G 0.049157 1.1268e-04
9:133270751 T G 0.022694 -1.3978e-05
9:133271035 T C 0.020568 -7.6528e-05
9:133271894 G A 0.097376 -2.9528e-05
9:133274265 C A 0.363420 -4.4967e-05
9:133277641 T C 0.341817 -2.3345e-05
9:133280409 C T 0.042867 1.2334e-06
9:133280476 A G 0.104653 -2.5188e-04
9:133283255 G A 1.676785 -4.7006e-05
9:133285022 T C 1.326760 -7.3439e-05
9:133285049 C T 0.210812 7.1686e-05
9:133287227 T C 0.195135 8.1530e-05
9:133288738 A G 0.169555 1.4329e-04
9:133291793 T C 0.045668 -3.4495e-05
9:133294244 A G 0.861286 -1.4409e-05
9:133295361 T C 0.350025 4.4595e-05
9:133296375 A G 0.110515 -8.8993e-05
9:133299256 A C 0.792898 -2.3152e-05
9:133302232 A G 0.279242 6.1136e-05
9:133304189 T C 0.586946 -2.1417e-05
9:133304271 A G 0.281819 2.7442e-05
9:133305012 A G 0.212574 2.5237e-04
9:133306791 T C 0.058605 -1.4806e-04
9:133307382 G A 0.336721 1.9567e-04
9:133309696 T C 0.319674 5.2412e-05
9:133311860 T C 0.033736 -8.1080e-05
9:133313115 A G 0.188601 1.5460e-05
9:133314926 C A 0.816602 -2.1289e-05
9:133315356 C T 1.762810 1.9329e-05
9:133318751 T G 0.613382 -1.1062e-05
9:133319133 A C 0.026463 -3.4143e-05
9:133319473 G T 0.072228 3.0249e-05
9:133322420 A C 0.085175 -5.5966e-05
9:133323327 G T 0.200208 6.6257e-05
9:133324400 G A 0.932544 -2.7654e-05
9:133326408 T C 0.078911 7.5484e-05
9:133327835 A G 1.396173 2.3326e-06
9:133328337 C G 1.973018 -1.6467e-05
9:133336948 A G 1.374725 1.2194e-05
9:133337307 C A 1.584219 1.7986e-05
9:133345578 A G 0.057385 1.7196e-05
9:133351934 A G 0.117201 4.7749e-05
9:133352554 A G 0.190341 2.3324e-05
9:133354402 C T 0.025083 -9.5076e-05
9:133356944 A G 0.901852 -3.9032e-05
9:133357017 A G 0.034113 5.7142e-05
9:133357293 T C 0.102118 -1.3745e-04
9:133361916 A G 0.641069 -1.1874e-05
9:133361966 T C 0.079586 6.4606e-05
9:133362610 G A 0.199159 -1.3942e-05
9:133362891 G C 0.104646 -1.0425e-05
9:133363586 G A 0.220643 4.6859e-05
9:133364023 T C 0.035791 -1.8296e-05
9:133367368 T C 1.697317 -1.7882e-05
9:133374281 A G 0.204716 2.4415e-05
9:133377617 T C 0.305422 -7.3281e-06
9:133387709 G A 1.762570 4.0510e-05
9:133391103 A T 0.992892 -3.0406e-05
9:133393717 T C 1.723981 3.4617e-06
9:133393936 A G 0.377666 9.1540e-05
9:133399852 G A 1.586900 2.7366e-06
9:133400958 C A 0.859861 -1.9003e-05
9:133403157 C A 0.189945 7.9420e-05
9:133403298 T G 0.171827 1.3975e-04
9:133405026 G A 0.253023 -6.5470e-05
9:133408496 C A 0.287768 4.3203e-05
9:133408692 A G 0.292140 -3.5077e-05
9:133410844 A G 0.903595 -5.5375e-06
9:133412522 T C 0.075681 -1.1317e-05
9:133413084 A G 0.892757 1.3788e-05
9:133413173 A G 0.782320 6.3309e-05
9:133413567 A G 0.702105 4.6882e-05
9:133414224 T C 0.033159 1.9123e-04
9:133415084 G A 0.773047 2.3559e-05
9:133415320 A G 0.057881 7.5342e-05
9:133417822 G T 0.099852 3.1477e-05
9:133418693 C G 0.310641 3.0984e-05
9:133419861 C T 0.877979 3.2694e-06
9:133424020 T C 1.107886 -2.0916e-05
9:133431902 C T 0.735883 5.4991e-05
9:133432606 T C 0.065597 1.2881e-05
9:133433333 A G 0.091861 -1.8896e-05
9:133436054 A G 0.094507 1.2263e-05
9:133439001 T G 0.443672 -9.7104e-05
9:133451145 C T 0.036985 4.9541e-05
9:133451934 G A 1.874315 3.1182e-05
9:133464084 G A 0.707081 4.5125e-05
9:133465742 A G 0.142492 2.3055e-05
9:133471270 G C 1.177423 -1.5928e-05
9:133479565 T G 0.083270 3.3351e-05
9:133492816 A G 0.111573 -1.6934e-05
9:133496970 G A 0.074863 5.9946e-05
9:133499884 G A 0.027479 1.8822e-05
9:133501642 A G 0.326195 -1.8907e-04
9:133504451 C T 0.071407 -1.9384e-06
9:133505586 G A 0.081316 -2.9835e-04
9:133510616 A G 0.113955 1.8671e-05
9:133511848 A G 0.030354 -2.4795e-05
9:133518554 T G 0.124202 -2.6080e-05
9:133522559 A G 0.067820 2.8459e-05
9:133524832 C T 1.391418 8.2286e-05
9:133525810 T C 0.034593 -1.5426e-05
9:133528312 T G 0.028439 -3.9812e-05
9:133532160 T C 0.167624 4.6037e-05
9:133537672 A G 0.860254 7.0175e-05
9:133541631 C T 0.111371 1.3152e-04
9:133543980 T G 0.166010 1.4662e-05
9:133547266 G A 1.175978 3.4416e-05
9:133552109 A G 0.150028 -2.4866e-05
9:133552145 G A 1.341531 5.1589e-06
9:133557587 T C 0.297989 1.8974e-04
9:133559508 T G 0.077739 1.2345e-05
9:133563192 A C 0.094520 2.8174e-05
9:133564361 T C 0.057609 1.8717e-05
9:133569200 G C 0.020809 -2.4188e-05
9:133569404 T C 0.050445 -1.9056e-05
9:133577767 C G 0.138577 2.4397e-06
9:133586260 A G 0.045142 1.5579e-05
9:133605045 G A 0.264639 1.0525e-04
9:133608445 A G 0.042493 -1.7343e-05
9:133617556 T C 0.790305 5.2747e-06
9:133621504 A G 0.523202 -5.0305e-05
9:133627890 G C 0.794365 3.2746e-06
9:133643252 A G 0.072332 4.3223e-05
9:133646005 T C 0.901375 -8.1705e-06
9:133654204 A G 0.224281 -2.0380e-05
9:133660632 T C 0.053204 3.8163e-06
9:133662973 C G 0.625671 -9.5907e-06
9:133668799 C T 0.299807 -1.1919e-04
9:133670047 A G 0.035278 -1.8088e-05
9:133670481 G A 0.082702 -2.3217e-04
9:133677970 G A 0.307587 -2.1395e-04
9:133681731 C T 0.064990 -2.3045e-05
9:133686136 G T 0.066229 8.1453e-05
9:133701173 T C 0.173615 -4.9357e-05
9:133706244 C A 0.149191 -1.4802e-04
9:133708014 T C 0.029520 -2.4350e-05
9:133738609 T C 0.023791 -1.5002e-05
9:133743035 C T 0.045544 -3.3640e-05
9:133746060 A G 0.217504 -9.9554e-05
9:133749749 A C 0.181214 -7.4628e-05
9:133755754 C T 0.396345 -9.6920e-05
9:133756727 T C 0.028803 1.3118e-05
9:133760592 T C 0.029527 2.9640e-06
9:133763500 A G 0.040001 -1.0125e-05
9:133764019 T G 0.166663 -6.9604e-05
9:133764388 A C 0.194128 -6.2703e-06
9:133766008 C T 0.229325 -3.2668e-05
9:133768415 A G 0.092679 4.8285e-05
9:133768966 T C 0.022272 -7.6100e-05
9:133770017 C A 0.348675 1.0520e-04
9:133770222 T C 0.134968 -6.5225e-05
9:133771661 T C 0.090845 -8.5619e-06
9:133773437 T G 0.050306 -6.1576e-05
9:133777761 T C 0.131216 1.3866e-05
9:133782855 T G 0.049540 -6.8754e-05
9:133784112 C T 0.302309 -1.3639e-05
9:133788525 G A 0.370376 2.9339e-04
9:133790521 C A 0.800104 7.6323e-05
9:133795282 G A 0.086554 1.0783e-04
9:133797274 C T 1.145137 -8.4318e-05
9:133798151 A G 0.105026 -1.5048e-04
9:133800094 A G 0.366484 3.7735e-04
9:133804180 A G 0.094672 2.4137e-05
9:133808080 A G 1.126072 -1.3359e-04
9:133809775 C A 0.326331 -4.3695e-06
9:133817236 G A 0.126094 2.5090e-05
9:133820603 T C 0.073682 2.9845e-05
9:133820732 A G 0.079686 -1.3894e-06
9:133823931 T C 0.093601 8.0915e-05
9:133823938 A G 0.102858 -2.5888e-05
9:133826416 T G 0.196306 2.8303e-05
9:133829045 A G 0.145634 -1.6082e-04
9:133829760 G T 0.246564 -2.8411e-05
9:133837809 C T 1.952291 2.5577e-05
9:133843861 A G 0.355027 4.6800e-05
9:133846564 T G 1.181162 -2.1395e-05
9:133846738 A G 0.040306 -3.0147e-05
9:133850992 T C 0.225265 -2.4581e-04
9:133851758 A G 0.364053 4.2458e-04
9:133852817 A G 0.203148 9.2774e-05
9:133852842 T C 0.123400 8.7478e-05
9:133855849 T G 0.421753 4.7099e-05
9:133857758 C T 0.235009 2.3151e-06
9:133860319 C T 0.618897 1.9375e-05
9:133863941 A G 0.816469 -7.1998e-06
9:133864783 A G 0.168763 2.3783e-05
9:133866334 G T 1.639150 -1.0648e-04
9:133868713 A G 0.693176 4.3404e-05
9:133871457 T C 0.423684 3.2012e-05
9:133874278 C A 0.205427 -6.4080e-06
9:133874536 G C 0.053000 -2.2142e-05
9:133874568 T C 0.974677 1.0437e-05
9:133874685 T G 0.193236 3.2616e-05
9:133884747 G A 0.025891 -1.0088e-05
9:133886042 C T 0.199601 -1.5395e-05
9:133886137 C T 0.829958 1.7803e-05
9:133887895 A G 0.183375 -4.2672e-05
9:133888994 C T 0.148451 -3.1514e-05
9:133897119 C T 0.378107 -2.5494e-05
9:133898471 A G 0.184888 -2.7398e-05
9:133901752 T C 0.029410 -9.2696e-05
9:133901819 A C 0.342949 -2.3481e-06
9:133902723 C T 0.272335 4.9385e-06
9:133909192 G A 1.617761 1.8559e-06
9:133911488 A G 0.083961 8.0809e-05
9:133911706 T C 0.987809 1.8961e-05
9:133912764 C A 1.404602 1.4191e-05
9:133913563 T C 0.940220 -2.2836e-05
9:133913740 C A 0.090556 -1.5523e-05
9:133917807 C T 0.518006 -1.5062e-05
9:133919162 T C 1.562989 1.2798e-05
9:133924072 T C 1.047998 2.6160e-05
9:133925460 T C 0.044762 3.6377e-05
9:133927278 T G 0.115831 -1.4265e-05
9:133927878 G A 0.933731 3.7659e-05
9:133928088 C T 0.237034 7.6756e-05
9:133933901 A C 0.047622 2.5987e-05
9:133936381 A G 1.365277 1.5733e-05
9:133936571 G C 1.623382 5.4028e-05
9:133938355 A G 0.033116 1.6729e-06
9:133938676 C A 0.503195 2.7538e-05
9:133939586 T C 1.129337 2.4990e-05
9:133942558 T C 0.064383 -1.2235e-04
9:133946574 A G 0.790240 6.4248e-05
9:133948049 G A 1.652997 3.6201e-05
9:133951737 C A 1.044175 -6.9939e-06
9:133953983 G A 0.227115 -3.9168e-06
9:133955228 A G 0.759428 -6.7544e-06
9:133958570 A G 0.149311 -4.0721e-05
9:133960768 T C 0.836667 -6.7250e-05
9:133962930 T C 0.694718 -3.7328e-05
9:133963008 A G 0.518408 2.8832e-05
9:133965396 G C 1.080018 -4.3349e-05
9:133967007 G T 0.036028 2.2924e-05
9:133969710 A T 1.081335 -1.2704e-05
9:133978928 G C 0.049150 2.6997e-05
9:133979352 A G 0.153813 -5.5265e-06
9:133979801 T C 0.156299 1.3078e-05
9:133981629 C T 0.383956 7.5883e-05
9:133981634 A G 0.052205 -1.8213e-05
9:133988197 C G 1.940142 -3.5927e-05
9:133992978 A G 0.063821 -5.1793e-05
9:133995629 G A 0.056830 3.0628e-05
9:134001785 G A 0.045064 1.1719e-04
9:134004912 C A 0.462296 -5.7276e-05
9:134014851 G A 0.106149 -1.7791e-05
9:134016249 G A 0.466817 -2.0913e-05
9:134017304 C T 0.048962 -8.6038e-06
9:134020086 G A 0.031081 -7.7682e-05
9:134043850 C T 0.023395 8.7360e-06
9:134053324 G A 0.067307 -2.1215e-05
9:134061541 A G 0.035288 -2.4383e-05
9:134064728 G A 0.334452 -1.9862e-05
9:134081402 G A 0.120109 1.0673e-04
9:134082790 T G 0.058401 1.4827e-05
9:134082823 A G 0.042071 -8.1674e-07
9:134088607 T G 0.148522 -5.7226e-05
9:134093182 A G 0.052477 2.5656e-05
9:134096015 T C 0.555293 -2.3509e-05
9:134105048 G A 0.057012 1.6436e-05
9:134105444 T G 0.101670 -5.3473e-06
9:134108069 T C 0.073088 -2.3742e-05
9:134118500 C A 1.355764 2.3811e-05
9:134131750 T C 0.088476 -3.0197e-05
9:134132245 A G 1.957481 -6.3232e-05
9:134136248 A G 0.456648 -6.3794e-05
9:134138023 A G 0.032837 -5.8660e-05
9:134139458 A C 0.646405 -4.4598e-06
9:134141629 A G 0.749902 1.1161e-05
9:134149767 T C 0.788770 1.1668e-05
9:134150326 T C 0.044223 -1.6083e-04
9:134157588 A G 0.055165 -1.6539e-05
9:134157692 G T 0.042948 -1.1531e-05
9:134162558 T C 0.366101 5.5117e-05
9:134164367 A G 0.055392 -2.2850e-05
9:134166167 A G 0.063302 3.1745e-05
9:134175186 A G 1.476853 -3.7391e-05
9:134180604 C A 0.111268 -5.9894e-05
9:134184473 G T 1.484169 -6.3030e-05
9:134191603 T G 0.155608 3.0332e-05
9:134195966 C T 0.688366 -3.8688e-05
9:134198900 A G 0.695396 6.2299e-05
9:134206983 C A 1.754556 1.0080e-04
9:134207329 T C 1.180104 -1.0173e-04
9:134210135 A G 0.319664 4.8273e-05
9:134210288 A C 0.778490 -1.3745e-04
9:134212319 A G 0.079381 -4.7576e-05
9:134212668 C T 0.116363 2.9744e-06
9:134214222 T C 0.120190 6.2877e-05
9:134221265 T G 0.420948 4.5491e-06
9:134222085 T C 0.642575 3.3915e-05
9:134224314 T G 0.319791 -5.8778e-05
9:134225537 G A 0.518402 -6.8622e-05
9:134228481 G A 0.188095 -2.0629e-05
9:134233207 T G 0.049481 -5.7916e-05
9:134233268 G A 0.791869 2.2990e-05
9:134241074 A G 1.109486 7.5846e-06
9:134242324 T C 0.020815 -4.8132e-05
9:134253956 C T 0.609715 -6.5326e-06
9:134258779 G A 1.297963 -2.3909e-06
9:134266607 A G 0.140116 1.4387e-05
9:134268548 A G 0.135010 5.3099e-05
9:134272423 T C 1.647330 -2.4683e-05
9:134273007 T C 0.047719 -8.5782e-05
9:134273128 G A 0.113241 2.0295e-04
9:134287494 G T 0.668946 5.3969e-05
9:134299116 T G 1.639543 -9.3959e-06
9:134320210 T C 0.045454 -1.1242e-05
9:134325427 G A 0.032120 -3.5890e-05
9:134326950 A G 0.943848 -1.2965e-04
9:134327966 G A 0.039364 2.1459e-04
9:134332816 A G 0.071309 3.0623e-06
9:134334460 C T 0.081751 -2.1185e-05
9:134334588 G A 0.218115 -3.9037e-06
9:134345189 G A 0.040182 -2.4838e-05
9:134348807 A G 1.896574 4.2746e-05
9:134350458 T C 1.623944 -7.1546e-06
9:134351343 T C 1.220052 -6.9442e-05
9:134353724 T C 0.680780 8.6438e-05
9:134361442 A T 0.170701 -6.0480e-05
9:134371165 T C 0.087752 -7.4274e-05
9:134385435 T C 0.265064 2.6173e-05
9:134386744 C T 1.910674 6.7221e-05
9:134386781 A G 0.088411 -6.4071e-05
9:134389870 T C 1.622678 -7.4081e-06
9:134390870 A C 0.126026 5.1855e-06
9:134395813 T C 0.280112 2.5628e-05
9:134410010 G C 0.122284 -1.1955e-04
9:134411347 T C 0.279953 2.7201e-05
9:134428507 T G 0.111443 -1.7652e-04
9:134429553 T C 0.103815 -2.3029e-05
9:134429808 C T 1.241056 -2.2753e-05
9:134433562 T C 0.080978 1.6324e-04
9:134434362 T C 0.503114 2.6960e-05
9:134436555 A C 0.624570 -9.1632e-05
9:134440929 G A 0.749555 -1.8450e-04
9:134449467 C T 0.599906 -1.8572e-04
9:134451843 A G 0.225804 1.0582e-04
9:134457144 C T 0.227599 1.2377e-04
9:134458473 T C 0.112939 2.5201e-05
9:134462928 G A 0.090427 -1.8846e-05
9:134468872 T C 0.719272 4.4540e-05
9:134470804 T C 0.052844 -9.8815e-06
9:134475099 G A 0.887470 -9.7301e-05
9:134478772 C T 0.021406 4.0170e-05
9:134511386 C T 1.639403 -6.8148e-05
9:134517553 A G 0.038027 1.0621e-05
9:134518302 T C 0.027975 -9.2552e-06
9:134518468 A G 0.134228 1.1101e-07
9:134534337 T C 0.055859 9.8209e-06
9:134546991 G A 0.021448 -1.1371e-04
9:134547718 G T 0.125630 -5.5806e-05
9:134563185 A G 0.562959 1.5401e-05
9:134593735 C T 0.056781 -1.5398e-05
9:134598883 A G 0.707564 -1.0011e-05
9:134603032 C T 0.122871 7.9430e-05
9:134607554 T C 0.107957 3.9911e-05
9:134621051 T C 0.023726 7.8913e-05
9:134625854 C T 0.713783 -3.0300e-04
9:134626642 T C 0.574540 3.6924e-05
9:134630267 T C 0.217394 2.5043e-05
9:134630976 T G 1.723137 -5.6522e-05
9:134634983 T C 0.023331 3.5507e-05
9:134635088 G A 0.919888 1.0536e-05
9:134640928 G C 1.107785 -4.7742e-05
9:134641344 T C 0.601587 -5.5726e-06
9:134644208 G A 0.142725 -3.9468e-05
9:134644553 T C 1.749188 5.8863e-05
9:134645218 C T 1.776329 3.5348e-05
9:134647656 G A 0.664052 2.9538e-05
9:134649676 G A 0.582700 -1.4035e-05
9:134651243 C A 0.225440 -4.5869e-05
9:134652200 G A 1.194855 3.3163e-05
9:134665120 G A 0.186946 1.1096e-05
9:134666288 G T 0.227388 -1.9523e-05
9:134666645 G A 0.283578 -2.0956e-05
9:134669994 A G 0.122076 -5.2660e-05
9:134673603 G C 1.339801 -1.8767e-05
9:134674930 G C 0.876665 1.6094e-05
9:134676022 A G 0.426005 1.8105e-04
9:134677332 A G 0.294211 3.6064e-05
9:134678636 T C 0.092024 -1.8021e-05
9:134678778 G A 1.530242 -2.3158e-05
9:134680204 A G 0.034522 5.9606e-05
9:134682384 T C 0.474088 -9.0957e-05
9:134686240 G A 0.850111 1.1218e-04
9:134687037 C T 0.056242 -1.1061e-04
9:134693189 T C 0.039407 -6.2017e-06
9:134694179 C T 0.545884 -2.4978e-05
9:134695660 G A 0.636537 -1.2262e-05
9:134696326 C T 0.738129 4.2352e-05
9:134697150 T C 0.041627 4.2860e-05
9:134700428 T C 0.052396 -5.4265e-05
9:134701152 A G 0.522719 -3.3786e-05
9:134703506 G A 0.568695 -4.6990e-05
9:134703743 C T 0.220166 6.9717e-06
9:134704262 G A 0.569370 -5.6011e-06
9:134709988 A G 0.036223 3.8901e-07
9:134715226 G A 0.215158 -7.7591e-06
9:134715999 A C 0.462286 -2.2559e-06
9:134716309 A G 0.166793 1.3581e-05
9:134717249 T C 0.521002 -1.3609e-05
9:134721818 G T 0.079797 -1.5485e-05
9:134722842 G A 0.093640 3.2958e-04
9:134749549 A G 0.345802 1.4913e-05
9:134755528 G A 0.042899 1.4805e-05
9:134757668 T G 0.043399 9.2589e-05
9:134759797 G A 0.114377 3.5767e-05
9:134761700 T C 0.021740 1.7140e-05
9:134766200 G A 1.315847 -3.8283e-05
9:134767770 C T 0.033126 -9.3303e-06
9:134769076 C A 0.121190 -2.3838e-05
9:134781949 C T 1.710479 -2.0498e-05
9:134794501 G A 1.665528 -7.2645e-05
9:134799598 A G 0.025813 2.7220e-05
9:134821961 G A 0.594456 -1.6502e-04
9:134824764 A G 0.158873 -1.2903e-05
9:134841403 T C 0.056999 1.8889e-05
9:134856295 A T 1.732988 2.3096e-05
9:134858257 G A 0.080426 -1.2980e-04
9:134866354 A G 1.360463 -2.7985e-05
9:134879588 T C 0.065879 -6.3228e-05
9:134896887 T C 1.361398 -2.4822e-05
9:134899743 A G 0.258975 -1.5612e-05
9:134915843 C T 0.100920 -1.0319e-04
9:134921533 T C 0.198069 -3.2718e-05
9:134925393 C T 0.166384 9.1072e-05
9:134925891 G A 0.224155 -1.3021e-06
9:134934100 T C 1.961950 -1.4994e-04
9:134947531 T C 0.032792 -1.0259e-04
9:134951246 C G 0.036034 1.8707e-06
9:134980711 A G 0.034301 -4.9287e-05
9:134980927 G A 0.033389 2.0992e-05
9:134983617 G A 0.609581 -2.4763e-05
9:134983930 T C 0.063912 -2.8179e-05
9:134992695 C T 0.083088 2.0681e-05
9:134994132 G A 0.224768 4.4704e-05
9:134997981 G A 0.514082 -7.8829e-05
9:134998091 A G 0.023483 -1.5486e-05
9:134999140 A C 0.027446 7.1458e-05
9:135001703 T C 0.271351 -2.2260e-05
9:135003565 C T 1.245236 4.6109e-06
9:135004790 T C 0.020078 -3.5269e-06
9:135008974 G A 0.471001 3.1071e-05
9:135013057 T C 0.684055 -2.2586e-05
9:135015167 C A 0.165270 -2.0071e-05
9:135015927 G A 1.186985 8.7033e-06
9:135017703 A G 1.884302 -1.6047e-05
9:135024033 A C 0.169824 -3.2770e-06
9:135025408 T G 0.106490 -4.9209e-05
9:135026706 A G 0.784502 -2.3408e-05
9:135028000 T C 0.085441 1.5913e-04
9:135028477 G A 0.071212 -5.3462e-06
9:135029023 A G 0.023814 -6.9904e-06
9:135032814 A G 0.048475 -1.0206e-04
9:135034618 G T 0.368636 2.1977e-05
9:135042885 G A 0.790328 2.5332e-06
9:135044579 T C 0.134322 -1.4905e-05
9:135047163 T C 0.057765 -9.3806e-06
9:135048834 C T 1.514345 2.0490e-06
9:135050533 C T 1.891004 -1.8439e-05
9:135051942 A C 0.393369 -1.4791e-06
9:135053900 C T 0.050955 5.3669e-05
9:135055814 C A 0.447242 2.9728e-05
9:135058738 A G 0.617368 1.4361e-05
9:135064191 A G 0.092585 -1.4604e-04
9:135064788 T C 0.855532 5.9614e-06
9:135070074 C T 0.051059 2.1138e-05
9:135071999 A G 0.171953 3.1138e-05
9:135072009 A G 0.864506 4.6029e-06
9:135073967 T C 0.218546 9.6620e-05
9:135075741 C T 0.634506 -2.6696e-05
9:135087892 A G 1.002405 -2.6501e-05
9:135089254 T C 0.654103 -2.4821e-05
9:135096767 A G 0.141943 8.0670e-05
9:135099417 G C 1.079177 3.7919e-05
9:135101043 A G 0.092520 -2.9076e-06
9:135102462 T C 0.049443 2.2909e-06
9:135102542 A G 0.034035 -3.5152e-05
9:135102674 T C 1.203807 -9.4037e-06
9:135105455 T C 1.598481 -6.4553e-05
9:135107418 A G 0.841286 -1.4070e-04
9:135108510 A G 0.227466 -3.8753e-05
9:135109774 A G 0.037677 -2.8711e-05
9:135109975 T C 0.108885 -2.5915e-05
9:135110456 T C 0.929372 -1.0442e-05
9:135110611 G A 0.457979 -2.5515e-05
9:135113453 A C 0.050072 -1.4092e-04
9:135114365 A G 0.280910 -3.3138e-05
9:135121134 C A 0.958721 2.6296e-05
9:135121203 C T 0.652247 -2.1209e-05
9:135125789 C T 0.838933 -5.0284e-05
9:135126458 C T 0.977345 -2.5218e-05
9:135132081 T C 0.509518 -4.0567e-04
9:135132930 A G 0.935848 -6.0102e-05
9:135134544 A C 0.106006 6.2456e-05
9:135134718 A G 0.047158 -1.4019e-04
9:135138338 G A 0.051864 -2.1626e-04
9:135138777 A C 0.043126 -3.8089e-05
9:135139826 C T 0.048891 -3.4461e-05
9:135141393 C T 0.207245 1.3704e-05
9:135144487 A G 0.144494 -5.4206e-05
9:135149396 A G 0.147127 -1.0421e-05
9:135151673 C T 0.551616 8.2988e-05
9:135151753 G A 0.027319 1.8577e-05
9:135152439 G A 0.159389 5.4796e-05
9:135154341 G T 0.312994 5.9126e-05
9:135159005 T C 0.039472 -1.0472e-06
9:135166943 A G 0.154715 8.2915e-05
9:135185158 A G 0.066613 -1.0280e-05
9:135190019 A G 0.030961 -9.9163e-07
9:135192078 C T 0.034434 4.9970e-05
9:135199368 A G 0.144374 -1.1729e-05
9:135199430 T C 0.030977 -9.8105e-05
9:135203231 T C 1.704478 -3.8552e-05
9:135203409 C A 1.732001 -2.9739e-05
9:135203530 C A 0.068479 -6.8297e-06
9:135205006 C G 0.113666 -2.7702e-05
9:135214732 A G 0.057852 1.0597e-05
9:135215568 T G 0.046044 -8.1265e-05
9:135217116 T C 0.088878 3.4584e-05
9:135217206 A C 1.676597 -2.3819e-05
9:135227057 T C 1.732605 -4.9345e-05
9:135227676 A C 0.087905 -2.1310e-05
9:135229172 A G 0.049296 1.7437e-05
9:135229250 A G 0.072582 3.4328e-05
9:135231894 T C 1.731278 -6.1035e-05
9:135232731 A C 0.240608 4.3654e-05
9:135240421 T C 0.312618 3.1613e-05
9:135241588 C A 1.907545 4.1486e-06
9:135245631 A G 0.043561 -8.1500e-05
9:135251366 A G 0.056304 4.9503e-06
9:135251746 G T 0.080388 -8.2844e-06
9:135266820 T C 0.129424 -1.6630e-05
9:135271725 T C 0.266548 -3.7613e-05
9:135272706 A G 0.061526 -1.1580e-05
9:135276784 C T 0.138600 7.2904e-05
9:135277130 A C 0.099797 2.6770e-07
9:135281367 C A 0.122021 1.7272e-05
9:135285802 A G 0.082335 3.5550e-06
9:135291157 T C 1.608212 2.5585e-04
9:135292355 T C 0.206466 -1.4075e-04
9:135292969 T C 0.083312 -4.7057e-06
9:135294000 A C 0.043285 -6.9718e-05
9:135294789 A G 0.181168 -6.7332e-05
9:135298675 T C 0.146938 -3.7288e-05
9:135299947 C T 0.151778 -5.9458e-05
9:135300588 T C 0.061900 8.2679e-06
9:135300917 A G 1.544598 1.2702e-04
9:135301389 G T 0.498853 -2.3597e-05
9:135301441 T C 1.725361 7.8271e-05
9:135302393 A C 0.072023 3.4207e-06
9:135302624 A G 0.984336 -1.4800e-05
9:135306762 C T 0.769552 3.3434e-05
9:135306867 C T 0.070556 -1.2966e-06
9:135307647 C T 0.129626 4.4892e-05
9:135308773 C T 0.137269 -3.0995e-05
9:135312230 G A 0.339658 1.4830e-04
9:135320210 T C 0.285357 -5.8176e-05
9:135321809 G A 0.371178 -9.5896e-06
9:135325175 T G 0.650131 4.1405e-05
9:135326140 T G 0.184602 8.3190e-06
9:135333194 A G 0.170577 8.8061e-06
9:135337621 C T 0.609831 2.5132e-05
9:135338596 G A 0.931709 1.5401e-04
9:135342792 G T 1.025593 -1.6632e-06
9:135344549 C T 0.049839 1.4512e-05
9:135344905 A C 0.046528 3.8879e-05
9:135345160 T C 1.161353 4.6482e-05
9:135346995 G C 0.117207 1.0060e-05
9:135351856 C T 1.957098 4.9387e-05
9:135352785 T C 0.871481 -1.5731e-05
9:135355126 T C 0.075941 6.1355e-05
9:135366458 T C 0.088664 4.6340e-05
9:135366539 A G 0.058300 -2.2601e-05
9:135368057 T C 0.284286 1.6277e-05
9:135372489 G A 0.881527 3.1700e-05
9:135373164 C T 0.144283 2.0961e-05
9:135374764 A G 0.167546 -7.0649e-06
9:135375146 T C 0.069070 -2.5865e-05
9:135375772 T C 0.063919 4.0086e-05
9:135378423 A G 0.025943 -5.1167e-05
9:135379069 T C 1.977585 2.7591e-05
9:135381484 C T 0.611808 4.9308e-05
9:135384131 A G 0.092075 -3.1945e-05
9:135385334 T C 0.129051 3.8562e-05
9:135386086 G A 0.656651 4.7944e-05
9:135388799 A G 1.036927 9.3507e-06
9:135392442 A C 0.253889 -1.2026e-05
9:135397773 C T 0.744043 5.2383e-05
9:135406494 T C 0.215771 1.3662e-04
9:135406880 C G 0.541739 -1.6231e-06
9:135408714 C T 0.788406 -1.8992e-05
9:135413085 C A 0.141229 -3.8503e-05
9:135415056 C T 0.053263 3.2395e-05
9:135422628 T C 0.527438 -7.4901e-06
9:135424146 C T 0.217047 -1.8401e-05
9:135425381 A G 0.539438 4.7609e-06
9:135425611 C T 1.967607 9.9208e-05
9:135425830 T C 0.030802 3.2240e-05
9:135442074 C T 0.078872 -4.0104e-05
9:135443458 T G 0.194352 -6.8963e-05
9:135449922 G A 1.282020 -3.4805e-05
9:135450636 A G 0.460231 -2.6740e-06
9:135453757 T C 0.751953 -1.0569e-06
9:135456605 A G 0.022581 3.7430e-05
9:135466726 C T 0.721278 2.2487e-05
9:135470414 C T 1.529366 3.8009e-05
9:135473647 C A 1.577481 -1.8268e-05
9:135486391 T C 1.966994 6.7973e-04
9:135490062 G C 0.023989 -3.2724e-05
9:135493386 C T 0.694185 7.1339e-07
9:135508238 C A 0.472043 2.2934e-04
9:135508282 G C 0.345598 2.6544e-04
9:135518074 C T 0.088473 -1.4785e-04
9:135518843 C T 0.089414 -1.5013e-04
9:135522272 C T 0.039676 1.5159e-04
9:135525079 C T 0.223499 -8.8543e-06
9:135530765 A G 0.023791 6.8367e-05
9:135532504 C A 0.039027 4.9476e-05
9:135536489 A G 0.033123 3.4792e-05
9:135538016 T C 0.026566 1.9198e-05
9:135546985 G A 1.790211 2.9357e-04
9:135551225 G T 0.697376 1.4308e-04
9:135551611 A C 0.053227 2.4331e-04
9:135561944 C T 0.285444 6.8939e-05
9:135566373 G A 0.251533 -1.7735e-06
9:135570435 T C 0.448222 2.7614e-04
9:135579101 C A 0.385495 -3.6728e-05
9:135588382 A G 0.984687 -3.2898e-05
9:135590887 T G 0.561927 -5.1397e-05
9:135594512 C T 0.319048 -5.6504e-05
9:135598503 T C 0.714981 2.1335e-05
9:135600186 A G 1.396170 -1.9575e-05
9:135605984 T C 1.549782 -2.1890e-05
9:135606719 T C 0.537019 -2.2467e-04
9:135609781 T C 0.055629 -7.1922e-06
9:135612729 G A 0.458670 5.7307e-05
9:135613394 C T 0.095081 1.7443e-05
9:135616246 T C 0.911089 -3.3561e-06
9:135616378 A G 0.100028 4.7508e-05
9:135616645 A G 0.050656 1.7675e-05
9:135616700 T C 0.657161 4.1190e-05
9:135622137 A G 0.027316 -3.6936e-05
9:135635852 T C 0.331343 1.4978e-04
9:135638356 A G 0.033447 2.2552e-05
9:135646081 T C 0.057245 -3.1560e-05
9:135653077 T C 0.046885 -1.4505e-06
9:135653385 A G 1.298827 -4.8350e-05
9:135665932 T C 0.035531 -5.3563e-05
9:135669043 T C 0.076064 6.1654e-07
9:135669523 A C 0.046450 1.1790e-04
9:135673890 G A 0.357068 1.0968e-05
9:135675305 T C 0.046525 5.2762e-05
9:135681430 A G 0.522995 -1.9544e-05
9:135685009 G A 1.953365 9.1118e-05
9:135686614 A G 0.035986 6.8036e-06
9:135692028 T C 0.379016 -8.5798e-06
9:135701424 A G 0.175391 7.9318e-06
9:135709195 A G 0.041724 -1.5147e-06
9:135712931 A G 0.035122 -4.3658e-05
9:135713036 A G 0.951814 2.5300e-05
9:135716450 A G 0.025314 1.2690e-05
9:135725038 T G 1.564157 1.3724e-05
9:135730257 C T 0.089875 1.2163e-05
9:135732277 T C 0.144111 -3.5210e-05
9:135753629 G A 0.090462 1.0653e-06
9:135762522 G A 1.156958 4.0276e-06
9:135763141 A G 0.051241 1.6781e-05
9:135771515 G A 0.070507 -2.9858e-05
9:135774164 C T 0.444360 3.3959e-05
9:135776034 T C 0.993119 1.9098e-05
9:135776453 A G 0.023201 -2.9875e-05
9:135777121 G A 0.292702 -2.9275e-05
9:135778867 C T 0.143151 -9.0593e-05
9:135782221 C T 0.292192 -2.7388e-05
9:135786904 G A 0.271533 -4.6563e-05
9:135788227 A G 0.185939 -3.4320e-05
9:135790798 A G 0.027371 4.7264e-06
9:135805607 C A 0.049358 3.7404e-05
9:135809716 T C 0.023668 -1.3464e-05
9:135819420 T G 0.178591 -6.0276e-06
9:135821099 T C 0.460968 -3.9551e-05
9:135825767 T C 0.100492 -1.9027e-06
9:135831659 G A 0.041257 2.2668e-05
9:135831893 T C 1.411065 -2.8376e-06
9:135833461 A G 0.186692 -6.3178e-06
9:135833900 A C 0.028722 -4.1236e-06
9:135842952 A G 0.505669 -9.2639e-05
9:135843961 A G 0.044110 1.8631e-05
9:135844886 A G 0.148175 -1.5052e-04
9:135845035 A G 1.597884 2.4547e-05
9:135845223 C T 0.124994 1.5302e-07
9:135849248 G A 0.796465 1.5867e-04
9:135851694 T C 0.104172 4.8349e-05
9:135853449 G C 0.573492 2.0737e-05
9:135855420 A G 0.982755 -1.7737e-05
9:135855768 T C 0.218462 1.0159e-03
9:135857920 A G 0.029082 -7.7309e-06
9:135859519 A C 0.892452 -3.6348e-05
9:135860063 T C 0.177351 1.9059e-04
9:135861990 C T 0.125929 -1.3452e-04
9:135861998 G T 0.754014 2.2496e-04
9:135862495 T C 0.516289 -3.3598e-05
9:135862563 T C 0.099486 -1.6851e-05
9:135866154 T C 1.200594 4.9081e-05
9:135866693 G A 0.268076 -4.1727e-05
9:135867687 T C 0.299034 1.4924e-06
9:135869255 C T 0.109255 5.6066e-05
9:135872063 T C 0.662234 2.7916e-05
9:135875568 A C 0.049290 6.9250e-05
9:135875708 C T 0.892283 -2.1466e-04
9:135884573 C T 0.280534 -1.0729e-05
9:135886376 C A 0.096486 3.3530e-05
9:135889519 C T 1.447813 -7.7433e-05
9:135890079 G A 0.175037 -3.1773e-06
9:135893990 T C 0.391230 8.5494e-06
9:135898904 C T 0.655256 6.0678e-05
9:135899148 C G 0.151492 -1.8603e-06
9:135902793 T C 0.625210 1.9796e-04
9:135903335 A G 0.619744 -6.4116e-05
9:135906106 T C 0.025963 -5.7406e-05
9:135912576 G A 0.747889 1.1675e-04
9:135924454 T G 0.160447 -9.6084e-05
9:135926017 G A 0.066953 4.1779e-05
9:135933122 T C 0.196955 -4.3681e-05
9:135956640 G A 0.446713 -7.1280e-05
9:135957091 G A 0.161661 2.1060e-05
9:135957452 A G 0.887752 8.3609e-05
9:135965037 G T 0.996569 -1.3818e-05
9:135969120 G A 0.734179 8.2790e-05
9:135971842 A G 0.657713 1.6913e-04
9:135973281 A G 0.058521 2.6409e-05
9:135974079 C G 1.715792 8.8089e-05
9:135977366 G T 0.083416 2.9549e-06
9:135978378 C T 0.451260 3.1304e-05
9:135982088 C A 0.595858 3.2246e-05
9:135992479 T C 0.054162 4.5952e-05
9:136002234 C T 1.918298 -1.5932e-05
9:136006849 T C 0.040822 4.4840e-05
9:136007358 C A 1.154478 8.4786e-05
9:136009249 C T 1.145812 9.4157e-05
9:136009412 T C 0.058615 -2.5259e-05
9:136011176 A G 0.584317 2.2568e-05
9:136018156 C T 1.270618 -2.5007e-05
9:136020693 C T 0.162028 -7.2826e-05
9:136022263 C T 0.082530 5.9854e-05
9:136023229 A C 0.656181 2.9485e-06
9:136026406 T C 0.091417 2.8945e-06
9:136029138 A G 0.134572 -8.7079e-06
9:136029645 T G 0.136997 -8.8617e-06
9:136030458 T C 1.894276 -1.5935e-05
9:136030573 A G 0.067346 2.2195e-06
9:136031751 T G 0.949201 -1.5272e-06
9:136032780 C T 0.053678 1.3411e-05
9:136034682 C T 0.583745 -7.7813e-05
9:136037161 A G 0.029312 -7.8251e-05
9:136037259 A G 0.093065 -1.0051e-05
9:136037742 A G 0.391295 3.2792e-05
9:136039936 T C 0.199260 -4.5438e-06
9:136040484 A G 0.045856 3.6612e-05
9:136042264 C T 0.482724 2.4886e-05
9:136043270 C T 1.289320 -1.5348e-05
9:136049780 G A 0.595690 3.9600e-05
9:136050554 C T 1.537578 4.6123e-05
9:136053110 T C 0.055236 6.2254e-06
9:136056274 C T 0.075457 4.9488e-05
9:136057146 A C 0.038300 9.5179e-05
9:136058931 C T 0.029228 -5.0740e-05
9:136061515 T G 0.142047 9.2497e-05
9:136062410 C T 0.023165 -5.8192e-05
9:136062437 T C 0.238005 5.4372e-05
9:136075549 T C 0.505182 2.8488e-05
9:136076005 C T 0.067142 -7.8653e-05
9:136081319 T C 0.212240 2.7629e-05
9:136086916 T C 1.679871 1.0390e-05
9:136100565 A G 0.051708 -1.4551e-05
9:136101999 G T 1.690884 9.5497e-05
9:136106974 A G 0.169285 2.1781e-04
9:136109740 A C 0.047099 -1.6152e-05
9:136112570 T C 0.179269 -1.1729e-04
9:136119696 C T 0.037615 1.4955e-04
9:136131461 A G 0.120314 -2.9071e-04
9:136131472 T A 0.487531 4.1093e-05
9:136131576 T C 0.037047 8.5151e-06
9:136131592 C G 0.165754 -8.9239e-04
9:136131651 A G 0.141057 1.8023e-05
9:136132873 C T 0.653071 -4.2398e-05
9:136133506 G A 1.589445 -1.8738e-05
9:136136770 C A 1.512381 -4.2738e-05
9:136136773 T C 0.044162 -1.5224e-05
9:136137065 G A 0.638813 -3.7364e-05
9:136137547 A C 0.044019 -1.1727e-04
9:136142203 C A 0.633892 -5.7632e-05
9:136142355 A G 0.681540 -8.6016e-05
9:136143442 G A 0.637281 -4.8561e-05
9:136147702 T C 1.072461 -5.2050e-05
9:136149229 C T 0.635460 -4.5528e-05
9:136154867 T G 0.419020 -2.5146e-05
9:136155000 T C 0.372246 -4.6411e-06
9:136160228 G T 0.517947 1.1804e-05
9:136173609 A G 1.516818 -2.7115e-05
9:136178277 A G 0.089037 2.8607e-05
9:136181848 T C 1.418199 9.5056e-06
9:136183823 A C 0.243678 -2.7002e-05
9:136187163 T G 1.397082 4.4123e-05
9:136187620 A C 0.035538 2.8088e-05
9:136189643 A C 0.206560 1.2021e-05
9:136190948 A G 0.514883 -4.1339e-05
9:136191010 T C 0.145598 -2.3314e-05
9:136198589 G C 0.858303 -5.3643e-05
9:136198859 A G 0.045606 -8.3325e-05
9:136199503 A G 0.725231 -7.2154e-05
9:136208044 T C 0.157610 2.3306e-06
9:136209319 C A 0.456784 2.3536e-05
9:136228007 T C 0.060381 8.6601e-06
9:136228865 A C 0.790406 -8.8444e-05
9:136237672 A C 0.278716 -4.0649e-05
9:136240909 G A 0.066726 -4.9756e-05
9:136259231 C T 0.179529 -2.7877e-05
9:136268084 G A 1.354994 -1.6417e-05
9:136268311 G A 0.995261 -7.3905e-05
9:136270538 G T 0.182418 -4.3819e-05
9:136275229 T C 0.092877 9.5618e-05
9:136277482 C T 0.172080 -1.0679e-05
9:136278835 T C 0.061322 3.9412e-06
9:136278870 G A 1.208634 6.3153e-05
9:136279935 T C 0.173930 -1.5070e-05
9:136281886 C T 0.251809 5.0514e-06
9:136284450 C T 0.951966 3.7194e-05
9:136287582 T C 0.256927 1.0268e-05
9:136289423 T C 0.137441 -4.9630e-05
9:136291063 T C 1.032376 1.5120e-05
9:136291361 T C 0.178490 -8.9927e-06
9:136301982 G C 0.871040 -3.9146e-05
9:136304497 G A 0.848599 1.2508e-05
9:136304891 C T 0.081365 -3.3452e-05
9:136310908 T C 0.215943 -3.5730e-06
9:136317767 T C 0.031101 -1.1120e-04
9:136319589 A G 0.083773 9.1930e-06
9:136323754 G A 1.729275 1.0528e-04
9:136323845 C G 0.614281 9.9198e-05
9:136331819 A G 0.729291 -4.4368e-05
9:136333487 A G 0.194940 4.4507e-05
9:136337168 A G 0.184252 4.9309e-05
9:136338598 A C 0.151729 -8.3152e-05
9:136338603 A G 0.020056 3.9031e-05
9:136340200 G T 1.451663 2.5908e-05
9:136347832 C T 0.123631 3.6719e-06
9:136353350 A G 0.099761 5.0367e-04
9:136356448 A G 0.030400 -7.8674e-05
9:136359599 T C 0.181772 1.2368e-05
9:136360084 A G 0.143884 9.6087e-05
9:136362672 T G 0.281455 3.1247e-05
9:136362682 G A 0.269216 -2.1081e-04
9:136368040 G A 0.340561 -4.5226e-05
9:136371224 G T 1.921157 4.3498e-05
9:136374258 T C 0.141950 1.7845e-04
9:136376405 T C 0.023256 -7.6317e-05
9:136377425 G T 0.670086 7.2653e-05
9:136380076 C A 0.630309 -8.0001e-06
9:136385088 C A 1.259209 3.0730e-04
9:136385437 G A 1.476736 2.8853e-04
9:136387799 A C 0.040221 1.3946e-04
9:136387978 C T 0.062783 2.6229e-04
9:136388479 A G 0.047404 1.6528e-05
9:136390941 A G 0.478473 -3.7431e-04
9:136392574 T C 0.167017 3.4999e-05
9:136398858 A C 0.171149 4.9872e-05
9:136403754 C T 1.240247 -8.8113e-05
9:136404566 A G 0.032591 1.4106e-04
9:136407091 G A 0.315721 5.9474e-05
9:136407449 A C 0.051984 8.4876e-06
9:136407659 C A 1.862351 2.7980e-05
9:136407670 G A 0.124371 -4.9968e-05
9:136407901 A G 0.399211 -3.1554e-05
9:136409529 T C 1.083215 9.9746e-06
9:136411185 G T 0.505299 2.6252e-05
9:136412638 G A 0.258758 4.8419e-05
9:136412720 T C 0.072358 -1.4123e-05
9:136413581 A G 0.260965 -3.9487e-05
9:136414531 G A 1.847206 2.4875e-05
9:136415608 G A 1.136458 3.5567e-05
9:136416634 A G 0.712722 -2.3333e-05
9:136454117 T C 0.232951 6.3666e-05
9:136454663 A C 0.104611 3.6602e-05
9:136454700 G A 0.849121 -1.0673e-05
9:136455110 T C 0.562599 2.8443e-05
9:136455785 T C 0.113725 1.5358e-04
9:136456056 C T 0.050968 2.1168e-05
9:136456747 T C 0.051033 2.4336e-05
9:136458359 C T 0.847651 -3.3153e-05
9:136458771 T G 0.027875 -9.2919e-05
9:136459205 G C 0.250345 1.7484e-05
9:136459454 G A 0.209114 -3.1393e-06
9:136460105 T C 0.050316 3.1539e-05
9:136460220 A G 0.356461 8.8517e-05
9:136461646 A G 0.080043 -4.2303e-05
9:136462401 G A 1.454905 2.6464e-05
9:136463346 G A 0.020682 6.2681e-05
9:136465965 A G 0.078154 -5.0752e-05
9:136469537 T C 0.104413 -1.5405e-05
9:136472768 A G 0.020396 6.7758e-05
9:136473321 A G 0.022298 7.2523e-05
9:136473706 A G 0.124864 4.4852e-06
9:136475183 T C 1.150116 2.2401e-06
9:136475982 A G 0.045113 -1.5180e-06
9:136476093 T C 0.130567 4.4419e-05
9:136476172 T C 0.020679 8.1021e-05
9:136476906 C A 0.067632 3.2412e-05
9:136478355 A G 0.231448 -8.7078e-06
9:136480511 T C 0.109960 -1.0959e-04
9:136481158 A G 0.768938 -1.7758e-05
9:136482973 T G 0.044197 -9.2904e-05
9:136487625 A G 0.020215 5.4396e-05
9:136488109 G C 0.089956 -1.2544e-05
9:136488144 A G 0.099719 -2.2008e-05
9:136493182 A C 1.360447 1.0772e-05
9:136493307 C A 0.089700 -1.3858e-05
9:136493802 A G 0.271971 2.4116e-05
9:136493820 C T 0.096305 -2.5873e-05
9:136493837 T C 0.020133 4.5953e-05
9:136493870 G A 0.046129 3.3659e-05
9:136494566 A G 0.969409 -1.3493e-05
9:136494650 A G 0.090514 -9.1727e-06
9:136498143 T G 0.368325 3.1077e-05
9:136499569 C T 0.028228 -5.8565e-08
9:136499580 A G 0.055103 1.8946e-04
9:136500458 T G 0.087054 -6.8760e-06
9:136503819 C T 1.249475 1.4052e-06
9:136504598 C T 0.695607 -8.7012e-05
9:136505644 C T 1.090031 -1.3871e-05
9:136507444 G A 0.042588 -3.0109e-05
9:136507473 A G 0.094127 1.2450e-04
9:136507577 T C 0.035119 4.3914e-05
9:136508900 G T 0.035515 6.1162e-05
9:136508974 C A 0.074957 -6.7397e-05
9:136509370 T G 0.176455 -1.0236e-05
9:136510448 A C 0.029335 -8.0109e-05
9:136510762 C T 0.082848 7.6640e-05
9:136511127 A G 0.140937 5.5207e-05
9:136512515 C T 1.310976 1.0785e-04
9:136513503 T C 0.036086 6.0908e-05
9:136514143 A G 0.031211 -4.5552e-05
9:136514312 G A 0.036450 5.7986e-05
9:136514539 G T 0.036495 5.9289e-05
9:136515297 T C 0.240627 -1.2065e-05
9:136516295 T C 0.032938 3.2266e-05
9:136516912 G A 0.035304 4.3582e-05
9:136517122 A G 0.028991 4.9902e-05
9:136517151 G C 0.031464 7.1520e-05
9:136518097 G A 1.016099 5.2520e-05
9:136519021 T C 0.326114 -1.4961e-05
9:136519590 C T 0.767747 6.6023e-05
9:136520242 T C 0.078632 -1.7238e-05
9:136522274 T C 0.147743 -2.3074e-04
9:136522426 C T 0.024901 -1.1455e-05
9:136522902 C G 0.025184 -6.1886e-06
9:136522985 G A 0.024645 -9.9019e-06
9:136523166 T C 0.024811 -7.3007e-06
9:136523847 C T 0.024986 -7.3039e-06
9:136525757 A G 0.023778 1.1556e-05
9:136528721 T C 0.385917 1.8052e-05
9:136529766 G C 0.033688 4.0939e-05
9:136530557 T C 0.596323 3.9005e-05
9:136531839 G C 0.077083 -3.0718e-05
9:136537383 T C 0.921855 4.1732e-05
9:136537871 A G 0.087567 4.0050e-05
9:136538798 T C 0.354407 1.4821e-05
9:136541359 T C 0.037508 4.6059e-05
9:136543940 T C 0.689443 7.7018e-05
9:136544529 T C 0.040591 -3.1703e-07
9:136544943 C T 0.109109 -7.2692e-05
9:136545837 C G 0.073721 -3.5481e-05
9:136547602 A C 0.110657 9.5914e-05
9:136549474 T C 0.121028 -3.5651e-05
9:136553334 A G 0.061462 -3.6939e-05
9:136561367 A G 0.665330 -3.6141e-05
9:136563111 T G 0.993161 -3.0261e-05
9:136563926 T C 0.674294 9.7874e-05
9:136565034 T G 0.044762 -4.0139e-05
9:136566959 C A 1.838702 7.9202e-05
9:136569428 G C 1.296490 -8.1924e-05
9:136579589 A G 1.275207 3.6528e-04
9:136581419 A C 1.174793 -6.3985e-05
9:136582395 G A 0.437917 3.5339e-05
9:136582482 A C 0.044597 9.8888e-06
9:136586189 A G 0.449686 6.1014e-05
9:136591902 A G 0.025898 -2.1294e-05
9:136592342 A C 0.620536 2.9106e-05
9:136594308 T C 1.799422 -4.1208e-05
9:136594870 T C 0.075837 -2.1016e-05
9:136596750 T C 0.725111 -2.1193e-04
9:136596858 A G 0.021240 9.3511e-05
9:136598459 T C 0.969483 1.4568e-04
9:136600773 T C 0.600136 -1.5737e-04
9:136603058 T C 0.350097 1.7827e-05
9:136606978 A G 0.026037 -2.9945e-05
9:136607461 G A 0.409426 1.9872e-05
9:136612240 C A 1.447158 -8.8804e-05
9:136612426 G A 1.298035 -1.4244e-05
9:136617241 C T 0.101774 2.9739e-06
9:136618075 A G 0.900138 -1.4678e-05
9:136618716 T C 0.926724 5.2153e-06
9:136620747 C A 0.986238 6.8681e-06
9:136621688 G T 0.129213 5.1003e-05
9:136622634 G A 1.064636 3.1472e-05
9:136624432 T C 0.157974 -1.1193e-05
9:136630804 A G 0.892286 -7.1481e-06
9:136632662 C A 0.256707 8.8395e-05
9:136633699 C G 0.025544 6.8939e-06
9:136634859 T C 0.026284 3.0341e-05
9:136637867 A G 0.045071 -9.0538e-05
9:136639394 T C 0.195910 6.2804e-06
9:136640441 T C 0.036054 -9.6219e-06
9:136641235 T C 0.842837 8.3941e-05
9:136642678 T C 0.134491 -5.6608e-05
9:136643239 A G 0.132125 2.7523e-07
9:136643908 A G 0.185982 -3.9468e-06
9:136643994 C T 1.047070 6.6506e-05
9:136645694 G T 0.045035 -2.1367e-05
9:136647688 G A 1.901495 -2.4084e-05
9:136647817 T C 0.541703 4.9062e-05
9:136648013 T G 1.030322 5.0109e-05
9:136648483 C T 1.768010 -3.1769e-05
9:136651959 A G 1.164024 2.8514e-05
9:136652106 G A 0.040724 -2.7404e-05
9:136652224 A G 0.077775 -1.6488e-05
9:136654038 A G 0.822934 2.6988e-05
9:136658816 C T 0.979467 -4.9287e-06
9:136662928 G A 0.393353 3.0994e-05
9:136673685 T G 0.704114 1.1732e-06
9:136679630 T G 0.070137 -1.8767e-05
9:136681696 T G 0.339421 1.2497e-04
9:136683053 A G 0.031627 -7.2225e-05
9:136686242 T C 0.286548 2.3211e-04
9:136686305 T C 0.299901 3.1824e-04
9:136689874 T C 0.028494 -1.9618e-05
9:136693906 G A 1.381808 -1.2939e-05
9:136694511 T C 0.061770 1.6520e-04
9:136695132 A G 0.051802 1.1690e-05
9:136706838 C T 0.027612 4.6165e-06
9:136708820 A G 0.283617 -2.5042e-04
9:136713666 C A 0.028868 -6.7743e-05
9:136717731 G T 0.099697 -7.8232e-06
9:136717831 T C 0.021896 3.0283e-05
9:136718692 A G 0.037050 2.7819e-05
9:136722093 A G 0.020348 4.2747e-05
9:136722191 T C 0.412658 -9.9278e-05
9:136723520 G A 0.450095 -8.3928e-05
9:136728398 A G 0.106146 -5.1745e-05
9:136730047 T C 0.036852 -1.6681e-05
9:136734774 T C 0.287168 -1.2508e-04
9:136738334 A G 0.536542 -3.6689e-05
9:136740880 T C 0.045437 -6.9581e-06
9:136741195 T C 0.061033 -2.9917e-04
9:136741349 G A 0.299226 -1.1690e-04
9:136744243 T C 0.062468 4.9930e-05
9:136746813 A G 0.031662 -1.0444e-05
9:136747832 C T 0.323173 -3.2468e-04
9:136754829 T C 0.195784 9.2836e-06
9:136755758 T C 1.678219 -8.8135e-05
9:136757550 C T 0.071517 -4.0203e-05
9:136760390 A G 0.101822 4.1527e-05
9:136760719 T C 0.426781 6.9636e-06
9:136762351 T G 0.368266 1.4764e-05
9:136763324 C T 1.969227 2.7670e-05
9:136766337 G A 1.437417 -1.1240e-05
9:136766688 C G 0.030380 -4.2433e-05
9:136769441 G C 1.578435 9.8644e-05
9:136769537 G C 1.659102 3.6932e-05
9:136772818 T C 0.129239 1.4471e-05
9:136773691 T C 0.088255 7.3471e-06
9:136774217 C T 1.967874 2.4682e-05
9:136775231 T C 0.375521 -5.8641e-05
9:136778201 C G 0.065133 -1.2236e-06
9:136778553 A G 0.149804 -2.5933e-05
9:136780308 A G 0.044347 3.7679e-05
9:136781390 G A 0.063467 2.1895e-05
9:136786196 C T 0.093497 -4.5359e-05
9:136786924 T C 0.653555 -1.2799e-05
9:136790280 A G 0.055314 -4.5917e-05
9:136791111 C T 1.893585 7.6393e-06
9:136795745 A G 0.079310 -1.6071e-05
9:136799915 T C 1.847544 -1.5912e-05
9:136800619 A G 0.042312 3.5475e-05
9:136801772 C G 0.968630 -2.0808e-05
9:136804211 A G 1.527808 4.4232e-05
9:136805853 G A 1.378594 5.8649e-05
9:136807238 T C 0.512865 1.9684e-05
9:136815990 G A 1.092312 -1.1795e-06
9:136817098 C A 0.869871 1.2828e-05
9:136817186 C T 0.464649 7.1273e-06
9:136818965 T C 0.022279 5.1066e-05
9:136824023 T C 0.456694 5.7716e-08
9:136828368 A G 0.611324 -1.1068e-05
9:136828861 C T 1.363703 7.4670e-06
9:136832577 T C 0.862627 2.5195e-05
9:136835343 G A 0.659258 8.5275e-05
9:136835486 C T 1.054175 7.5992e-06
9:136835918 C A 1.369681 -2.6982e-05
9:136837777 A G 0.660903 1.5167e-05
9:136837888 A G 0.064461 -6.7366e-06
9:136839028 G C 0.305685 -1.6243e-06
9:136839733 G T 0.328087 1.9491e-07
9:136843307 T G 0.979376 6.7280e-06
9:136845920 G A 0.227511 3.8462e-05
9:136850906 A G 0.145377 -6.5823e-05
9:136851274 G A 0.656304 -4.1232e-05
9:136851376 T C 0.309074 4.1087e-05
9:136852891 T C 1.019793 2.7098e-05
9:136853660 C G 0.102478 -1.2866e-05
9:136862529 A G 1.693033 3.0439e-05
9:136865879 T G 0.950866 9.0459e-05
9:136870787 G T 0.321810 -1.7396e-05
9:136873660 C T 0.155420 1.2648e-05
9:136875263 C T 0.704338 -6.3190e-06
9:136876824 C T 0.681618 -2.5787e-03
9:136887757 C T 0.173937 -5.9784e-05
9:136895818 G T 0.040887 -8.5380e-05
9:136898260 T C 0.040218 5.1349e-06
9:136898627 G A 0.531508 2.7008e-05
9:136901254 A G 0.072734 1.5372e-04
9:136906986 G T 0.032071 7.5464e-05
9:136909261 T C 0.772035 2.4971e-05
9:136913527 A G 0.051273 5.7608e-06
9:136915643 A G 0.069505 -1.3607e-06
9:136921639 A G 0.159840 -2.7888e-05
9:136921655 G C 0.039407 9.5583e-06
9:136922700 A G 0.514234 1.4954e-05
9:136923118 A G 0.568192 3.2770e-05
9:136928276 A G 0.217459 2.4447e-04
9:136930134 C T 0.328324 5.8665e-06
9:136930586 A G 0.656567 -3.2332e-05
9:136934924 A G 1.260309 -3.4649e-05
9:136942725 A G 0.599750 -3.4603e-06
9:136944004 G C 0.329486 -6.0696e-05
9:136950691 A C 1.298548 -3.4033e-05
9:136952926 A G 0.104091 -1.5905e-05
9:136955537 T C 1.350415 -1.4883e-05
9:136956065 A G 0.335238 6.2984e-06
9:136961622 A G 0.027599 -8.5395e-06
9:136961649 C T 0.704072 3.8551e-05
9:136964624 A C 0.120284 2.0040e-04
9:136973722 T A 0.036018 1.5833e-05
9:136986481 G A 1.884958 3.2157e-05
9:136986883 T C 0.213496 -8.7957e-06
9:136994887 A G 1.012629 9.2394e-06
9:136995045 G A 1.023691 -3.6286e-07
9:136996903 T C 0.416758 7.7889e-06
9:137004265 A G 0.082961 -1.8505e-06
9:137005023 T C 0.935140 8.3283e-06
9:137007876 A G 0.034749 -2.4978e-05
9:137010773 C A 0.134137 -3.0674e-05
9:137014230 T C 0.291965 2.3923e-05
9:137014722 T C 0.228400 7.3357e-05
9:137016220 A G 0.066366 -8.2387e-06
9:137023364 A C 0.051198 -1.5124e-05
9:137023943 A G 0.037518 -6.8953e-05
9:137028444 T C 0.082530 9.2076e-07
9:137029794 T C 0.415800 1.7397e-04
9:137029841 G T 1.511813 2.2465e-05
9:137031765 T C 0.076837 -1.0357e-04
9:137038071 A G 0.786780 -3.3445e-05
9:137038216 A G 0.027378 -5.8221e-06
9:137039543 T C 0.037378 8.4738e-05
9:137096064 A G 1.154939 -3.2587e-05
9:137100989 G A 0.319681 -7.2916e-06
9:137101104 C T 0.265334 -3.5519e-05
9:137104210 T C 0.314445 1.0099e-05
9:137110907 A G 0.348246 -2.6174e-05
9:137111458 A G 0.263036 8.3486e-05
9:137114063 A G 0.544663 -2.8603e-05
9:137115761 G A 0.045846 -3.2103e-05
9:137118893 C T 1.554008 -2.6915e-05
9:137119281 A G 0.554884 -5.1184e-05
9:137122570 T C 1.103750 -2.0463e-06
9:137124237 C G 0.289307 -5.5312e-06
9:137125569 T C 0.083860 -1.8362e-05
9:137127261 A G 0.056716 6.9130e-05
9:137127520 C A 0.091001 1.3104e-04
9:137128027 A G 0.049433 6.5048e-05
9:137132852 C T 0.111245 4.8734e-06
9:137133857 A G 0.292286 -8.2154e-05
9:137134549 A C 0.442727 -1.2723e-05
9:137135905 T C 0.221753 -9.8521e-05
9:137137915 T C 0.922342 7.9887e-06
9:137140972 A G 0.786085 9.9378e-06
9:137144084 C T 1.371768 -1.7809e-05
9:137144852 C T 0.130768 -4.4308e-05
9:137146457 A C 0.363161 3.7278e-05
9:137147081 C T 1.159448 -1.4125e-05
9:137149408 A G 0.051578 6.4672e-05
9:137151506 A G 0.037352 -8.6971e-06
9:137153037 T C 0.184891 -2.5152e-06
9:137153374 C T 0.654350 -8.4539e-06
9:137153870 C T 1.753706 -3.5997e-05
9:137159596 G A 1.185612 -5.5571e-07
9:137161122 C T 1.109284 1.5094e-05
9:137161799 A C 0.178675 1.9561e-05
9:137162110 T C 0.895448 -1.2887e-05
9:137163116 A G 0.883286 -2.2970e-05
9:137167446 C T 0.140194 4.3452e-05
9:137170828 T C 0.343969 -1.5308e-04
9:137171718 A G 0.136250 -1.3980e-05
9:137171766 C T 0.293254 -3.7739e-05
9:137174079 A G 0.205573 -2.2272e-05
9:137175998 A G 0.059086 -2.9855e-05
9:137177276 A C 0.280809 -1.9093e-04
9:137179658 C T 0.671374 -1.5738e-04
9:137181823 A G 0.181632 -6.5418e-05
9:137182099 G A 0.552680 -7.9624e-04
9:137182200 A G 0.108665 5.2704e-05
9:137186344 G A 0.422081 -9.6769e-05
9:137186524 T C 0.901810 -1.0560e-04
9:137186541 A G 0.405466 -2.3110e-05
9:137186904 G C 0.065298 -8.7091e-06
9:137188940 T C 0.113536 -4.0294e-05
9:137189289 A G 0.045888 -4.1543e-05
9:137191294 C G 0.057612 3.0624e-05
9:137192171 C T 0.401636 -1.3556e-05
9:137196155 A G 0.128597 2.7440e-06
9:137207422 G T 1.945062 3.1181e-05
9:137211664 A G 0.172560 -1.0320e-04
9:137216231 T C 0.054389 9.4489e-06
9:137216737 A G 0.269196 1.6161e-05
9:137220075 G A 0.063000 1.0605e-05
9:137224330 A G 0.605261 -3.2252e-05
9:137231945 A G 0.042042 -1.0637e-04
9:137235046 T C 0.423924 -2.3059e-05
9:137236911 G A 0.052997 -2.5996e-05
9:137252786 C G 0.501637 -4.0437e-06
9:137264346 C T 0.478641 -4.4193e-05
9:137265279 G T 1.825658 -1.7362e-05
9:137268231 T C 0.102624 3.5481e-06
9:137269456 C T 0.796936 1.4831e-05
9:137269570 A C 0.035963 -6.4042e-05
9:137269607 T C 1.585170 3.1921e-05
9:137269820 C T 1.568422 3.1682e-05
9:137270712 C G 0.025846 4.3905e-05
9:137273550 T C 1.440754 6.1998e-05
9:137277313 T C 0.120057 1.3636e-05
9:137280939 A G 1.294435 2.8804e-05
9:137301866 G A 1.676782 2.6650e-05
9:137308242 T C 1.377458 -6.5698e-06
9:137322907 G T 0.033146 2.7024e-05
9:137323202 T G 0.075986 -1.1439e-04
9:137324472 C T 0.115916 4.3964e-05
9:137325659 A G 0.135247 1.9554e-06
9:137328442 A G 0.038362 -9.9453e-05
9:137330756 T C 0.098580 -1.1905e-05
9:137333228 A C 1.507071 -1.3752e-05
9:137333394 G A 0.053548 -4.3821e-06
9:137337974 A G 0.030413 -7.7159e-05
9:137339917 C T 0.172901 -1.4044e-05
9:137340479 A G 0.045476 1.0339e-05
9:137340513 A G 0.707155 1.1894e-04
9:137341394 A G 1.971882 2.2544e-05
9:137343108 T C 0.086204 1.7524e-05
9:137344788 T C 0.040945 1.4768e-05
9:137351459 C T 0.343001 1.6651e-05
9:137352272 A G 0.024045 8.1854e-06
9:137353599 A G 0.059767 -2.1234e-06
9:137353958 G A 1.858680 -6.0289e-05
9:137359201 A G 0.282695 -3.0158e-05
9:137359499 C T 0.067671 -4.5466e-05
9:137359698 C A 0.412165 2.1760e-05
9:137360240 C T 1.800597 -4.7144e-05
9:137366540 G A 1.468612 -4.0942e-05
9:137369392 C T 0.548925 3.3647e-05
9:137370739 C A 0.037511 5.2462e-06
9:137375254 C T 0.026998 -8.7798e-05
9:137375555 G A 1.184518 -8.3127e-06
9:137380951 A G 0.391912 8.8524e-07
9:137382265 G A 0.193106 1.1821e-05
9:137382331 C G 0.223879 1.6692e-04
9:137382736 T C 0.061575 7.0227e-05
9:137383810 A G 0.044029 -7.0603e-05
9:137384140 C T 0.245457 -7.4049e-05
9:137388357 T C 0.200523 1.2095e-05
9:137388600 C T 0.434051 -2.0248e-06
9:137394085 C A 1.046736 -1.3615e-05
9:137397592 T C 0.158883 -7.5416e-05
9:137405964 T C 0.063578 1.0083e-05
9:137406894 T C 0.077531 3.4197e-05
9:137408092 C T 0.111144 5.4498e-05
9:137414155 A G 0.045927 1.5361e-05
9:137418708 T C 0.142190 1.2431e-05
9:137420841 A G 0.105850 -5.9449e-05
9:137422319 A G 0.532018 3.1776e-05
9:137422484 G A 1.341291 5.0895e-06
9:137426758 C T 0.145468 2.1676e-05
9:137427442 C T 1.446726 -8.0418e-08
9:137428656 A G 0.083870 -3.2133e-06
9:137429407 A G 0.715221 -4.5426e-05
9:137431960 A C 0.078281 -1.6868e-05
9:137435467 T C 0.037456 1.3413e-04
9:137436226 A G 0.049903 1.1359e-05
9:137436314 A G 0.632691 2.3057e-05
9:137436967 C T 1.051481 2.8786e-05
9:137437524 C T 0.819556 -2.4860e-05
9:137439905 T C 0.667138 -2.9493e-05
9:137440212 C T 0.667606 -2.8919e-05
9:137441165 G A 0.766666 -7.6666e-06
9:137441719 T C 0.024317 3.9654e-05
9:137443356 A G 0.127681 1.2755e-05
9:137445942 G A 1.484406 -2.7309e-05
9:137449416 T C 0.053808 3.5666e-05
9:137450165 G T 0.155316 -1.0825e-05
9:137456665 A G 0.148483 3.1881e-05
9:137459325 T C 0.021565 -2.0888e-05
9:137468339 C T 0.132190 -1.2744e-05
9:137469779 G A 0.028238 -1.0182e-04
9:137475724 G A 0.033636 1.5200e-05
9:137482396 T C 0.256132 -2.4459e-05
9:137482714 T C 0.059751 4.7446e-05
9:137483068 A G 0.042815 3.4780e-05
9:137486886 G C 0.503750 1.6449e-05
9:137489483 A G 0.741849 3.5158e-05
9:137492625 A G 0.060215 2.7981e-05
9:137493634 T G 0.235986 2.8585e-05
9:137494638 G A 0.047612 3.9146e-06
9:137494787 G A 0.476648 -1.7813e-05
9:137494927 C T 0.403525 -1.7608e-04
9:137495629 G T 0.052218 -2.7017e-05
9:137503646 T G 0.053458 -3.1115e-05
9:137504132 C T 0.075671 -3.1629e-05
9:137505443 G A 0.283572 -5.0662e-05
9:137506641 C T 0.659339 -1.9922e-05
9:137510047 A C 0.051543 1.6787e-04
9:137510144 A G 0.107347 -6.1840e-06
9:137513953 G C 0.327003 -1.0683e-05
9:137514739 G C 0.048657 -8.5220e-06
9:137514962 G A 0.357494 -1.3415e-05
9:137515158 A G 0.492822 3.5784e-05
9:137516213 C A 0.372122 -1.2228e-05
9:137516625 C T 0.596543 4.7856e-05
9:137517022 A G 0.643490 2.0069e-05
9:137517298 C T 0.411769 5.4317e-05
9:137517600 A G 0.050040 -5.5730e-06
9:137518211 G A 0.194810 -6.8187e-06
9:137518299 C T 0.524968 2.1132e-05
9:137518733 A C 0.276100 -1.6719e-05
9:137519665 T C 0.145163 6.3152e-06
9:137520070 C T 0.069725 8.5178e-05
9:137520800 A G 0.142865 -5.8315e-05
9:137520936 C T 0.381986 3.8152e-05
9:137524648 T C 0.565498 -2.6484e-05
9:137530254 G T 0.212068 3.4184e-05
9:137531100 C T 0.045765 2.9050e-05
9:137538057 T C 0.782716 8.9985e-06
9:137541413 C T 0.253331 -3.8278e-05
9:137543874 C T 0.763190 1.8067e-05
9:137548253 A G 0.180422 -5.0021e-05
9:137554091 T C 0.057859 3.9722e-05
9:137566901 A G 1.782350 -3.7564e-06
9:137576601 A G 0.039046 -6.1247e-05
9:137582087 G A 1.494101 -9.5637e-05
9:137583478 G T 0.188896 -5.3341e-06
9:137584076 T C 0.042617 -4.9562e-05
9:137585927 C T 1.132079 -3.4090e-06
9:137586363 T G 1.774209 3.5201e-05
9:137587628 G A 0.970100 1.4547e-05
9:137587768 A G 1.868024 1.2972e-05
9:137588348 A G 0.100118 -1.2613e-05
9:137589279 A G 0.041211 2.0720e-05
9:137589364 T C 0.226911 5.0698e-05
9:137591383 G A 0.578770 -1.2886e-05
9:137592239 T C 0.121884 2.1075e-05
9:137592611 T G 0.538246 -6.3530e-05
9:137592656 T C 0.033249 -3.7351e-05
9:137592669 T C 0.075142 -2.6647e-06
9:137593099 A G 0.042347 8.8194e-06
9:137596384 G A 1.703182 -3.1247e-05
9:137598198 A G 0.956510 -5.7628e-06
9:137608455 T C 0.031646 1.5753e-05
9:137609143 C T 0.330307 1.3506e-05
9:137610423 T C 0.580019 3.2446e-05
9:137612198 T C 0.086305 -9.8489e-06
9:137619195 T C 0.869914 -8.9071e-06
9:137622415 T C 0.057385 -2.2092e-05
9:137623303 A G 0.038349 1.0879e-06
9:137629431 A G 0.064457 -4.8860e-05
9:137631436 A G 0.586900 1.8964e-05
9:137633543 T C 0.610906 -2.0969e-05
9:137637160 A G 0.101615 2.7019e-05
9:137641571 C T 1.174612 -1.8626e-04
9:137642477 T C 0.236265 -8.6966e-07
9:137642654 A G 0.090560 6.9542e-06
9:137643796 G A 0.378724 -1.0118e-05
9:137645539 T C 0.467778 -7.0563e-06
9:137650824 G A 0.175423 -6.0041e-06
9:137659716 T C 0.037394 -3.9033e-05
9:137668672 T G 0.624577 -1.1021e-05
9:137668804 T C 0.103040 -7.6021e-06
9:137670772 A C 0.981113 5.9246e-06
9:137672012 T C 0.937062 9.6151e-06
9:137673729 G T 0.054451 3.2842e-05
9:137674331 A G 0.037748 2.0637e-05
9:137677090 G T 0.252214 -6.7949e-06
9:137678038 C T 1.885428 2.5407e-05
9:137684057 C T 1.255807 -3.8409e-06
9:137684136 C T 1.112310 -1.1547e-05
9:137686906 T C 1.120060 1.3126e-05
9:137688701 G A 0.029471 -1.2160e-05
9:137690713 G A 0.977104 3.6343e-05
9:137693017 T C 0.038913 -2.4599e-04
9:137693352 C T 0.072341 -1.6589e-05
9:137694363 T C 0.114942 2.5422e-05
9:137698013 T C 0.083770 -2.3343e-05
9:137700291 T C 0.073386 -1.9780e-05
9:137702035 T C 0.110099 -2.0641e-05
9:137703125 G C 0.179204 -4.4193e-05
9:137704782 A G 1.118467 2.6221e-05
9:137707834 A G 0.310771 1.1574e-04
9:137710274 A G 0.089024 6.8033e-05
9:137711627 A G 0.055006 5.9418e-05
9:137713649 A G 0.325234 3.3774e-05
9:137715576 G A 0.043500 -1.2908e-05
9:137717224 G T 1.391178 -5.1430e-05
9:137717380 T C 1.105545 -1.2041e-05
9:137717501 T C 0.081975 -7.2668e-05
9:137718140 A G 0.247729 -5.2351e-05
9:137721933 T C 0.034866 6.8723e-06
9:137722705 T C 0.087765 1.0899e-04
9:137722856 T C 0.859952 -2.4990e-05
9:137723135 C G 0.999864 -6.7409e-05
9:137723224 T C 0.623220 -2.8754e-05
9:137725123 C A 0.025034 3.7919e-05
9:137728899 C T 1.418056 2.6104e-04
9:137730026 A G 0.529473 -1.0906e-03
9:137730577 C T 0.049358 -9.8751e-06
9:137730956 A G 1.185803 1.6727e-04
9:137732240 G T 0.043269 -2.1106e-05
9:137732458 G T 1.418540 1.3577e-06
9:137733937 G T 0.247472 -4.1878e-05
9:137734882 A C 1.092650 1.2245e-05
9:137736913 C T 1.489829 9.7133e-06
9:137736959 A G 0.075983 -1.0756e-05
9:137737408 A G 0.077746 3.5062e-05
9:137737438 A G 0.231344 -5.2781e-05
9:137740499 A G 1.131547 4.3990e-06
9:137743134 C T 0.132057 8.5070e-05
9:137746249 T C 0.241296 -6.5392e-05
9:137747829 G A 1.055213 -7.3383e-07
9:137748229 T G 0.028511 5.5627e-05
9:137754565 A C 0.022701 -5.8392e-05
9:137754738 T C 0.165933 3.4418e-05
9:137755230 A G 0.230627 6.2040e-06
9:137756496 G A 0.616362 -1.0221e-06
9:137756821 A C 0.151908 1.1637e-04
9:137760092 G A 0.288791 -1.8338e-05
9:137766364 T C 0.839666 -2.2764e-05
9:137766990 C T 1.593281 -1.4749e-05
9:137774545 C T 0.692582 1.5331e-05
9:137778239 A G 0.064993 -1.0329e-05
9:137779026 T C 0.563683 4.1143e-05
9:137779091 T G 0.225846 -2.5438e-04
9:137779875 C T 0.605375 2.8663e-05
9:137780757 C T 0.457765 -2.5474e-05
9:137784813 T G 0.168477 -1.1321e-04
9:137785122 A G 0.032613 -1.2147e-05
9:137788134 T C 0.871562 1.6245e-04
9:137788551 C T 0.117159 -5.2921e-06
9:137792519 G A 1.310037 3.1824e-05
9:137801314 G A 1.248122 -1.2985e-05
9:137801416 C T 1.246187 -1.4227e-05
9:137809685 A C 0.663412 -3.5909e-05
9:137809861 T G 0.653870 -2.9427e-05
9:137810259 T C 0.674438 -3.3099e-05
9:137810508 C T 0.140496 5.6094e-06
9:137814353 G T 0.595365 1.9663e-05
9:137818474 T G 0.027741 -8.0977e-05
9:137820418 A G 0.034525 1.8194e-05
9:137821899 G T 0.084967 -3.0451e-05
9:137822288 A G 0.110404 -6.1321e-05
9:137823150 C T 0.634928 -1.1843e-05
9:137824016 G A 0.552609 4.8235e-05
9:137826662 T G 0.039955 -6.5177e-05
9:137827299 T C 0.448021 -1.0402e-05
9:137829294 G C 0.155926 -2.5279e-05
9:137831521 C T 0.936474 4.8779e-05
9:137832559 C G 0.061354 -8.0267e-05
9:137836477 G T 0.532359 -3.4464e-05
9:137836809 C T 1.967108 5.3597e-06
9:137845942 G A 0.034314 1.0024e-04
9:137846465 T C 0.052198 4.7370e-05
9:137847564 T C 0.663601 -4.6850e-05
9:137849470 C T 0.050059 -7.2731e-06
9:137850022 G A 0.535767 -1.9834e-06
9:137850460 A G 0.740681 4.8788e-05
9:137854865 T C 0.046960 1.7928e-05
9:137855660 C T 1.962862 3.8456e-05
9:137859032 A G 0.060017 1.9515e-05
9:137859326 T C 1.286597 9.0845e-05
9:137859511 C G 0.036015 -8.5561e-06
9:137865056 A G 0.020289 -9.5291e-08
9:137871326 A G 0.076798 -2.9712e-06
9:137871975 T C 0.051867 -1.1894e-06
9:137872847 G A 0.043204 1.6163e-04
9:137873099 C A 1.488343 -1.1316e-05
9:137873999 G A 0.481150 -2.9951e-05
9:137875536 C G 1.115344 5.7658e-06
9:137879406 A G 0.027018 -6.7711e-05
9:137879533 C A 1.304659 2.0848e-05
9:137881916 T C 1.572599 2.6390e-05
9:137885669 T C 0.262098 -4.6510e-05
9:137888252 A G 1.141538 8.0018e-05
9:137888304 A G 0.112761 -4.0979e-06
9:137900735 G T 0.802655 6.9899e-05
9:137901980 A G 0.195164 3.1063e-06
9:137903943 A G 0.096263 9.6953e-06
9:137904288 C A 0.769289 3.9628e-05
9:137906551 A G 0.026726 5.2337e-05
9:137906597 T C 0.077223 1.4301e-05
9:137907348 C T 1.000370 1.0252e-04
9:137907399 A G 0.183047 1.8433e-05
9:137907804 C T 1.064029 -1.1004e-05
9:137909610 A G 0.333043 4.8810e-05
9:137916198 A G 0.080965 8.8298e-06
9:137918384 T C 0.046914 6.6436e-05
9:137919491 C T 0.530580 3.6141e-05
9:137919909 A G 0.474535 4.1830e-05
9:137926754 T C 0.030633 5.0330e-05
9:137926858 A G 0.698307 5.5221e-05
9:137928042 T C 0.044194 -2.0590e-05
9:137929599 C T 0.067359 7.0067e-06
9:137932668 G A 0.931138 -5.1088e-06
9:137934433 G A 1.957646 1.1504e-05
9:137937023 A G 0.383385 -1.8605e-05
9:137939365 A G 0.060958 4.4940e-05
9:137942413 C T 0.029835 4.5926e-05
9:137942956 T C 0.306276 -4.3444e-05
9:137946249 C G 0.032010 -2.8656e-04
9:137950659 A G 0.620000 3.8977e-05
9:137951898 G A 0.058803 2.5450e-05
9:137955691 G A 0.234447 -7.6226e-05
9:137957084 G A 1.012107 -1.9380e-05
9:137965157 G A 0.317509 -5.0306e-05
9:137969302 G A 0.325289 -3.7966e-05
9:137970849 A C 0.465256 -2.0853e-07
9:137972280 C T 1.043977 1.8967e-05
9:137973336 G A 1.809815 -6.0549e-06
9:137982621 G A 0.808968 3.3174e-05
9:137986693 G A 0.030069 9.1912e-05
9:137988931 G A 0.703718 2.5433e-05
9:137994880 T C 0.041120 1.5423e-04
9:137995136 A G 0.071650 -6.7039e-05
9:137995811 A C 1.143952 -3.3164e-05
9:137996336 A G 0.025891 1.7695e-04
9:137996370 A G 0.032178 -1.1367e-04
9:137996712 A G 0.342540 3.0351e-05
9:138000934 C T 0.295535 1.6560e-05
9:138001629 G A 1.701686 1.1227e-05
9:138002714 C T 0.253912 3.3218e-05
9:138002918 G A 0.395242 -1.0023e-05
9:138002994 C T 0.778416 -3.9812e-05
9:138003022 T C 0.025502 1.0039e-04
9:138003227 A G 0.520304 7.6118e-07
9:138003238 A G 0.582006 -3.0069e-05
9:138003304 C T 0.408017 -7.1199e-06
9:138004273 A G 0.363531 5.9148e-06
9:138007761 C T 0.224882 -6.3461e-06
9:138015107 G A 0.794054 -2.1682e-05
9:138015521 C T 0.601298 -3.9105e-05
9:138017196 A G 0.214603 9.5627e-06
9:138017448 C T 1.337097 -4.8948e-05
9:138019532 C T 0.066963 2.2612e-04
9:138020155 T C 1.362752 -1.3782e-05
9:138023352 A G 0.094873 -2.4762e-05
9:138024015 C T 1.374482 -1.0429e-05
9:138027657 A G 0.765154 2.0379e-05
9:138028677 C A 1.440731 -1.3305e-05
9:138029701 G T 1.457070 -1.0129e-05
9:138030047 A G 0.211558 4.3287e-05
9:138036164 A G 0.020198 1.5456e-05
9:138036479 C A 0.030000 3.1141e-05
9:138037896 T C 0.047703 -1.8401e-05
9:138039129 T C 0.421091 -3.1849e-05
9:138041065 A G 0.081449 -5.8634e-05
9:138043374 T C 0.065103 3.6560e-05
9:138044554 A G 0.089622 4.2269e-07
9:138045318 A G 0.257528 -1.3536e-05
9:138051508 T C 0.317019 3.6211e-05
9:138053144 C T 0.139967 -4.0477e-05
9:138056034 A G 0.464996 1.5922e-04
9:138058487 A G 0.390036 8.9120e-05
9:138059587 A G 0.083224 -1.2299e-04
9:138061252 C T 0.024655 2.6129e-05
9:138061286 G T 0.410344 -9.9917e-06
9:138063608 A G 0.333118 6.5449e-05
9:138063770 C T 0.577909 8.4115e-05
9:138065055 T C 0.197105 5.9555e-05
9:138065853 A G 0.144413 4.4413e-07
9:138068993 C A 0.986170 2.7849e-04
9:138072689 T C 0.319483 6.5062e-05
9:138074372 A G 0.507279 -2.5104e-05
9:138074557 A G 0.061322 2.9916e-05
9:138074815 A G 0.099284 -5.9239e-05
9:138074968 C T 0.464983 1.0602e-05
9:138076485 T G 0.057518 1.0973e-05
9:138077159 C G 1.321800 -4.8434e-05
9:138077858 T C 0.164595 4.5516e-05
9:138082029 A G 0.040367 -3.7230e-05
9:138082201 T C 0.151716 -2.9700e-05
9:138082759 T C 0.347364 -1.9313e-05
9:138083387 A G 0.200175 3.9982e-05
9:138084658 A G 0.066025 -6.3947e-05
9:138084787 A G 0.049053 2.0155e-05
9:138084927 A G 0.714909 -4.7330e-05
9:138086600 A G 0.061971 2.3328e-05
9:138086783 G A 1.506704 -3.5233e-05
9:138087233 A C 0.484114 1.1014e-04
9:138087446 T C 0.214265 4.5244e-06
9:138093775 C T 1.139259 -6.4315e-05
9:138094794 T C 0.031085 1.2385e-05
9:138097443 C T 0.469440 -2.0561e-05
9:138097622 C A 0.115205 -9.5224e-05
9:138100424 A G 0.031630 1.2189e-04
9:138100852 A G 0.335773 6.2226e-05
9:138104368 T C 0.186180 -9.7814e-05
9:138110420 A G 0.024473 1.8306e-05
9:138111998 A G 0.627456 4.1243e-05
9:138119913 T G 0.074733 2.8317e-05
9:138122322 A G 0.031296 8.7203e-06
9:138122460 A G 0.086009 -5.7143e-05
9:138126646 A C 0.537143 -5.5416e-06
9:138132848 G A 0.793606 -1.9167e-06
9:138134313 T C 0.191058 -3.9862e-05
9:138137009 G A 0.039663 1.2013e-05
9:138137715 G T 0.817605 -5.9879e-06
9:138139329 A C 0.093374 4.6568e-05
9:138139807 G A 1.313420 7.4252e-05
9:138139987 G A 1.755585 -4.8812e-07
9:138145404 T C 0.060997 -1.3653e-05
9:138148571 T C 0.729678 -2.6970e-06
9:138151672 A G 0.379396 1.0684e-05
9:138152243 A G 0.166153 -3.1617e-05
9:138152692 C G 1.429527 5.1368e-05
9:138155079 A G 0.042588 -7.5721e-05
9:138155292 C G 1.302897 2.7576e-06
9:138157797 C T 1.302572 -3.5241e-05
9:138159175 T G 0.046041 -3.1246e-06
9:138160296 T C 0.044528 -7.0296e-05
9:138163460 A G 0.108749 2.4923e-05
9:138166444 A G 0.080991 -5.6784e-05
9:138166966 A G 0.067729 5.6339e-05
9:138169381 A C 1.124744 8.8878e-06
9:138169667 T C 0.045463 2.0120e-05
9:138169801 G A 0.076480 -5.6494e-06
9:138170391 T C 0.203119 1.6076e-05
9:138171703 A G 0.308106 6.4297e-05
9:138172227 A G 0.353271 2.8809e-05
9:138173696 C T 0.590445 8.4881e-07
9:138174202 C A 0.107305 -7.0937e-05
9:138175587 T C 0.210445 -6.4467e-05
9:138175847 T C 0.139473 -9.4114e-05
9:138180082 A G 0.894013 1.8390e-05
9:138180225 T C 1.041834 2.2213e-05
9:138180503 C G 0.242474 1.4077e-04
9:138181270 A G 1.493903 -4.0053e-05
9:138182452 T C 0.097934 2.2675e-04
9:138182565 A G 1.730291 2.5262e-05
9:138187955 T C 0.949645 -7.4473e-06
9:138188447 T C 0.426758 -8.1233e-05
9:138189154 C G 0.357750 -1.9519e-05
9:138189561 C T 0.649855 2.7457e-05
9:138190042 A G 0.036164 -6.2470e-05
9:138191389 T C 1.183921 9.9613e-05
9:138192071 T C 0.071510 -5.7601e-05
9:138194080 A G 0.431607 5.6903e-05
9:138195529 T C 1.037888 3.4356e-05
9:138196695 A G 0.079365 -1.2689e-05
9:138199317 A G 0.659108 4.3426e-05
9:138200843 A G 0.050799 3.0295e-05
9:138208265 A G 0.050118 -1.8414e-05
9:138218438 T C 0.766770 6.4621e-05
9:138220060 G A 0.777186 -1.1377e-04
9:138220883 A G 0.170772 5.9981e-05
9:138221404 T C 0.777484 6.2664e-05
9:138225808 T C 0.031649 -1.4276e-05
9:138228032 G A 0.049725 -1.2263e-04
9:138238294 G A 1.786248 3.8869e-05
9:138240654 A G 0.610623 -4.7480e-06
9:138242222 T G 1.606991 3.1950e-05
9:138243967 A G 0.115179 2.2066e-05
9:138245641 C T 0.454250 4.7428e-06
9:138248285 T C 0.098444 6.1453e-05
9:138251228 G C 1.189367 4.0466e-07
9:138251244 A G 0.040929 -3.3329e-05
9:138258477 C T 0.340249 5.5656e-06
9:138262014 A G 0.039475 9.9407e-05
9:138263731 T C 0.428939 8.0661e-06
9:138269063 A G 0.065363 6.8576e-06
9:138269863 T C 0.068495 -3.0517e-06
9:138271005 T C 0.447975 4.0565e-05
9:138275776 A G 0.480826 2.7650e-05
9:138279458 C T 0.026242 -4.2368e-05
9:138281357 C T 0.036138 -5.9174e-05
9:138281410 T G 0.715786 -8.3162e-06
9:138281474 T C 0.034756 -1.2394e-05
9:138283101 C T 0.027294 -5.6416e-05
9:138284557 A G 1.084013 -2.0258e-05
9:138285959 G A 0.023441 -2.1851e-05
9:138286247 A G 0.769655 -5.7994e-06
9:138290959 T C 0.031406 -1.5624e-05
9:138292176 A G 0.593784 -1.5317e-05
9:138295861 A G 0.054951 4.1572e-05
9:138296584 A G 0.169448 -1.6336e-04
9:138298164 C T 0.766397 -3.0218e-06
9:138305014 C T 0.497993 9.9344e-06
9:138305834 G T 0.410711 2.6029e-05
9:138306060 A G 0.184391 -5.9703e-05
9:138309671 T C 0.402671 2.1325e-05
9:138312366 T C 0.037985 -6.4354e-06
9:138312393 G A 0.407361 3.2015e-05
9:138313969 A G 0.388607 7.0703e-06
9:138316525 A G 1.477444 -1.2683e-05
9:138317578 G A 0.598591 -3.1708e-05
9:138319305 T C 1.356007 5.4934e-05
9:138321113 A G 0.118574 -3.3068e-05
9:138322371 T C 1.963648 3.5428e-05
9:138322964 G A 0.048375 2.7108e-05
9:138325402 C T 0.706743 -2.1689e-05
9:138325937 G T 0.691598 -3.4308e-05
9:138328241 T G 0.033389 1.5504e-05
9:138328476 A C 0.032753 -8.0509e-06
9:138337411 A G 1.503059 -1.3137e-05
9:138339580 A G 1.492926 -2.6210e-06
9:138340971 C T 0.793164 -1.4922e-05
9:138342269 G A 0.074097 -6.9581e-05
9:138342418 G C 1.571437 -1.6250e-05
9:138346193 T C 1.302984 1.5219e-08
9:138349385 A G 0.096779 -4.3751e-05
9:138349788 A G 0.155403 -3.8138e-04
9:138352197 C T 0.266207 -4.2570e-05
9:138353190 A G 0.044668 -7.3836e-05
9:138355628 A G 0.852399 2.7787e-05
9:138355864 A G 0.022857 1.8626e-05
9:138356807 T C 1.588007 6.5648e-05
9:138357385 T C 0.737727 4.4434e-06
9:138357436 T C 0.178786 -7.2377e-05
9:138358914 C T 0.506565 -5.1871e-05
9:138359586 G A 0.045944 5.9746e-05
9:138363933 T G 0.410555 -3.0883e-05
9:138365495 T C 1.059089 7.8920e-05
9:138366308 A G 0.027696 2.8300e-05
9:138368659 A G 0.315107 -6.7252e-05
9:138370613 T C 0.491134 -7.8826e-05
9:138375861 G A 0.414320 -4.5419e-05
9:138376972 G A 0.414619 -3.4294e-05
9:138377433 A G 0.344105 -6.2990e-05
9:138377657 C T 0.416099 -3.4088e-05
9:138377738 T C 0.036862 9.7523e-05
9:138377915 A G 0.031351 -5.2514e-05
9:138379059 T G 0.068317 6.0906e-06
9:138381229 A G 0.215015 -5.1874e-05
9:138384412 C T 0.600159 2.3441e-05
9:138385278 A G 0.094886 5.5247e-05
9:138386557 C T 0.811662 -9.2731e-05
9:138387483 A G 0.785329 -1.0582e-04
9:138388426 G T 0.029916 2.9724e-05
9:138390160 C T 0.066629 9.0245e-07
9:138391082 T C 0.123816 3.8030e-05
9:138391299 A T 0.879437 -1.2202e-04
9:138392889 A C 0.029913 -2.1933e-07
9:138395246 A G 0.031890 -6.6919e-05
9:138395624 T C 0.028446 5.8097e-05
9:138395969 G A 0.128665 3.6108e-05
9:138396805 C T 0.162463 7.1264e-05
9:138405719 T C 0.309726 2.6987e-05
9:138413781 T C 0.030130 -3.6855e-05
9:138415201 G C 0.853146 -1.4099e-05
9:138415439 A G 0.053039 -2.3417e-05
9:138416414 A G 0.111858 1.3236e-04
9:138417830 T C 0.287041 -8.1010e-05
9:138421336 G A 0.042386 2.6918e-05
9:138422327 A C 0.045703 3.3787e-05
9:138423081 A G 0.063321 -3.8265e-06
9:138425308 A C 0.347033 -1.2071e-05
9:138425536 T C 0.095279 8.1527e-05
9:138425819 A G 0.060475 3.3555e-06
9:138428228 T C 0.408075 3.1562e-05
9:138428274 A G 0.879865 -1.3488e-05
9:138429693 T G 0.035369 1.1866e-05
9:138436122 G A 0.024428 -2.6099e-05
9:138436299 G A 1.470887 -2.1221e-05
9:138437263 T C 0.038219 7.8790e-05
9:138439806 T C 0.548230 -5.5737e-06
9:138439904 T C 0.550093 -6.9801e-06
9:138440641 C T 1.513858 4.0070e-06
9:138444689 A C 0.339515 -1.0833e-04
9:138445659 T C 0.023902 1.3482e-04
9:138446113 A G 1.481056 1.1984e-05
9:138452972 G A 0.104030 -9.5227e-05
9:138456155 A C 0.057505 1.3925e-05
9:138460110 C T 0.454821 -6.4668e-06
9:138463945 A G 0.055207 -2.7122e-05
9:138467959 T G 0.376893 -1.0674e-05
9:138468294 G T 0.149376 6.6054e-05
9:138469768 A C 0.057560 1.4582e-05
9:138471227 C T 1.362661 3.4820e-05
9:138472041 A C 1.143751 -4.1787e-07
9:138476234 T C 0.191581 4.6252e-05
9:138476868 T C 1.257210 2.7630e-05
9:138479028 A G 1.807222 2.5482e-05
9:138482453 T C 0.552197 -5.8583e-07
9:138482625 A G 1.975105 1.0867e-04
9:138482709 A G 1.419647 5.3749e-06
9:138483196 C G 0.111203 1.2919e-05
9:138485829 C A 0.088547 -1.3512e-05
9:138488112 A G 0.044788 -4.2352e-05
9:138488800 C T 1.395813 -1.7788e-05
9:138492257 A C 1.391925 1.1764e-06
9:138496180 G A 0.456781 -8.7276e-06
9:138500876 T C 1.307142 -1.6713e-05
9:138502930 A G 1.843065 -5.0169e-05
9:138505888 G A 0.627125 2.5755e-05
9:138507857 T C 0.478395 8.8401e-05
9:138508447 A G 0.177361 -5.9021e-07
9:138509533 C A 0.333521 -2.9023e-04
9:138510283 A G 0.077450 -4.1072e-05
9:138513113 C T 0.803077 4.9273e-05
9:138516119 A G 0.158824 9.2977e-06
9:138516128 T C 0.145114 2.3947e-05
9:138516190 C T 0.271020 1.5683e-05
9:138518769 T C 0.841770 -4.9304e-05
9:138526484 C T 1.161564 1.7337e-05
9:138527656 T C 0.537863 9.9314e-05
9:138527913 G A 0.554235 -3.1048e-05
9:138529722 C G 0.809874 -9.3736e-06
9:138529828 T C 0.026145 -6.1144e-06
9:138531959 G A 1.189042 3.7035e-05
9:138536400 G A 0.210571 -1.3877e-05
9:138540202 A C 0.030458 -1.3640e-05
9:138541144 C T 0.316159 1.7744e-05
9:138543156 G T 1.964605 1.7752e-05
9:138546905 A G 0.927321 -2.3689e-07
9:138549240 G A 1.944793 1.8058e-06
9:138554840 A G 0.042383 8.7823e-06
9:138558365 T A 0.087515 7.8698e-05
9:138558808 C T 0.038050 1.0539e-04
9:138558962 T G 1.912929 -5.9845e-05
9:138560325 C T 0.028650 -4.9357e-05
9:138560450 T C 1.799351 -5.0733e-05
9:138561707 G C 0.027965 5.0526e-05
9:138563736 T G 0.020880 1.5026e-04
9:138566770 A C 1.819935 -2.2868e-05
9:138567058 C T 1.848703 -5.5525e-05
9:138567339 G A 0.155673 1.1728e-05
9:138570477 C T 1.619724 4.0729e-05
9:138576535 A G 1.869268 6.5213e-05
9:138579029 T G 0.254766 -1.8969e-05
9:138581012 C T 0.201983 3.0791e-05
9:138583805 A G 0.923296 1.7860e-05
9:138586198 A G 1.834363 3.8906e-07
9:138586309 G A 1.848855 -1.0182e-05
9:138590101 G A 0.036833 -1.2661e-05
9:138590138 C T 1.865158 1.2623e-05
9:138590428 A G 0.056272 1.7425e-05
9:138590928 T C 1.810698 9.2941e-06
9:138591266 G A 1.835703 1.6699e-05
9:138597446 A G 1.852591 1.6917e-05
9:138605192 A C 0.583586 -4.0579e-05
9:138608747 A G 0.476314 4.6931e-05
9:138610259 G A 1.212727 -7.5584e-06
9:138615183 A C 0.031442 1.6762e-05
9:138617300 C G 0.877070 4.8705e-05
9:138620025 T C 1.886048 5.4690e-06
9:138622955 T C 0.040127 -8.4716e-05
9:138623460 A G 0.267427 -5.1980e-05
9:138627093 T C 0.057206 -1.1951e-05
9:138637877 T C 0.052081 -3.1973e-05
9:138643683 C T 0.894870 4.9631e-05
9:138643920 A G 0.576718 2.7228e-04
9:138654773 T C 0.092942 2.6908e-05
9:138657053 G T 0.483036 9.3003e-06
9:138659071 T C 0.031597 1.0747e-05
9:138659148 A G 0.239660 -7.0656e-05
9:138663179 G A 0.976712 -1.2187e-05
9:138664762 T C 0.033409 1.1665e-05
9:138664967 T C 0.037401 -5.3914e-05
9:138665790 C T 0.350187 -1.5574e-06
9:138669261 A G 1.380448 4.2129e-05
9:138672105 T C 0.166916 1.0149e-05
9:138675613 T C 0.029491 -1.5634e-04
9:138680255 T C 0.026067 5.0495e-05
9:138680901 C T 0.523933 9.4376e-05
9:138692634 T C 0.359198 1.1977e-04
9:138694001 T C 0.063003 -2.3518e-05
9:138698196 A G 0.554465 2.9371e-05
9:138705548 A C 0.031422 -6.6746e-05
9:138705860 T C 0.055087 4.1701e-05
9:138715080 A G 0.088570 -1.3989e-04
9:138715251 G A 0.107886 -2.3751e-05
9:138718121 G A 1.732115 1.8465e-05
9:138726212 T C 0.067067 -2.4963e-05
9:138728258 T C 0.061750 -1.2180e-05
9:138742077 G C 0.363372 9.8288e-05
9:138749392 G T 0.088713 1.2079e-05
9:138750182 T G 0.093458 -8.5262e-06
9:138754582 C A 1.967299 3.0702e-05
9:138772579 T C 0.488499 -4.3507e-05
9:138775250 A G 0.033116 -1.0399e-04
9:138780509 A C 0.054629 -2.2493e-05
9:138791163 A G 0.022931 4.0052e-05
9:138793163 G A 0.032461 -7.7986e-05
9:138793954 G A 0.086408 -1.4268e-04
9:138798380 C T 0.020987 1.4837e-04
9:138800129 T C 0.284315 5.4833e-05
9:138803846 G A 0.384742 9.9199e-06
9:138808811 G A 0.654415 3.6308e-06
9:138811356 A G 0.022425 2.5740e-05
9:138816252 A G 0.332709 1.2382e-04
9:138816796 C T 1.420825 -1.0395e-05
9:138816947 A G 0.378951 -4.1105e-05
9:138817142 T C 1.066311 -1.8798e-05
9:138817178 A C 1.351440 1.2490e-05
9:138823732 G T 0.028835 2.1769e-05
9:138829709 T C 0.926721 2.0974e-05
9:138831567 C T 0.256226 -2.7787e-05
9:138834662 A C 0.555462 -9.0286e-06
9:138837113 C T 1.041737 -2.1694e-05
9:138837893 A C 0.092121 9.8761e-05
9:138838305 A G 0.623528 -2.3014e-05
9:138847781 A C 1.380964 9.2795e-06
9:138852904 G C 0.023444 3.8874e-05
9:138855815 C G 0.065308 3.0251e-05
9:138855932 A T 0.020974 3.3476e-05
9:138860386 G A 0.022276 3.5806e-05
9:138865612 G A 0.249598 7.8226e-05
9:138865957 A G 0.037170 -2.1894e-05
9:138866686 T C 1.960558 5.4978e-05
9:138868438 A G 0.039261 -5.6682e-05
9:138874641 A C 0.685552 4.3067e-05
9:138877783 C T 1.382204 1.6871e-04
9:138878949 C A 0.049410 3.6659e-06
9:138884754 G T 0.647235 5.4775e-06
9:138885523 A G 0.066294 -1.6372e-05
9:138885940 A G 1.500910 1.7092e-05
9:138887824 T G 0.173300 3.6710e-05
9:138887967 G T 1.841254 -7.2577e-05
9:138889576 G A 1.419439 -6.3972e-06
9:138890084 A G 0.629377 -1.6876e-05
9:138892195 T C 0.967974 -3.5608e-05
9:138896249 C T 1.901972 -1.0124e-04
9:138898063 T C 0.080040 -8.6567e-05
9:138901049 T C 0.570149 -2.2723e-04
9:138902957 T C 0.066048 3.5865e-06
9:138903635 A G 0.204921 5.1864e-05
9:138905483 C T 0.049300 -7.6721e-06
9:138906145 G A 1.443373 -8.8102e-05
9:138912049 T C 0.188491 -7.3969e-06
9:138913683 T C 0.627969 1.2317e-05
9:138947706 G A 0.652799 -5.2199e-06
9:138947831 T A 1.487444 -9.9380e-05
9:138950617 G A 1.626245 -6.8888e-06
9:138955037 A G 0.734803 -8.7065e-05
9:138955057 A C 0.224262 6.2296e-05
9:138958340 G A 1.011496 -2.4433e-05
9:138959289 T C 1.926867 5.6383e-05
9:138961722 G A 0.475272 -2.8005e-05
9:138962079 T C 0.037456 6.4246e-05
9:138963576 C T 1.029368 1.7914e-05
9:138966663 A G 0.052568 -2.0185e-04
9:138970700 T G 0.082358 8.0324e-06
9:138973000 T C 0.172713 -9.0012e-05
9:138975571 T C 0.130804 -9.7284e-05
9:138976681 T C 0.126318 -5.3150e-06
9:138985141 G A 0.137282 -1.5049e-04
9:138985434 T C 0.133306 -8.7358e-05
9:138990400 A G 0.430504 2.5323e-05
9:138992901 G C 0.693163 1.1918e-06
9:138993258 T C 0.902037 1.0975e-05
9:138994591 G C 0.732096 -9.2500e-07
9:138995207 A G 0.085048 -1.1309e-06
9:138998428 T C 0.051526 -3.1135e-05
9:139001979 G A 0.355608 9.0668e-06
9:139004371 A G 0.061277 1.0369e-05
9:139008287 T C 0.256418 -3.8353e-05
9:139011504 T C 0.349555 1.9749e-05
9:139019262 T G 0.588468 7.2689e-06
9:139019435 A G 0.163398 1.8661e-05
9:139020116 T C 0.045911 -3.4896e-06
9:139023453 T C 0.228800 1.6407e-05
9:139028051 T C 1.289904 1.0827e-05
9:139028871 A C 0.063399 -5.7591e-05
9:139034164 T C 0.046813 2.1850e-06
9:139037045 G C 0.084912 1.1199e-06
9:139047092 G A 0.802765 -2.1911e-06
9:139047203 T C 0.109956 9.4354e-06
9:139047766 A G 0.387770 4.6029e-05
9:139048492 T C 0.050689 -2.1309e-04
9:139050550 T C 0.069300 1.0070e-04
9:139051174 G A 0.360480 2.6659e-05
9:139051906 A G 0.266470 3.2710e-05
9:139051959 C T 0.109839 -3.4929e-05
9:139053278 G T 0.881192 1.0559e-05
9:139059275 T C 1.435440 4.6396e-05
9:139060130 T C 0.704010 -2.5311e-05
9:139060385 T C 0.196381 -3.1175e-05
9:139060656 A G 0.215469 -1.9874e-05
9:139061635 G A 1.071903 -1.7337e-05
9:139061985 A G 0.040747 1.5123e-05
9:139064119 A C 0.191775 -1.6120e-05
9:139064605 A G 0.066892 6.0467e-05
9:139069361 C T 0.917435 -2.2263e-07
9:139072760 G T 0.048784 1.1646e-05
9:139076694 G A 0.186517 7.8911e-07
9:139077343 C T 0.470394 8.4339e-05
9:139077896 G T 0.248985 -7.4677e-06
9:139079108 T C 0.210393 3.1422e-05
9:139079412 T C 0.035879 -1.7363e-06
9:139079471 A G 0.072140 2.4903e-05
9:139082155 G C 0.286029 1.1244e-04
9:139083019 A G 0.303325 2.4035e-05
9:139086818 C T 0.329321 4.0587e-05
9:139089679 A G 1.147961 -5.9272e-05
9:139091521 A G 0.041341 -8.6593e-07
9:139092398 T C 0.139636 1.5022e-05
9:139092571 T C 0.037076 -5.5816e-06
9:139094606 T C 0.032730 1.1202e-05
9:139098942 A G 0.063360 6.2658e-05
9:139099451 C A 1.882903 7.2055e-05
9:139099927 G C 0.047959 -8.1572e-05
9:139100453 T C 0.047609 4.0559e-05
9:139101583 T G 0.678151 5.7192e-05
9:139101772 A G 1.006498 -1.4892e-05
9:139102144 C G 0.698538 -2.1859e-05
9:139105229 C T 0.284828 3.3319e-05
9:139107924 T C 0.054996 3.7606e-05
9:139109526 G C 1.330625 -1.8381e-05
9:139110654 T C 0.638560 -8.9387e-05
9:139114421 T C 0.100076 -1.3671e-05
9:139118515 T C 0.096733 -2.0907e-05
9:139118673 C T 0.221594 3.6885e-05
9:139120319 G A 0.057083 4.6622e-05
9:139124856 A C 0.116458 2.0658e-06
9:139126789 T C 0.220075 1.7132e-05
9:139131315 T C 0.241750 1.8801e-05
9:139139885 T C 0.056986 4.9653e-05
9:139142808 C T 1.731878 -3.0764e-05
9:139143211 T C 0.048011 -2.4138e-05
9:139145188 C A 0.096749 4.0029e-06
9:139145309 A G 0.110148 1.1156e-04
9:139146342 C T 0.405404 -3.7051e-05
9:139150629 C T 1.038400 -5.1040e-05
9:139150738 A G 0.738766 -8.2939e-05
9:139157234 T C 0.528311 2.3892e-05
9:139157653 G T 1.682238 -2.5845e-05
9:139158428 G A 0.069148 7.2510e-05
9:139160062 A G 0.040757 2.4052e-05
9:139162130 G A 0.029880 1.8904e-04
9:139166769 T G 0.280423 -1.6642e-05
9:139217089 T C 1.008604 -1.2375e-05
9:139217629 A C 0.057862 -8.0572e-05
9:139219731 A G 0.039722 2.3908e-05
9:139221574 A G 0.042380 -3.6066e-05
9:139225139 A G 0.771940 -1.0026e-05
9:139225232 A G 0.066178 -4.3953e-05
9:139226879 C T 0.965666 2.6010e-05
9:139228229 T C 0.048112 -1.4876e-04
9:139230067 G A 0.883013 -8.3438e-06
9:139233939 A G 0.194067 -3.0730e-05
9:139235606 C G 0.214158 -8.1914e-05
9:139239585 C T 1.512241 2.8701e-05
9:139242225 C T 1.133504 1.1642e-04
9:139251480 T C 1.002451 2.7287e-05
9:139252148 A G 1.335543 2.0674e-06
9:139253068 T C 0.292160 -6.4044e-05
9:139254844 T C 0.043087 3.5641e-05
9:139256468 G C 0.234827 -2.8574e-05
9:139256495 T G 0.058943 -7.5939e-05
9:139257287 A G 0.047998 -7.8466e-05
9:139262205 G C 0.049842 1.1134e-04
9:139262612 A G 0.047209 7.3838e-05
9:139266496 T C 0.861595 -4.7375e-06
9:139269338 T C 0.854116 -7.8994e-06
9:139272045 A C 0.069349 -5.6696e-07
9:139273339 G T 0.027693 -4.1312e-05
9:139275294 C G 0.891991 -4.0169e-06
9:139279173 A G 0.837323 -4.1930e-06
9:139279310 T C 0.059482 -5.6181e-05
9:139282391 T C 0.048342 -1.3126e-05
9:139283309 G A 0.063075 -3.9634e-05
9:139286060 C G 0.505977 1.5060e-05
9:139290251 G C 0.909135 -8.5367e-06
9:139292275 T C 0.051069 1.7632e-04
9:139292762 C T 0.054847 -1.8788e-06
9:139295282 G A 1.266398 1.0746e-05
9:139296188 A G 0.040673 1.0741e-04
9:139297266 T C 0.055201 3.3031e-05
9:139298653 A G 0.059790 -4.5394e-05
9:139298732 A G 0.058365 -7.4669e-05
9:139299637 T C 0.269492 -3.9561e-05
9:139301960 A G 0.059826 -5.0066e-05
9:139305140 A C 0.028420 -1.7882e-06
9:139307215 A G 0.027852 -3.4599e-05
9:139310478 T C 0.024911 8.7760e-05
9:139312972 T G 0.245710 1.6572e-04
9:139313587 T C 0.066311 -8.6640e-05
9:139315682 G A 0.998874 -5.7613e-06
9:139319682 A G 0.373739 -5.3534e-05
9:139321545 A G 0.237213 -7.5290e-05
9:139322927 T C 0.572697 2.4173e-05
9:139323311 C T 0.875227 6.8201e-07
9:139324680 T C 0.302095 -4.0280e-05
9:139330701 A G 0.574209 2.7002e-05
9:139335206 C T 0.295756 -5.2839e-05
9:139337522 A G 1.740437 -1.5810e-05
9:139345102 A G 0.041990 -9.8267e-05
9:139348749 A G 0.035866 9.9703e-06
9:139349009 G A 0.061020 -5.5717e-05
9:139350595 A G 0.086619 7.6465e-05
9:139351737 A G 0.074785 -9.7932e-05
9:139351941 T C 0.039579 3.5797e-05
9:139357640 C T 0.068713 -1.0880e-04
9:139361040 A G 0.049368 -3.3497e-05
9:139366947 A G 0.030818 -1.6692e-05
9:139368681 A G 0.130554 -2.2508e-05
9:139368883 G A 0.048086 -3.7899e-05
9:139368953 A G 0.551846 1.6149e-05
9:139369079 C T 0.047424 -3.6022e-05
9:139369212 A G 0.240186 -8.4048e-05
9:139370217 A G 0.147416 5.2779e-05
9:139371342 A G 0.521855 2.0934e-05
9:139376426 G A 0.894357 -1.9522e-05
9:139389432 T C 0.049358 1.2967e-04
9:139394345 A G 0.197657 -1.5363e-04
9:139398789 A G 0.041091 -1.4601e-05
9:139400406 T C 0.816472 9.9117e-05
9:139402908 C T 1.058534 9.9741e-06
9:139403770 A G 0.113919 8.0174e-05
9:139404895 T C 0.190162 -1.0439e-04
9:139405475 T C 0.045557 5.5099e-05
9:139405501 G A 1.073500 -2.4947e-05
9:139406499 A G 0.157023 5.8195e-06
9:139408551 T C 0.694935 4.3653e-05
9:139412197 A G 0.896428 -1.6849e-05
9:139420776 T C 0.606910 -1.7742e-05
9:139421259 T C 0.068239 1.1440e-04
9:139421684 T C 0.312478 -1.1118e-05
9:139425573 G A 0.749357 -1.4494e-04
9:139427066 T C 0.730778 -5.6863e-05
9:139428802 C T 0.749850 -1.0008e-04
9:139428909 T C 0.090021 -3.5297e-05
9:139429026 A C 0.073260 6.3938e-05
9:139431874 A G 0.752963 -1.0452e-04
9:139432026 C T 0.050566 4.3859e-05
9:139437410 A G 0.696623 -2.2596e-04
9:139440845 A G 1.287200 4.1855e-04
9:139443253 A G 1.464441 -7.6335e-05
9:139443989 C T 1.887116 -4.8406e-06
9:139444563 T C 0.101712 -1.2745e-05
9:139447360 T C 0.048638 -4.0024e-04
9:139456353 A G 1.852792 3.0789e-05
9:139457466 G T 0.049744 -2.6385e-04
9:139458023 C T 1.886869 -4.4224e-05
9:139468376 A C 0.174923 2.0243e-06
9:139472084 T C 0.359970 -8.8059e-06
9:139479513 A G 1.560340 -7.3832e-06
9:139482818 T C 0.060777 1.5553e-05
9:139483954 T C 1.277999 3.6911e-05
9:139486206 A G 0.081468 -2.5790e-05
9:139488892 T C 1.549168 -2.5644e-05
9:139497287 G A 0.042205 -4.9694e-06
9:139498108 C A 0.047790 1.4492e-04
9:139498558 A G 0.134491 -1.5473e-05
9:139498979 T C 0.046138 -1.7327e-05
9:139499969 A G 0.142453 -9.8894e-06
9:139502321 A G 1.377767 -1.6780e-05
9:139503203 T C 0.049011 -3.9657e-05
9:139503936 T C 0.061871 -4.8901e-04
9:139511247 A C 1.294941 -6.5130e-05
9:139514678 T C 0.028430 8.1965e-06
9:139518167 A G 1.474208 1.8187e-06
9:139518965 T C 1.185131 -6.7181e-05
9:139521225 G A 0.634548 5.7642e-06
9:139522735 A G 0.039481 -2.6730e-05
9:139528111 T C 1.356549 1.6527e-06
9:139534506 A G 0.090754 5.4374e-05
9:139534703 C T 1.483179 -2.5637e-05
9:139535855 C T 0.280475 -2.3948e-05
9:139538754 C T 1.944787 -1.4879e-05
9:139544437 C A 1.183327 -1.7868e-06
9:139547695 A C 1.633224 -3.0488e-05
9:139548306 A G 1.931391 -6.3628e-06
9:139555173 T C 0.264565 -7.5249e-06
9:139562391 T C 0.057648 -1.6252e-05
9:139564668 A G 0.399516 -2.4553e-05
9:139570580 A G 0.278528 -2.0850e-05
9:139573657 A G 0.041938 1.0138e-04
9:139574377 T C 1.394726 3.9409e-05
9:139574660 C T 0.089836 1.8811e-06
9:139575829 C T 1.914176 -4.7788e-05
9:139580082 A G 0.205985 -5.4041e-05
9:139580967 T C 0.034321 1.0016e-04
9:139589381 T G 1.763313 -7.1919e-05
9:139591685 A G 1.558591 1.9343e-06
9:139593311 A G 0.071543 2.7824e-05
9:139600559 A G 0.903806 -1.2354e-05
9:139615162 A C 1.232769 8.8791e-06
9:139615581 A G 0.080933 3.4840e-06
9:139617379 A G 0.740457 -2.5517e-04
9:139620373 A G 0.039053 -5.2291e-06
9:139623977 G A 0.940307 1.8339e-04
9:139624985 A G 0.033542 -1.9305e-05
9:139633207 A C 0.047196 -2.4488e-05
9:139634495 A G 0.309586 -7.3259e-05
9:139638567 A G 0.046151 -1.8156e-05
9:139639605 T C 0.034304 -1.2049e-05
9:139646137 G A 0.022100 -2.2896e-05
9:139647697 A G 0.124351 3.1218e-06
9:139648721 C T 1.288161 2.5012e-05
9:139649273 G A 1.642740 -1.2854e-05
9:139649612 A C 0.272247 -6.2883e-05
9:139654122 T C 0.063987 -4.0794e-05
9:139655040 A G 1.276003 1.0837e-05
9:139656706 C A 1.556335 -4.7150e-05
9:139658722 G A 0.032704 -1.3709e-05
9:139678029 T C 0.579406 8.0444e-06
9:139683224 A G 0.578961 1.3424e-05
9:139686439 C G 0.032412 -1.6011e-05
9:139690840 A G 1.254155 -6.6701e-06
9:139694569 C A 0.434561 -3.7709e-05
9:139694766 A G 0.044837 -9.8183e-06
9:139701108 C A 1.603184 2.7164e-05
9:139707966 T C 0.079959 9.6297e-05
9:139718388 C T 0.081209 4.7970e-05
9:139725891 T G 0.082900 2.8648e-05
9:139726239 G A 1.733634 -1.7157e-05
9:139730720 C T 1.617121 -5.8624e-06
9:139732331 C G 1.612321 -6.4947e-06
9:139735569 A G 0.030319 -7.5702e-05
9:139744524 T C 0.067525 5.1533e-05
9:139747809 A G 0.026067 -4.9706e-05
9:139748483 A G 0.182268 6.1968e-05
9:139749554 T C 0.052140 3.2723e-05
9:139751164 A G 0.133511 -7.6398e-07
9:139759648 A G 0.065915 -1.1072e-05
9:139769863 T C 0.135147 2.4203e-05
9:139772253 A G 1.472199 -7.1714e-06
9:139777729 T C 0.137652 6.4187e-06
9:139781193 A G 0.020490 -2.9648e-06
9:139793030 T C 0.050439 2.2804e-05
9:139793845 A C 1.552245 -2.5625e-06
9:139797906 C T 1.471465 -1.6325e-05
9:139801662 A G 0.022016 3.8507e-05
9:139812457 T C 0.275396 -1.3478e-05
9:139815159 A G 0.085418 -3.2583e-05
9:139817527 A G 1.625086 -5.9372e-07
10:95844 T C 0.076373 3.6731e-05
10:111955 G A 0.175488 4.9362e-07
10:122109 T C 0.734189 5.9752e-05
10:127924 G A 1.660033 6.6888e-05
10:131716 T C 0.124627 2.7614e-05
10:143882 T C 0.625521 -6.0727e-05
10:148325 G A 0.060429 6.3322e-06
10:148410 C G 0.078301 3.4909e-05
10:151518 T C 0.169967 2.1988e-05
10:153437 C T 0.065538 7.4849e-05
10:156142 G C 0.024794 -3.7142e-05
10:162102 C A 1.170999 1.2865e-05
10:173835 A G 0.114666 -8.3170e-06
10:174861 G A 0.029397 6.7245e-05
10:177393 T C 1.379691 -9.4889e-05
10:178499 T C 0.038732 1.9070e-07
10:188805 G A 0.470877 -1.4752e-05
10:200239 A G 0.033775 3.5540e-05
10:201544 A G 1.961019 -3.8475e-06
10:213422 G A 1.959743 -9.9323e-06
10:214721 C A 0.716876 4.9609e-05
10:216744 A G 1.952128 -1.3190e-05
10:220135 A C 0.057460 -3.0108e-05
10:224497 C T 0.024574 -2.7680e-06
10:236452 T C 0.149788 -6.4706e-06
10:248687 G A 0.054853 -3.2277e-05
10:252693 C T 0.612256 -2.1905e-05
10:255248 T C 0.036427 5.8899e-05
10:255319 G A 0.035843 7.6232e-05
10:266373 C T 0.094322 4.5870e-06
10:268408 A G 1.236998 -5.2992e-05
10:281482 A G 0.072075 -9.2371e-05
10:287811 G A 1.924741 -6.6548e-05
10:289850 A G 0.109148 2.4911e-05
10:295334 G T 0.151181 -5.0370e-05
10:318011 T C 0.030961 -4.7603e-05
10:319365 G C 0.087882 5.4170e-05
10:320955 A C 0.032169 -1.1228e-04
10:322274 A C 0.060183 -2.3298e-04
10:326894 C T 0.708071 -4.3392e-06
10:329493 A C 0.212279 -3.9983e-06
10:330643 C T 0.064555 2.4771e-05
10:330701 G A 0.030069 3.5999e-06
10:331398 A G 1.695250 5.7274e-06
10:332199 A G 0.068323 8.0994e-05
10:334924 A G 0.065035 5.3814e-05
10:336607 A G 0.099641 3.0781e-05
10:340110 A G 0.059608 2.0959e-05
10:348196 G C 0.048216 6.6489e-05
10:364012 A G 0.291858 -2.3223e-05
10:370400 T C 0.029004 5.6799e-05
10:373048 C T 0.110086 6.1408e-06
10:374748 C A 0.021896 7.1957e-06
10:384307 G A 0.265824 -1.8030e-05
10:385140 A G 0.050861 3.5711e-05
10:386473 C T 0.050303 6.2701e-05
10:397754 A G 0.049829 3.1815e-05
10:401093 T C 0.066772 7.0681e-06
10:405647 T C 0.066557 -1.4662e-04
10:408308 G A 1.064681 -4.7653e-06
10:413440 T C 1.082828 2.2253e-05
10:415242 T C 0.044697 -6.9822e-05
10:418466 C A 0.077388 -2.0763e-04
10:420172 A G 0.106347 -4.3549e-06
10:420792 G A 0.294033 7.9718e-06
10:421075 C T 0.087492 -7.6690e-05
10:423524 A G 0.020831 1.0902e-05
10:424301 G A 0.056538 8.9368e-06
10:424403 A G 0.027420 7.7865e-05
10:426669 C T 0.245911 -1.4860e-05
10:428383 A G 0.139931 6.8830e-06
10:430105 G A 0.047531 4.8767e-05
10:431871 T G 0.051627 -2.3897e-06
10:432608 A G 0.101676 -6.3869e-05
10:434314 T C 0.034519 3.8367e-05
10:440102 T C 1.164303 -1.9950e-05
10:443721 A G 0.030143 2.2940e-05
10:444997 T C 1.082105 1.2539e-05
10:450896 C T 0.030815 3.7104e-05
10:463488 G A 1.116451 4.1285e-06
10:464319 A G 0.613360 4.1363e-05
10:466473 A G 0.069654 -1.3603e-04
10:468183 A G 0.337253 -1.9617e-06
10:470000 C T 0.688366 -2.3273e-05
10:471627 A G 0.036907 -3.5838e-06
10:478185 G T 0.142674 -1.9322e-05
10:480161 A G 0.029228 5.9779e-05
10:495175 A G 0.046239 -4.1539e-05
10:499188 G A 0.941090 -6.2649e-06
10:500871 T C 0.058190 6.0182e-05
10:514083 T C 0.115701 -1.1104e-04
10:518199 A G 0.104448 4.2567e-05
10:520309 T C 0.991301 -1.4054e-05
10:530775 A G 0.091748 -4.3726e-06
10:532139 C T 0.875321 -7.3387e-07
10:532162 T C 1.893400 -3.6339e-06
10:532734 C G 0.096116 -3.9789e-05
10:539276 A G 0.072990 6.9291e-06
10:547715 A G 0.028290 3.6543e-05
10:548089 G T 0.148023 6.4259e-05
10:548362 C A 0.088262 -1.0620e-05
10:550330 T C 0.087837 3.5484e-05
10:555573 C T 0.048031 6.8164e-05
10:557966 T C 0.105750 1.1573e-05
10:560600 T C 1.719015 -8.2388e-05
10:565119 G A 0.122336 -1.9705e-05
10:567325 G A 1.277914 4.5968e-05
10:572701 A G 0.024557 5.9715e-05
10:577285 T C 0.150551 2.0819e-06
10:577677 A G 0.282991 2.0004e-04
10:577733 T C 0.041796 4.4029e-05
10:583626 A G 0.024317 4.8575e-05
10:589196 T C 0.150506 6.2413e-06
10:595674 A G 0.111735 -5.9712e-06
10:596939 A G 0.110012 -5.4768e-06
10:599621 G T 1.185420 1.7487e-05
10:606500 A G 0.024223 4.4462e-05
10:609011 A G 0.086395 -2.9718e-05
10:609945 C T 0.099729 1.1207e-04
10:611400 G A 0.052211 3.0374e-06
10:615223 C T 0.067982 -3.9051e-05
10:616309 C T 0.132131 -7.2465e-06
10:618409 T C 0.230130 6.8629e-05
10:622215 G A 0.144462 5.2556e-05
10:629266 C T 0.122303 4.6462e-05
10:635466 C T 0.028641 3.0028e-05
10:636509 A C 0.055100 2.0885e-06
10:638859 C T 0.543190 -2.7779e-05
10:641108 A C 0.699719 -2.2558e-05
10:641961 C T 0.191642 1.4555e-05
10:643995 A G 0.056077 4.9020e-05
10:646219 T C 1.767822 -8.7020e-05
10:652094 C A 0.076282 -8.0187e-05
10:655514 C T 0.051286 5.3748e-05
10:659338 A G 0.029799 3.1736e-05
10:659398 A G 0.115114 -3.4912e-05
10:661371 T C 0.027654 8.4583e-05
10:666252 T C 0.087207 2.1919e-05
10:667171 C T 0.123796 2.0649e-05
10:669178 T C 0.042487 8.7922e-06
10:670083 A G 0.057709 7.5074e-05
10:671601 A G 0.080602 7.8542e-05
10:671650 C A 0.173635 4.7853e-05
10:677855 G A 0.025080 9.4106e-05
10:680133 G C 1.205524 2.6029e-06
10:685891 A G 0.063312 1.1812e-04
10:705114 T C 0.092075 -5.0616e-05
10:742145 C G 0.198507 1.8850e-04
10:743027 G C 0.111352 3.6741e-05
10:743730 G A 0.057128 5.6167e-05
10:747115 G T 0.796530 -1.7781e-05
10:747384 A G 0.079209 3.5284e-06
10:748704 T G 0.177780 1.9076e-05
10:749238 T G 0.947234 6.3952e-06
10:752193 C T 0.785511 -1.1831e-04
10:752398 C G 0.597030 6.1167e-06
10:757099 C T 1.604989 -2.0196e-04
10:757100 A G 0.379526 8.8853e-06
10:758709 T G 0.115841 -4.8460e-05
10:759268 G A 0.170522 -1.9624e-04
10:759450 T C 0.048553 -1.3719e-04
10:762872 G A 1.680108 -9.8163e-05
10:765028 T C 0.047252 -1.4828e-07
10:765769 G A 0.375936 -2.1209e-05
10:766378 T C 0.991921 -3.8865e-06
10:767235 A C 0.123653 -1.3902e-04
10:768229 T C 1.456317 4.9041e-06
10:776557 C T 1.123160 -7.1141e-05
10:778949 A G 0.446210 1.9291e-05
10:781124 T C 0.985855 2.1809e-05
10:785227 G A 0.416703 -3.5996e-06
10:786554 T C 0.059689 -1.8631e-05
10:787550 A G 0.044730 2.0075e-07
10:788514 T C 0.979347 5.8474e-07
10:788524 A G 0.057966 3.3570e-05
10:788658 A G 0.524601 3.1577e-05
10:790715 T C 0.030754 4.5449e-06
10:796297 A G 0.360545 -2.2906e-05
10:798772 C A 0.059826 -3.4472e-04
10:804315 T C 0.559285 5.4832e-05
10:806278 T C 0.291501 -7.6576e-05
10:806728 C G 0.072098 -1.1679e-04
10:813426 T C 0.371817 1.1278e-05
10:813646 C A 0.546922 2.2364e-05
10:817074 G T 0.021234 -3.5203e-05
10:819548 T C 0.031643 8.4053e-06
10:820994 G C 1.497282 -3.1044e-07
10:824693 C T 0.226872 -9.4222e-06
10:831747 T C 0.238998 4.6243e-05
10:832144 A G 0.094636 2.6967e-05
10:834447 T C 0.093679 8.4297e-05
10:834736 A G 0.782252 4.7975e-06
10:837079 T C 0.800753 4.5172e-05
10:837450 A G 0.447716 -5.5942e-05
10:851518 T C 0.034480 2.2553e-04
10:852629 T C 0.913050 1.1617e-05
10:858022 T C 0.533446 -1.3724e-05
10:863329 T C 0.854610 -3.9590e-06
10:871745 T C 0.047878 -7.8081e-05
10:874901 C G 0.090070 2.4261e-05
10:876026 A G 0.020750 -4.4019e-06
10:885884 C A 0.034756 -8.4923e-07
10:893344 C G 0.076597 8.3825e-06
10:921122 T C 0.021347 8.2716e-05
10:935601 C T 0.409861 1.6296e-05
10:936103 A G 0.230039 -5.8047e-05
10:942059 T G 0.034924 2.2082e-04
10:944496 C A 0.832068 -1.0844e-05
10:954276 T C 1.745163 1.8439e-05
10:975652 C T 0.059170 -9.0530e-05
10:987613 T G 0.815645 -2.1607e-05
10:988262 G A 0.113329 5.4185e-05
10:990143 T C 0.432318 4.3468e-06
10:992179 T G 0.307727 -1.1427e-04
10:1006099 T C 0.123092 -2.4796e-05
10:1011958 C T 0.390016 2.0866e-05
10:1013564 T C 0.022603 -5.0811e-05
10:1014661 G A 0.029812 -1.1973e-05
10:1015247 T G 0.042308 -4.2033e-05
10:1018585 G T 1.051260 2.0696e-05
10:1021310 A G 0.047998 3.4001e-05
10:1029278 T C 1.049949 1.8956e-05
10:1041020 C T 0.062857 8.7271e-05
10:1042823 A C 1.403096 -7.8049e-06
10:1049757 T C 0.342148 -4.7000e-05
10:1056322 G A 0.091530 -5.0905e-05
10:1058032 C G 0.089093 5.1926e-06
10:1060218 A G 0.178533 -8.8696e-06
10:1062475 G T 1.060121 2.2851e-05
10:1063527 T C 0.055090 -3.2551e-04
10:1065710 T C 0.152914 3.3194e-05
10:1066594 C T 0.047894 3.3134e-05
10:1066710 T C 0.197786 3.8047e-07
10:1067665 T C 0.856200 2.4451e-05
10:1078782 C A 0.443603 2.5692e-05
10:1079372 G A 0.190049 -1.5246e-05
10:1084360 C T 0.969584 3.9166e-06
10:1090469 T C 0.411828 4.4156e-05
10:1094909 G C 0.064435 -8.0263e-05
10:1097345 T C 0.062124 8.2757e-06
10:1100200 G A 0.089528 1.6097e-05
10:1103590 G A 0.469625 5.2051e-05
10:1107900 T C 0.046421 1.1781e-04
10:1116997 G A 0.098888 -1.9813e-05
10:1128950 A G 0.275655 -8.8591e-05
10:1130756 G A 1.329947 2.2027e-05
10:1135519 T C 0.043282 1.9526e-04
10:1142424 G A 0.430286 8.1195e-06
10:1143827 T C 0.957042 1.1552e-05
10:1145899 C T 0.038417 9.8008e-05
10:1150130 C T 0.032273 -2.0645e-05
10:1156165 C T 1.863558 -4.6728e-05
10:1158286 A G 0.045726 9.6766e-06
10:1162892 G A 0.079037 -1.8279e-05
10:1164759 G A 0.086850 -5.9669e-05
10:1166025 C T 0.045340 -4.9217e-05
10:1169992 T C 0.066853 3.5841e-05
10:1173641 G A 1.243490 2.5486e-05
10:1175939 T C 0.921914 3.7784e-05
10:1176902 T C 0.049277 -2.0357e-05
10:1182123 C T 0.923118 -6.9441e-06
10:1192804 C G 0.053032 -1.2415e-05
10:1194475 T C 0.084555 -1.7232e-05
10:1197446 G A 0.170593 -4.9489e-06
10:1197752 T C 0.363323 2.3005e-05
10:1199671 T C 1.154709 -4.7330e-05
10:1202070 T C 0.037112 5.6710e-05
10:1203846 C T 0.036735 -5.1565e-05
10:1206798 T C 0.120112 1.4993e-05
10:1208686 G C 0.026875 9.0093e-06
10:1211558 T C 0.226297 -6.8201e-06
10:1218501 A G 0.038624 4.6715e-05
10:1224336 C T 1.635755 6.8816e-05
10:1224429 C T 0.506597 -7.1204e-06
10:1225399 T C 0.224294 -2.2327e-05
10:1227597 G A 0.636810 1.0631e-06
10:1228575 A G 0.027313 3.4286e-05
10:1229915 A G 0.131742 3.0458e-05
10:1241920 A G 0.046314 7.0724e-05
10:1242220 G T 0.472072 3.6537e-05
10:1244483 C G 1.580065 2.6165e-05
10:1244928 G A 0.022130 1.1128e-05
10:1245146 A G 0.040971 5.2287e-06
10:1247044 C T 0.461971 3.9394e-06
10:1250227 T C 0.275512 -4.7531e-05
10:1254141 T C 0.520177 -6.0582e-06
10:1254544 G A 0.036154 1.0507e-04
10:1256522 A G 0.068810 3.5644e-05
10:1257798 A G 0.323332 -1.5985e-06
10:1258412 A G 0.023924 -2.7707e-05
10:1259379 T C 0.269066 -4.0927e-05
10:1266977 T C 0.028764 -1.3864e-05
10:1276615 T C 0.037161 1.8768e-05
10:1276946 T C 0.069131 2.3762e-05
10:1278028 A G 0.737305 2.4122e-05
10:1284672 A G 0.696808 -1.9909e-04
10:1286153 G A 0.204599 -4.4899e-04
10:1286740 T C 0.277953 -7.1864e-05
10:1289745 T C 0.042081 -5.4993e-05
10:1296826 T G 0.021295 -3.6757e-05
10:1306745 A G 0.651682 3.1235e-05
10:1313291 A C 0.059306 -2.3484e-06
10:1314548 C T 0.378640 -1.4669e-05
10:1315045 A G 0.658015 2.4654e-05
10:1315374 T C 0.033853 -9.8290e-06
10:1321404 A C 0.294214 -9.2989e-08
10:1325261 A G 1.082260 1.8363e-06
10:1325501 A G 0.069579 -4.9397e-05
10:1328178 T C 0.055175 1.9969e-04
10:1332768 G A 0.631633 1.1267e-05
10:1333929 A G 0.136987 -3.2471e-06
10:1334770 A G 0.043821 5.8345e-05
10:1335849 G A 0.982100 7.2093e-06
10:1337012 G C 0.470641 -1.6048e-06
10:1338152 T C 0.416892 -1.0845e-04
10:1338734 G A 0.562180 3.0797e-04
10:1339022 T C 0.188864 -1.6981e-05
10:1340173 G T 0.045366 7.5394e-05
10:1341912 A C 0.053503 -5.3439e-06
10:1342224 T C 0.027323 9.3637e-05
10:1342788 G C 0.081257 4.5852e-04
10:1343614 C T 1.019832 -1.9487e-05
10:1343663 A C 0.189666 -1.2112e-05
10:1350663 T C 0.036966 3.2594e-05
10:1352152 G A 0.041052 4.9134e-05
10:1353319 G A 0.127610 2.7277e-05
10:1353714 T C 0.301082 -3.6420e-05
10:1355218 A G 0.648732 -8.6050e-06
10:1356275 T C 0.064571 3.1014e-05
10:1361047 T C 0.097635 1.3236e-05
10:1363989 A G 0.070348 -2.3538e-06
10:1368024 A C 0.309158 8.1978e-05
10:1368031 C T 0.040851 5.9934e-05
10:1377825 A G 0.108817 -3.7587e-05
10:1380128 G A 1.826560 2.8496e-06
10:1381224 C T 0.861186 1.5141e-05
10:1383260 A C 0.030812 -4.2589e-05
10:1388302 T C 0.101251 7.1473e-05
10:1396752 G A 1.011188 -4.2121e-05
10:1397328 C T 0.089654 3.5926e-04
10:1397369 A G 0.051880 -6.0449e-05
10:1401546 T C 1.467966 -1.3104e-05
10:1404665 C G 0.027485 -2.9900e-05
10:1405164 A G 0.489492 8.3626e-05
10:1406364 C T 0.666749 -9.7981e-06
10:1407530 G C 0.219832 2.2503e-05
10:1410875 T G 0.260556 1.4784e-05
10:1412159 T C 0.103257 7.8395e-06
10:1413338 A G 0.756530 -1.0647e-05
10:1414745 C T 1.670566 -4.7868e-06
10:1415677 T C 0.047566 -5.7614e-05
10:1417599 T G 1.217796 1.6758e-05
10:1417738 T C 0.108226 1.6582e-04
10:1420963 C T 0.873270 1.2081e-05
10:1421326 T C 0.027651 3.9119e-05
10:1430022 A C 0.268041 2.9912e-06
10:1436655 T C 0.093390 -4.6091e-05
10:1438448 T C 0.046930 3.0804e-05
10:1438597 C A 0.723962 -5.5703e-06
10:1441443 A G 0.061062 -3.9118e-05
10:1442901 T C 0.062705 -1.4035e-04
10:1447105 T G 0.580626 -2.4154e-06
10:1450119 A C 0.100592 1.4998e-05
10:1452786 A G 0.709999 -1.7349e-05
10:1453828 A G 0.061111 -5.6963e-05
10:1453957 T C 0.084010 8.7084e-06
10:1454457 A G 0.227862 2.2406e-05
10:1454864 T C 0.348711 1.0199e-05
10:1454914 T C 0.101689 2.5035e-05
10:1455695 C A 0.069391 -7.6852e-06
10:1456118 T C 0.629958 -3.1797e-05
10:1460342 A G 0.085652 4.2151e-05
10:1463208 T C 0.088343 5.9469e-05
10:1464892 C T 0.587053 1.6241e-05
10:1467320 A G 1.969165 5.4249e-06
10:1469237 G C 0.107230 -9.6638e-05
10:1484722 A C 0.849313 -1.8395e-06
10:1484759 C T 0.159230 3.6139e-04
10:1488638 G T 1.869651 -1.3084e-05
10:1489054 T C 0.157085 -3.2578e-06
10:1493513 C T 0.289703 7.7538e-05
10:1495694 C A 0.041150 9.0709e-06
10:1499962 T C 0.151479 -6.1484e-06
10:1500271 G A 1.488073 -7.5442e-06
10:1503838 A G 0.790311 -1.6078e-05
10:1505197 A G 0.475990 -3.9308e-05
10:1507146 T C 0.334400 3.9112e-05
10:1508048 C A 0.703445 2.2435e-05
10:1509044 T G 0.232006 7.3404e-06
10:1510172 G T 0.192428 9.9764e-06
10:1512642 T C 0.060082 -1.7061e-05
10:1512856 T C 0.402600 -2.3728e-05
10:1513349 G A 0.243298 1.4494e-05
10:1513516 A G 0.132936 4.9127e-06
10:1514105 C G 0.871754 -7.9442e-06
10:1514567 T C 0.022990 -7.9179e-05
10:1516817 G T 0.785186 8.8743e-06
10:1517824 T G 0.068755 2.5340e-05
10:1519151 G A 0.901855 4.2046e-07
10:1519296 T C 0.037462 -5.4274e-06
10:1519333 A G 0.406715 2.1892e-05
10:1524896 T C 0.636135 1.5232e-05
10:1528640 T C 0.423256 9.4125e-06
10:1530834 G C 0.112770 -1.1284e-05
10:1542977 G A 0.401477 4.7736e-05
10:1544792 T C 0.154163 -1.5415e-05
10:1548918 T C 0.151570 1.1154e-04
10:1556684 T C 0.503410 -3.7060e-05
10:1556918 T C 0.324293 5.4293e-05
10:1560140 T G 0.058972 1.1540e-04
10:1562364 C T 0.862182 -1.7729e-05
10:1575653 G A 1.668297 6.6029e-05
10:1582085 T G 0.677440 1.2635e-04
10:1582418 A G 0.145306 -2.5328e-04
10:1591971 A G 0.799750 -4.7931e-05
10:1593031 C A 1.976683 -9.7488e-06
10:1595155 T C 0.835723 1.4930e-05
10:1596552 C G 1.940106 -9.7559e-05
10:1600269 C T 0.477216 -1.8534e-05
10:1602046 C T 1.786991 -9.2984e-08
10:1602151 T C 0.660864 1.3052e-05
10:1602191 G A 0.475792 -1.6817e-05
10:1604022 T C 0.065788 2.0398e-05
10:1609456 A G 0.078745 1.8484e-05
10:1610839 T C 0.650225 1.8929e-05
10:1612272 G T 0.594336 -1.2668e-04
10:1617668 C T 1.282569 -1.3975e-04
10:1618717 T G 0.668703 -6.0063e-05
10:1619193 A C 0.614083 -2.5524e-05
10:1622632 C G 0.648316 6.0221e-06
10:1624183 A G 1.247222 2.2998e-05
10:1624284 A G 1.668472 6.5779e-07
10:1625743 G A 0.363346 2.3122e-05
10:1626377 T G 0.218572 1.1603e-06
10:1630610 G A 0.047752 -1.0101e-04
10:1630821 T C 1.557873 -3.9979e-06
10:1632806 G A 0.043003 1.9248e-05
10:1635920 T C 0.457635 -2.2020e-05
10:1639362 G A 0.437901 -2.3772e-05
10:1644610 C T 0.024106 9.4121e-06
10:1646899 T C 0.533585 3.6539e-05
10:1646959 G A 1.864052 1.1993e-05
10:1647948 T C 0.437015 -2.9239e-05
10:1651416 A G 0.102173 2.5755e-05
10:1652736 A G 0.020439 -6.3545e-06
10:1652859 C T 0.020202 9.5526e-06
10:1655037 T C 0.269683 -3.5995e-04
10:1655428 G T 0.366283 3.2343e-05
10:1658240 C T 0.386193 3.2519e-05
10:1658278 T C 0.030796 -1.3137e-04
10:1660257 T C 1.355689 -1.2633e-06
10:1669693 T C 0.311936 2.8963e-05
10:1670485 T G 0.036346 -2.1588e-05
10:1672126 G C 0.672237 2.0487e-06
10:1674342 C A 0.042484 -2.0457e-05
10:1675929 T C 0.041834 6.2768e-05
10:1676417 G A 0.140830 -1.3128e-04
10:1676531 G T 1.950671 -2.6076e-05
10:1685231 C A 1.223522 1.2666e-05
10:1685831 C A 0.718584 -1.3151e-05
10:1687382 T C 0.040364 4.3099e-05
10:1691338 G A 0.057748 -6.1284e-05
10:1691755 C T 0.030682 -3.2011e-05
10:1692433 T G 0.499969 1.7274e-05
10:1700793 T C 0.069813 1.7049e-05
10:1705508 G A 0.481160 2.3844e-05
10:1710729 A G 0.568987 1.2558e-05
10:1714006 T C 0.631636 2.7557e-05
10:1716614 G A 0.735260 2.5983e-06
10:1719372 A G 0.125328 -6.5349e-05
10:1720319 A G 0.142729 -1.6744e-04
10:1720840 A G 0.301206 2.3062e-04
10:1722488 G A 1.940434 2.6730e-05
10:1723023 A G 0.094571 3.9955e-05
10:1726211 T C 0.109278 -2.1003e-05
10:1726707 T C 0.085483 -2.3550e-05
10:1727865 A G 0.191162 -3.2384e-04
10:1731871 C G 0.977702 5.3766e-05
10:1735201 C T 0.152203 -9.5640e-05
10:1735543 A G 1.166118 1.1595e-05
10:1736367 C G 0.149941 -2.9367e-05
10:1736632 G T 0.343258 6.2199e-07
10:1736783 T G 0.102832 -7.5350e-05
10:1737156 T C 0.028533 8.6880e-05
10:1740090 T C 0.046528 -7.2231e-05
10:1740278 A C 1.520083 5.7258e-06
10:1745136 T C 0.292212 8.6847e-06
10:1745303 T C 1.398838 6.8163e-05
10:1746219 G A 1.577857 7.1351e-05
10:1746952 G T 1.062279 -6.2882e-06
10:1748045 G A 0.195927 -2.1368e-06
10:1750763 A G 0.160350 -1.3761e-05
10:1754055 C T 0.216235 -4.3864e-06
10:1756420 T C 0.067213 1.2142e-05
10:1757289 G C 0.571720 1.5442e-05
10:1758621 G A 0.065817 -9.9603e-05
10:1758815 G T 0.136383 9.3331e-06
10:1762688 C T 0.031656 -7.4800e-05
10:1765025 T G 1.355192 1.5909e-05
10:1765793 A G 0.026719 -2.1058e-05
10:1765862 T C 0.303575 4.4862e-05
10:1769782 A G 0.060783 -6.3202e-06
10:1771575 A G 0.023421 3.5242e-05
10:1771798 G A 1.196660 -1.2425e-05
10:1774990 G T 0.131115 -7.8107e-05
10:1776484 A G 0.649381 1.7364e-05
10:1778133 T C 0.120742 3.5794e-06
10:1784721 C G 0.035638 -1.1073e-04
10:1789247 G A 0.043659 5.0365e-05
10:1795194 C T 1.243298 2.3019e-06
10:1796348 C T 0.062971 -3.8059e-05
10:1799707 G A 0.020426 -6.7304e-05
10:1817215 A G 1.160197 1.1263e-05
10:1817420 C T 0.045830 -3.5079e-05
10:1818167 T A 0.082085 -1.1530e-04
10:1820854 G A 1.461978 2.8557e-05
10:1821006 A G 0.085782 -5.8146e-06
10:1822101 A G 0.242341 7.4513e-05
10:1828068 G A 0.074062 -2.4015e-05
10:1831369 A G 0.312329 1.6907e-04
10:1831930 C T 0.204736 -2.2409e-05
10:1832498 T C 0.651913 2.8784e-05
10:1836255 A G 0.045947 -5.1359e-06
10:1837342 A G 0.180931 2.6611e-05
10:1840995 T C 1.233116 -1.5962e-05
10:1854672 C T 0.109960 -1.8992e-04
10:1854773 T C 0.032727 4.5388e-07
10:1861125 C G 0.381908 1.4481e-04
10:1864602 T G 0.054840 -1.3522e-05
10:1868187 C A 0.315471 -1.0742e-05
10:1870207 T G 0.087243 -2.1472e-04
10:1871131 G A 0.055519 3.0278e-05
10:1872265 A G 0.471595 -5.3983e-05
10:1874736 T C 0.322715 1.4409e-05
10:1875715 G C 0.227349 -7.4358e-05
10:1876658 T C 0.057878 8.5073e-05
10:1877057 T C 0.022834 -8.5856e-06
10:1877251 C T 0.250176 -7.4097e-05
10:1877295 A G 0.036885 7.7172e-05
10:1878529 T G 0.142255 -3.9165e-05
10:1880612 A G 1.191402 2.8002e-05
10:1884825 A G 0.094987 8.7345e-05
10:1886251 T C 1.542518 2.1458e-04
10:1890377 C T 1.205758 2.4188e-05
10:1898756 A C 0.710748 2.1589e-04
10:1900808 T C 0.044980 4.4602e-05
10:1901045 A G 0.181616 -2.1110e-06
10:1902516 G A 0.187802 -8.4083e-06
10:1903614 A G 0.077311 -1.4216e-04
10:1911598 A G 0.496370 -1.8907e-04
10:1913123 G A 1.163988 -5.5393e-06
10:1922296 T C 0.602506 1.3674e-06
10:1924785 T C 0.999964 1.1882e-05
10:1935387 C T 0.557688 -1.0119e-05
10:1943323 C T 0.084071 -1.8060e-05
10:1946183 C T 0.131761 2.4110e-04
10:1947911 G C 0.073805 -6.6673e-06
10:1953982 T G 0.129480 3.1710e-04
10:1954345 G A 0.030653 6.3369e-05
10:1963971 A C 0.063467 2.0524e-05
10:1967855 T C 0.326889 -7.5576e-05
10:1969488 T C 0.036096 1.9041e-05
10:1972020 T G 1.560538 1.0689e-05
10:1977135 A G 0.682309 -1.2694e-05
10:1979251 T C 0.879764 3.3101e-06
10:1982996 G A 0.097139 2.5617e-04
10:1985157 C T 0.079375 5.0079e-05
10:1987336 G A 0.351596 1.9276e-05
10:1991976 T G 0.106480 3.1147e-05
10:1992646 T G 0.298956 -2.9445e-05
10:1993899 G T 0.107246 4.0213e-04
10:1997959 G A 0.356419 5.3210e-06
10:1998614 A G 0.027349 2.0031e-05
10:1998657 C T 0.026375 -4.7184e-05
10:2000068 T C 1.886782 3.6849e-05
10:2001388 T C 0.081832 -2.0473e-05
10:2002489 A G 1.684159 -1.9873e-05
10:2005553 G A 0.104906 -4.4752e-05
10:2008872 G A 0.033275 -8.6538e-05
10:2011233 G T 1.637914 -3.1961e-05
10:2015170 C T 0.061747 1.5708e-05
10:2019373 T C 1.393521 -7.1266e-05
10:2020938 G T 0.051069 -1.7629e-04
10:2024591 C T 1.216781 3.3291e-05
10:2034196 C A 0.048112 -1.5393e-05
10:2042174 T C 1.308178 3.1124e-06
10:2043341 G A 0.165089 9.2314e-06
10:2045821 C T 0.709999 -4.2658e-05
10:2048903 G A 1.393752 5.1698e-05
10:2052498 T A 0.089411 -6.6105e-05
10:2055084 C T 0.062614 1.5888e-05
10:2056743 G A 1.741378 2.1316e-05
10:2058214 A G 0.096714 9.1972e-05
10:2063806 C T 0.842789 -6.0794e-05
10:2065094 T C 0.150048 7.5399e-06
10:2068505 T G 0.032354 3.5514e-05
10:2072496 C T 1.424739 1.6446e-05
10:2073737 A G 1.402486 -3.6117e-06
10:2081924 T C 0.565504 1.9721e-05
10:2083538 C T 0.022866 -5.0267e-05
10:2084726 T C 0.056596 -2.9364e-05
10:2085440 A G 0.031792 2.4476e-05
10:2086264 T C 0.028972 -5.2696e-05
10:2086801 G A 0.056898 -3.5927e-06
10:2086923 G A 1.428400 -3.8032e-05
10:2087246 G A 0.150346 -2.7188e-05
10:2091021 A G 0.096003 -3.1255e-06
10:2094635 A G 0.630984 -3.3059e-05
10:2095116 A G 0.964170 -1.1229e-05
10:2096330 T C 0.021088 -7.8419e-06
10:2096904 A G 0.738454 1.6117e-05
10:2098890 G A 0.122306 -9.3876e-05
10:2099091 A G 0.848654 1.9105e-05
10:2100757 A C 0.595170 -8.1359e-06
10:2105674 G A 0.052396 1.2623e-06
10:2106207 T C 0.052240 -1.3455e-04
10:2106619 A C 0.650024 4.1637e-05
10:2108110 G A 0.115490 -7.9684e-05
10:2108182 C A 0.782983 9.0409e-06
10:2110955 G A 1.945961 3.1843e-05
10:2113191 G A 0.202863 -2.9995e-06
10:2116784 A G 0.130943 -6.7793e-05
10:2119411 T G 0.663052 1.3342e-05
10:2119422 G A 0.078774 4.5502e-05
10:2125472 A C 0.054350 -3.5247e-06
10:2125479 C T 1.944647 2.5532e-05
10:2127105 C G 0.077515 6.2714e-05
10:2128340 C T 0.068417 1.4749e-04
10:2129920 G A 0.129058 -3.3549e-05
10:2134720 A G 0.065243 -2.7669e-05
10:2136063 T G 0.981373 -9.7812e-05
10:2142589 C T 0.163398 -1.2733e-05
10:2149879 A G 0.636359 -2.2933e-06
10:2154862 G A 0.355300 9.5675e-05
10:2155051 A G 0.089690 5.8664e-05
10:2160519 T C 1.539661 4.7374e-05
10:2165018 C T 0.531050 1.7375e-05
10:2167016 T C 0.040916 -3.1938e-05
10:2173381 C T 0.051961 3.9045e-05
10:2175772 T C 0.096052 -4.0717e-05
10:2176806 A C 0.174988 -5.8551e-05
10:2180332 A G 0.802012 2.7312e-05
10:2185403 A G 0.053363 -5.0680e-05
10:2188411 T G 0.976468 -1.3808e-05
10:2188486 T C 0.312099 1.1381e-05
10:2189585 C T 0.260183 -4.5936e-05
10:2192149 G A 0.170850 1.4708e-04
10:2196115 G A 0.054889 5.4874e-05
10:2196436 A G 1.711339 1.0848e-04
10:2200104 G A 1.011987 -3.2379e-05
10:2206011 A G 0.110463 3.6506e-05
10:2209531 G A 0.216041 9.0082e-06
10:2210124 C T 0.109911 1.4622e-04
10:2210773 A G 0.061689 -6.3483e-05
10:2215928 A G 0.059284 -1.2294e-05
10:2219930 C T 0.692488 -5.9092e-05
10:2222546 T C 0.414385 -4.2222e-05
10:2227746 T C 1.305665 -2.7262e-05
10:2230591 T C 0.028095 -3.4947e-05
10:2236482 T C 0.099255 4.3891e-05
10:2237788 C T 0.172483 1.8326e-05
10:2238479 A G 0.144559 3.1908e-06
10:2252327 A G 0.097824 3.9262e-05
10:2255264 C T 0.071903 -7.1540e-05
10:2258513 C A 0.343391 -6.9712e-05
10:2258787 A G 0.026846 2.8945e-06
10:2266729 C G 0.052818 -4.4590e-05
10:2267314 A G 0.049767 4.1623e-06
10:2271111 A G 0.678671 2.6221e-05
10:2275468 A C 0.353144 -6.0922e-07
10:2279380 T A 1.733631 5.9116e-05
10:2283837 T C 0.525296 3.7329e-05
10:2291632 G T 0.787247 -2.5586e-05
10:2292063 T G 0.060793 -4.4450e-05
10:2293797 A G 0.747312 2.5324e-05
10:2298621 A G 1.883228 1.0131e-05
10:2308403 C T 1.010188 -6.9645e-06
10:2310754 G A 0.740074 3.5271e-05
10:2310979 C G 0.065055 -8.6900e-06
10:2312933 T C 0.099658 5.2079e-05
10:2322921 C T 0.041624 6.3226e-05
10:2333739 G A 1.062851 3.0317e-06
10:2337520 T C 0.041413 -6.9406e-05
10:2346081 C T 0.027190 9.9690e-06
10:2349357 T G 1.854675 1.1237e-05
10:2350474 T C 0.028196 -9.2466e-05
10:2351845 C T 1.912186 -1.1199e-04
10:2353842 A G 1.527227 4.6121e-05
10:2356196 A C 1.645674 4.1222e-05
10:2356875 A G 0.056502 -9.0320e-06
10:2358802 A G 0.408355 1.2293e-05
10:2360847 G T 0.108626 -4.7337e-05
10:2366445 C T 0.108629 7.7203e-05
10:2371601 A G 0.067291 3.6216e-05
10:2372073 T C 0.362521 1.6617e-05
10:2372397 A G 0.025301 5.1942e-05
10:2375263 T C 0.033058 2.7091e-05
10:2377838 G A 0.610331 -3.2373e-06
10:2388547 C T 0.031315 -1.1809e-05
10:2391292 A G 0.052182 1.8117e-06
10:2393559 G A 0.323556 -9.0806e-07
10:2393983 C T 0.229514 3.8842e-05
10:2397453 G A 0.258300 -3.7423e-05
10:2403908 C A 0.779101 -5.0387e-06
10:2404365 G A 0.089161 6.8120e-05
10:2405229 C T 1.049150 -1.0040e-05
10:2405395 T G 0.028559 9.0371e-05
10:2408714 A G 0.211406 -5.5440e-05
10:2408764 T G 0.037953 -7.3835e-06
10:2410492 T C 0.056164 -5.6161e-05
10:2418914 T C 0.066161 2.1958e-06
10:2419939 T C 0.057369 -5.7841e-05
10:2424581 G A 0.030439 4.9953e-05
10:2426899 T A 0.886944 -3.0098e-07
10:2428556 C G 1.234454 -2.1210e-05
10:2430268 A G 0.134007 -2.6285e-05
10:2434061 G A 0.029715 5.9683e-05
10:2439016 A G 0.090371 1.7271e-05
10:2439482 T C 0.700057 -1.0103e-05
10:2445563 G A 0.864113 1.6966e-05
10:2449135 C T 0.057141 -4.1306e-05
10:2449259 A G 0.080689 -5.1642e-05
10:2452405 A G 0.108639 6.9848e-05
10:2458392 A C 0.023590 3.1522e-06
10:2458524 G A 0.023636 -1.1465e-05
10:2468805 T G 0.066515 -2.8318e-05
10:2469332 C T 0.028806 -2.3925e-05
10:2470749 C T 0.051328 8.9682e-06
10:2483179 T C 1.199529 -1.3283e-05
10:2490751 C T 0.309405 7.0673e-06
10:2507056 T G 0.046684 1.0564e-04
10:2509159 T C 0.171051 -3.8686e-05
10:2509283 T C 1.918457 -1.3558e-05
10:2521164 T C 0.950583 2.1607e-05
10:2523386 A G 0.020302 -4.2340e-06
10:2532019 C G 0.578643 -3.5574e-05
10:2537042 A G 0.830913 -1.4528e-05
10:2537586 C G 0.201876 -1.5346e-05
10:2537930 A G 0.025895 4.8065e-05
10:2540075 G T 0.125854 2.8013e-05
10:2541377 G A 1.516899 3.2554e-06
10:2541409 C T 0.221623 2.4090e-05
10:2541565 C T 0.118175 6.7010e-05
10:2541744 A G 0.034837 1.1000e-04
10:2543390 G A 1.341557 4.0744e-05
10:2547625 G C 0.064633 -3.2684e-05
10:2555784 G C 1.138785 1.9462e-05
10:2559004 A C 0.237550 2.8086e-05
10:2559337 C T 0.085467 2.9850e-05
10:2559558 A C 0.405511 6.0305e-06
10:2561804 C T 1.093205 3.4280e-05
10:2562393 C T 0.241708 7.3634e-05
10:2562642 C T 0.080719 3.7749e-05
10:2562792 T C 0.118756 -3.1470e-05
10:2569237 C T 0.029419 -3.1429e-05
10:2570815 A G 0.246284 7.6688e-09
10:2577231 G T 0.380620 -3.0451e-05
10:2577604 A G 0.098956 -1.4628e-04
10:2579944 A G 1.220990 1.2165e-04
10:2583147 T G 0.371687 -5.4594e-05
10:2589776 G A 0.405096 -6.9865e-05
10:2594397 A G 0.149344 -2.6998e-05
10:2595331 C T 1.716026 7.0226e-05
10:2596531 C G 0.053305 2.4412e-05
10:2605786 G A 0.128366 -1.0177e-04
10:2610848 C T 1.745296 1.1836e-04
10:2616253 A C 1.887187 -3.5398e-05
10:2616878 C T 0.032084 -6.5132e-05
10:2620063 G A 0.241471 -1.3594e-05
10:2621379 G A 0.171398 -2.7168e-05
10:2634804 T C 1.606738 1.0435e-05
10:2635105 G A 0.100420 -1.5298e-04
10:2636197 G C 1.775066 -1.3813e-05
10:2638196 G A 1.884698 -8.6761e-05
10:2638533 T G 0.493708 -3.0972e-06
10:2640216 A G 0.221626 -1.1278e-05
10:2645410 G A 0.043266 -2.6069e-05
10:2651420 G A 0.236658 1.3113e-05
10:2658071 A G 0.548188 3.0678e-05
10:2661488 C T 0.036106 -4.0270e-05
10:2671330 C T 0.117168 -2.8243e-05
10:2674678 C T 0.193716 -1.9183e-05
10:2677411 G A 0.864766 -3.8267e-05
10:2678825 A G 0.751090 5.7331e-05
10:2686051 A G 0.054350 4.1926e-05
10:2687350 C T 0.200513 -1.1194e-05
10:2688674 C T 0.034989 -1.5811e-05
10:2691476 C T 0.028235 1.0269e-04
10:2692793 A G 0.206722 -3.6267e-05
10:2699611 A G 0.046362 2.4802e-06
10:2702805 A G 0.677307 2.0428e-05
10:2703647 C T 0.435586 4.0409e-05
10:2705073 T C 0.057486 2.0754e-05
10:2706013 A G 1.326373 4.6292e-05
10:2709716 C A 0.030179 -5.7884e-05
10:2712375 G A 0.040922 -9.1188e-07
10:2712839 G A 0.083062 6.7904e-05
10:2715918 G A 0.404009 -9.6678e-05
10:2728489 T C 0.738853 7.1039e-05
10:2730631 G A 1.490787 1.5677e-05
10:2734390 T G 0.812035 7.2369e-05
10:2738294 G T 0.102189 9.1916e-06
10:2741496 A G 1.137049 2.2432e-04
10:2741665 C G 0.491495 2.9363e-05
10:2742172 A G 0.091157 1.0573e-05
10:2742857 A C 0.032789 1.2423e-05
10:2744038 T C 0.329940 -2.9035e-05
10:2744772 A G 0.643837 -5.2184e-06
10:2746375 T C 0.036680 1.7130e-05
10:2747283 T G 0.295276 -3.3047e-07
10:2755385 C T 0.345225 -2.5596e-05
10:2755927 C T 1.232198 7.3316e-06
10:2757211 G T 0.047346 -1.2998e-04
10:2758249 T C 0.273526 -1.0344e-04
10:2758908 T C 0.111394 1.2738e-04
10:2761680 A G 0.068177 3.2364e-05
10:2764745 C T 0.367900 6.3891e-05
10:2768036 T G 0.027852 -1.8049e-04
10:2768965 G A 0.218838 6.6364e-05
10:2769190 A C 0.065847 -8.5907e-05
10:2770619 A G 0.155037 5.5918e-05
10:2771613 A G 0.129866 -9.7079e-06
10:2775427 G A 1.819484 3.8507e-05
10:2778756 A C 0.082604 -1.4809e-05
10:2778989 G A 0.108885 -7.8303e-05
10:2784862 G A 1.332978 3.0949e-06
10:2794820 A G 0.050897 4.4761e-06
10:2799930 A G 0.151044 -5.8818e-05
10:2804204 T C 0.187475 -5.8096e-05
10:2804898 T G 0.602791 9.2182e-06
10:2816370 A G 0.681410 2.1402e-06
10:2817937 C T 0.063188 -8.9087e-05
10:2820177 T C 1.126717 2.3279e-05
10:2823224 A C 0.171158 9.1394e-05
10:2823427 G A 0.050679 3.0998e-05
10:2826452 C T 0.087596 -6.4698e-05
10:2828596 T C 0.861806 4.8719e-05
10:2828716 A G 0.024908 7.5552e-06
10:2828761 A G 1.766023 1.8747e-04
10:2829929 C G 0.791246 1.3818e-04
10:2830513 C T 0.067174 -7.0565e-06
10:2831743 G A 1.774709 -2.5441e-05
10:2832580 T C 0.051916 -4.3609e-06
10:2835293 A C 0.244746 -3.6003e-05
10:2840785 A G 0.085016 1.5168e-04
10:2841529 C T 0.048274 1.6043e-04
10:2848009 G A 1.871832 3.6769e-05
10:2851691 G A 0.191285 7.5178e-05
10:2855677 A G 0.102439 -5.6262e-05
10:2865170 A G 1.213178 -1.7639e-05
10:2870854 A G 0.025852 3.0316e-05
10:2872610 A G 0.048423 1.3680e-05
10:2875952 A G 0.564741 9.9786e-05
10:2876069 A G 0.691290 -1.2839e-04
10:2880202 T C 0.139817 -2.2529e-05
10:2882324 G T 0.080443 -1.6462e-05
10:2883311 T G 1.344238 1.4350e-04
10:2887947 A C 1.132524 1.1550e-05
10:2888121 A G 0.051478 -4.2383e-05
10:2894071 T C 0.096243 5.2110e-06
10:2895361 A G 0.439196 -2.7834e-05
10:2898875 A G 1.103238 -5.4025e-05
10:2900973 C T 1.621850 -3.8338e-05
10:2902609 A C 0.662734 -1.3614e-05
10:2904819 G A 0.074815 3.6282e-06
10:2906580 T C 0.060933 7.6067e-05
10:2910624 T C 0.432938 8.1099e-05
10:2911623 C T 0.063052 -1.8562e-05
10:2916766 A G 0.355809 -4.0472e-05
10:2921349 G A 0.512517 -2.6734e-05
10:2924820 G A 0.025161 2.7745e-05
10:2928657 A G 0.077755 -1.3045e-04
10:2929751 T C 0.137568 6.8443e-05
10:2930091 C T 0.049942 -1.6861e-05
10:2932234 C T 1.112972 -6.2890e-05
10:2937184 T G 1.085909 1.3382e-05
10:2939462 T C 0.062341 5.1907e-05
10:2963484 T C 0.412525 -9.5153e-06
10:2966188 G A 1.271514 3.3632e-05
10:2969202 T C 0.029871 -3.2466e-04
10:2969485 A G 0.108178 -7.5170e-07
10:2971762 T C 0.027628 5.6554e-05
10:2972757 T C 1.667119 3.0915e-05
10:2973531 C T 0.034979 1.0205e-04
10:2974310 A G 0.049368 -3.7821e-05
10:2979381 A G 0.026106 4.5689e-05
10:2981236 C T 0.411623 2.8996e-05
10:2981421 A G 0.048975 5.3905e-05
10:2981886 C T 0.639546 -2.9181e-05
10:2983081 T C 0.953339 1.3077e-06
10:2988257 A G 0.680193 -2.4947e-05
10:2988330 A G 0.098947 -1.3910e-05
10:2990019 C T 1.037949 5.4838e-05
10:2990333 G A 0.407877 3.6324e-05
10:2990626 A C 0.079660 -6.4551e-06
10:2991774 T C 0.262685 2.3437e-05
10:2992214 A G 0.388335 -9.2645e-05
10:2992510 A G 0.311397 4.0546e-05
10:2993191 T C 0.227787 -3.7988e-05
10:3000843 G C 0.117681 -1.1562e-05
10:3001065 G A 0.144433 -7.8972e-05
10:3003457 T C 0.052156 -1.3369e-05
10:3004093 A G 1.854142 8.7911e-05
10:3004711 T C 0.083370 -2.9456e-04
10:3008789 G A 0.333566 1.6820e-05
10:3018944 A G 0.055392 -5.8998e-05
10:3021935 G A 0.221876 -5.0251e-05
10:3027807 T C 1.808403 1.1541e-05
10:3030355 C T 0.138600 -1.5268e-04
10:3036274 T C 0.049738 -2.3332e-05
10:3048864 T C 0.026495 6.1914e-05
10:3050861 A G 0.043668 5.6118e-05
10:3057067 T C 1.725056 9.1225e-05
10:3057944 A G 0.068057 1.1356e-04
10:3058891 T C 0.069199 1.6891e-05
10:3059200 A G 0.032626 1.6783e-05
10:3060521 A G 0.032785 -1.5166e-05
10:3062869 T C 0.139639 -2.3713e-04
10:3066417 C T 0.484123 1.3199e-04
10:3067312 A G 1.189273 7.4474e-05
10:3068654 T C 0.187546 -2.6789e-05
10:3071547 C T 0.079628 -2.4576e-05
10:3077464 G T 0.394868 3.5892e-05
10:3078207 C T 0.347958 -1.2709e-04
10:3078744 T C 0.063659 2.3942e-04
10:3079772 A G 0.759607 9.1376e-04
10:3079899 C A 0.092984 1.1428e-04
10:3080880 A C 0.052980 2.6803e-05
10:3084221 A C 0.124335 1.1341e-04
10:3087829 A G 0.276778 -2.9631e-05
10:3090514 G T 1.117074 2.2967e-05
10:3092484 C A 0.075691 5.1019e-05
10:3092713 C T 1.406920 -4.2062e-06
10:3094356 A G 0.152794 -1.6182e-05
10:3094428 C A 0.167796 4.1967e-07
10:3095378 G A 0.559600 -3.8292e-06
10:3096801 C G 0.059264 -1.8277e-04
10:3096866 G C 0.287019 1.3566e-04
10:3096948 A C 0.566445 5.8813e-05
10:3097212 C T 0.994028 2.6853e-04
10:3098405 A G 0.043704 2.1136e-05
10:3099351 C T 1.676067 5.4522e-05
10:3100322 G A 1.873773 2.1041e-05
10:3106025 A G 0.230127 -3.0415e-05
10:3106741 A G 0.092971 -1.0237e-04
10:3107217 T C 0.294341 -1.5816e-04
10:3114645 C T 0.365676 -8.9486e-06
10:3116902 A G 0.059420 -6.6185e-05
10:3118871 A G 1.064496 6.5950e-04
10:3119150 G A 1.580714 7.6410e-06
10:3120636 A C 1.290855 2.5459e-05
10:3122220 T C 0.190237 4.6162e-05
10:3123015 A G 0.198384 2.3215e-05
10:3123070 G A 0.529746 -1.3107e-05
10:3128438 A G 0.193466 3.7227e-05
10:3129472 A G 1.003885 -1.2717e-06
10:3133118 C G 0.103832 -5.0491e-05
10:3133648 G T 1.523877 -9.7981e-06
10:3134083 G A 0.187036 1.3650e-05
10:3135316 A G 0.068515 3.7834e-05
10:3135350 T C 0.700177 4.8908e-07
10:3137359 T C 0.032279 1.2264e-04
10:3137551 C G 0.060475 -1.7304e-04
10:3138009 T C 0.784476 3.1500e-05
10:3138265 T C 1.517052 -3.9521e-06
10:3141970 G C 1.094026 -1.6350e-05
10:3142516 G A 0.030818 4.8143e-05
10:3143673 A G 0.052623 -1.7486e-05
10:3145096 T C 0.419364 -6.1649e-05
10:3145885 C T 1.751440 -1.1477e-05
10:3146180 T C 0.859037 2.0823e-05
10:3147501 T C 0.689070 -5.2002e-06
10:3148025 C T 0.783466 9.3557e-05
10:3148056 A G 0.205521 -6.0526e-05
10:3148116 T C 0.525328 -7.0807e-05
10:3150314 T C 0.169853 -1.7550e-05
10:3150814 C G 0.210247 -4.2974e-05
10:3151704 A C 0.026479 -1.1775e-04
10:3155217 C T 1.785310 2.8011e-05
10:3155408 T C 1.301663 3.1200e-06
10:3155698 T C 0.483961 7.3409e-06
10:3155790 T C 0.590655 2.6151e-06
10:3156699 G A 0.184394 -6.0010e-06
10:3158733 A G 0.103598 -6.4845e-06
10:3158848 T C 1.359000 -9.8638e-06
10:3159255 T C 0.060945 2.4932e-05
10:3159729 A G 0.046739 -7.6879e-05
10:3159992 C A 0.657768 7.7905e-05
10:3160847 A G 1.600659 -1.4311e-05
10:3161345 A G 0.210435 6.6623e-05
10:3161474 T C 0.386176 -2.6379e-05
10:3162525 T C 0.367176 -2.4633e-04
10:3164554 G A 1.882747 -3.9510e-05
10:3164951 C A 1.471374 -1.1107e-05
10:3169803 T C 0.965014 -4.7807e-05
10:3170255 T C 0.121855 -2.6460e-06
10:3172145 T C 0.300871 3.7672e-05
10:3173581 G A 0.744011 2.9164e-05
10:3174176 A G 0.023415 3.3006e-05
10:3174981 T C 0.032217 -4.9496e-05
10:3179510 A G 0.021691 -1.5753e-05
10:3179842 T C 0.612009 -6.1145e-05
10:3180227 C T 1.450637 -2.9346e-05
10:3180288 T C 0.067778 4.3055e-06
10:3180316 C T 1.173950 2.0400e-05
10:3181126 T C 0.185676 -5.5872e-05
10:3185002 G C 0.047674 -3.8497e-05
10:3185237 G A 0.492416 -1.1829e-05
10:3187767 A G 0.027495 7.9602e-05
10:3191823 T C 0.360223 -3.3549e-06
10:3191830 C G 0.096844 2.1095e-05
10:3195200 T C 0.067645 4.8869e-06
10:3197856 G C 0.117006 4.4505e-05
10:3200249 T C 0.092848 7.5335e-06
10:3200292 A G 1.439076 -4.2000e-05
10:3202065 C T 1.408767 -3.2607e-05
10:3204681 T C 0.028715 -1.8210e-05
10:3207705 C G 0.068391 -4.6046e-05
10:3208104 A G 0.230442 1.0624e-05
10:3209412 A C 0.076817 -3.2651e-06
10:3209750 A G 0.567893 -2.2128e-05
10:3213388 A T 0.022805 -3.7447e-05
10:3219010 T C 0.027998 -1.4523e-05
10:3219171 T C 0.216138 3.0315e-05
10:3220978 A G 1.364242 -8.9386e-06
10:3226185 T C 0.272358 -3.2094e-06
10:3227125 T C 0.205644 4.6553e-05
10:3230436 A G 0.025447 -2.9651e-05
10:3230568 A G 0.028254 -4.5590e-07
10:3231973 A C 0.164258 2.6605e-05
10:3236486 G A 0.134595 1.8376e-05
10:3237154 A G 0.030614 -5.6026e-05
10:3245548 C T 0.872676 -2.2661e-05
10:3245594 T C 0.229322 3.8239e-05
10:3250669 T C 0.621785 -4.1753e-05
10:3251297 A G 0.264354 4.5066e-05
10:3252533 G A 0.172648 5.7796e-05
10:3256369 G A 0.021448 -8.1475e-05
10:3260462 A G 1.029468 5.6926e-05
10:3262682 C T 0.913098 -2.1800e-05
10:3270993 T C 0.108937 -2.9494e-05
10:3272517 C T 1.006375 1.4189e-06
10:3273486 A T 0.051909 4.5372e-05
10:3276001 A G 0.098814 -3.7757e-05
10:3279123 T G 0.175183 -9.7551e-05
10:3280406 C T 0.942060 1.3564e-05
10:3283799 T C 1.385849 1.1476e-05
10:3284007 G A 1.009111 3.6003e-05
10:3285163 A G 0.248388 -1.0331e-04
10:3285265 G A 0.175832 1.6326e-04
10:3285306 C T 0.101709 8.0972e-06
10:3285788 C G 0.459676 -1.0328e-05
10:3291918 T C 0.023567 -1.5463e-04
10:3291933 T C 1.084188 -8.1226e-06
10:3293719 G A 0.460806 1.9941e-05
10:3293935 T C 0.051494 9.8263e-05
10:3300385 T G 0.198332 -6.5110e-05
10:3301480 G A 0.143719 -2.9727e-05
10:3305562 C T 0.119028 1.0361e-04
10:3310247 T C 0.045681 8.1160e-05
10:3311945 A G 0.458745 -3.0404e-05
10:3313531 G A 0.230273 -4.5633e-05
10:3315882 C T 0.110644 -6.1882e-05
10:3318308 G C 0.540982 6.2681e-04
10:3320113 G A 0.282105 4.0050e-06
10:3320788 G T 1.204875 3.7653e-06
10:3321923 A G 0.077580 3.1243e-05
10:3322625 C A 0.083763 -4.1907e-05
10:3324968 T C 0.027988 -1.3781e-04
10:3327039 A G 0.253328 2.2907e-05
10:3327813 C T 0.409874 -2.0844e-04
10:3329380 G T 0.162057 1.4428e-04
10:3329798 G C 1.067817 -1.3498e-05
10:3331201 C T 0.333348 -3.1662e-05
10:3332021 A G 0.133881 2.3487e-05
10:3334645 A C 0.847508 -4.7808e-06
10:3335144 G A 0.045749 -8.1384e-06
10:3336799 A G 0.168584 1.2375e-04
10:3340557 G A 0.070222 1.1779e-04
10:3342774 C T 1.399091 -9.4687e-06
10:3343387 T C 0.044765 3.3414e-05
10:3350988 G C 0.098366 2.5849e-05
10:3352233 C T 0.354686 -9.3900e-05
10:3366193 G A 0.036236 -3.8693e-05
10:3371812 A G 0.066278 1.5482e-05
10:3374881 T C 1.753956 -7.7063e-06
10:3381474 T C 1.902085 -1.6034e-06
10:3381830 A G 1.101615 -2.4828e-05
10:3384865 T G 0.043879 -4.5510e-05
10:3387978 T C 1.469076 -1.1856e-05
10:3390506 C T 0.034924 -7.9713e-05
10:3390657 G A 0.087548 6.8654e-05
10:3400516 G A 0.436515 -1.4092e-05
10:3401135 A G 0.052111 -1.0249e-04
10:3405753 T C 0.030448 2.9802e-05
10:3406037 C T 1.193788 -3.0269e-05
10:3406355 C T 1.739220 -1.6398e-05
10:3411655 A G 0.021958 5.0887e-05
10:3417412 A C 0.257200 2.8459e-05
10:3418124 T C 1.299054 -7.5149e-05
10:3420688 A G 0.054490 -9.4007e-06
10:3436109 G A 0.277450 5.8510e-05
10:3444851 G A 0.464938 2.3431e-05
10:3449352 A G 0.051676 -4.1525e-06
10:3451843 C T 0.470004 2.5632e-05
10:3462961 G A 0.065415 -1.2581e-05
10:3464722 A G 1.641426 -8.4966e-05
10:3465856 T C 0.157987 3.8604e-05
10:3467189 T C 1.627930 -1.3121e-04
10:3482498 G A 0.582239 -1.4596e-04
10:3484352 G C 0.277476 6.0067e-06
10:3484416 C T 0.911206 -1.1488e-04
10:3490398 C T 0.530249 1.5434e-05
10:3490932 C T 0.517318 4.8189e-06
10:3493497 C T 0.055067 2.5506e-05
10:3502673 T C 0.078914 -6.4317e-05
10:3503962 G A 0.471643 -1.2536e-05
10:3504163 T C 0.044132 4.9277e-05
10:3509540 G T 0.109778 -5.2276e-05
10:3510461 T C 0.044347 -1.8005e-05
10:3516105 A C 0.226492 4.4535e-06
10:3521316 T C 0.042321 -3.2475e-05
10:3521723 T C 0.032970 3.9767e-06
10:3523163 T C 0.038232 1.2022e-04
10:3524449 A G 0.048248 4.1496e-06
10:3533684 A G 1.141002 -1.6832e-05
10:3545288 G T 0.237375 2.7282e-05
10:3548446 T C 0.312556 -2.0201e-06
10:3554186 T C 0.189935 1.6263e-05
10:3554551 G T 0.023191 -2.0188e-05
10:3555869 C T 0.022993 -1.0972e-05
10:3556513 T C 0.091154 8.4511e-06
10:3565490 T C 0.079054 -1.3218e-05
10:3567984 G A 0.051569 2.4247e-05
10:3576159 G A 0.106594 1.1090e-05
10:3580801 C T 0.297798 -3.7020e-05
10:3584829 A G 1.675766 -9.1059e-05
10:3590343 A C 0.061715 2.1781e-05
10:3593066 T C 0.026063 -1.4492e-05
10:3594796 A C 0.068943 -9.4395e-06
10:3600583 T C 0.461526 3.1722e-05
10:3601319 A G 0.358263 -1.3248e-04
10:3623680 A G 0.125354 -3.9423e-06
10:3623961 A G 0.035057 1.1278e-04
10:3635196 T G 0.052416 7.4552e-05
10:3642839 G T 0.026287 -1.2163e-06
10:3657728 A G 0.044580 3.5383e-05
10:3667726 G A 0.769827 -1.7571e-05
10:3669784 A G 0.256853 -2.4372e-05
10:3676439 A G 0.030594 7.1743e-05
10:3685577 C T 0.329953 -4.6010e-05
10:3689449 A G 0.183765 1.1868e-04
10:3690149 T C 0.257223 -2.0988e-05
10:3691429 G A 1.810984 -7.6141e-05
10:3692923 T C 0.827797 -6.6668e-05
10:3697616 G A 0.071312 -2.2700e-05
10:3701417 T G 0.141505 8.5673e-05
10:3707748 C T 1.713747 -1.5637e-04
10:3710626 A G 0.589851 4.6323e-05
10:3710916 G A 0.050666 6.4874e-05
10:3713583 T C 0.060894 1.1563e-05
10:3713994 C G 0.306964 1.5685e-05
10:3721991 G A 1.869641 -9.9073e-05
10:3724236 T C 0.474425 5.7668e-05
10:3724546 C T 0.086402 -6.7303e-06
10:3732577 T C 0.152989 -2.4722e-04
10:3734547 T G 0.510963 -1.1076e-06
10:3737678 A G 1.276382 -6.5365e-05
10:3738246 C A 0.532832 -1.3735e-06
10:3741965 C G 0.095607 2.5738e-04
10:3751274 G C 0.499518 7.3697e-07
10:3754958 T C 0.235781 -1.5769e-04
10:3760813 T C 0.190639 4.7473e-05
10:3764776 T C 0.070423 -1.8161e-05
10:3766472 G A 1.298853 -4.5122e-05
10:3771622 A C 1.974375 3.0988e-06
10:3771714 T C 0.886756 7.7612e-08
10:3772030 A G 0.071543 4.5076e-05
10:3772249 T C 0.288684 1.3453e-04
10:3772777 G A 0.092140 -7.4332e-05
10:3774856 G A 0.059426 -4.4795e-05
10:3775523 T C 0.038264 9.6354e-05
10:3784532 A G 0.040036 -6.2252e-05
10:3788332 G A 0.074584 9.7861e-05
10:3788702 T C 0.192778 4.0450e-04
10:3789086 C T 0.084555 8.1769e-06
10:3789748 C T 0.071712 6.8639e-05
10:3792461 C A 0.075743 3.9478e-06
10:3792738 T C 0.125585 1.2443e-04
10:3797577 G A 1.018741 3.8359e-05
10:3798427 A G 0.056570 -3.9202e-06
10:3798495 A C 0.708548 3.4063e-05
10:3807316 T C 0.154985 -1.6350e-05
10:3812240 C T 0.816995 8.8799e-05
10:3812857 G A 0.462452 2.6309e-05
10:3815832 G C 0.045041 8.6620e-05
10:3817515 T C 0.282621 -2.6249e-05
10:3820787 C T 0.761249 -1.8564e-05
10:3821506 A G 0.157880 4.1083e-05
10:3824433 T C 0.159818 -6.1710e-06
10:3825343 T G 0.318103 5.4610e-05
10:3826151 G T 0.315500 1.3589e-05
10:3830538 G A 0.851990 -4.6442e-05
10:3834528 T C 0.168078 -3.8729e-05
10:3836664 A G 0.062299 -4.3858e-06
10:3837689 C T 0.481920 -3.5039e-05
10:3839024 A G 0.212853 7.6951e-05
10:3839916 A C 0.035434 7.7976e-05
10:3842600 C T 1.682958 -1.4359e-05
10:3843745 C G 0.644580 -2.2428e-05
10:3844038 A C 1.307963 -2.2139e-05
10:3848030 A G 0.113183 4.7623e-05
10:3848995 C A 0.033603 8.0827e-05
10:3858051 A G 0.574368 -4.6625e-05
10:3858059 A G 0.050098 2.2182e-05
10:3858166 G A 0.316970 1.5735e-05
10:3858778 A C 0.891537 -2.0549e-05
10:3860167 T C 0.459303 -3.0336e-05
10:3860746 G A 1.455986 -8.1700e-06
10:3862542 T C 1.162349 -1.4120e-05
10:3862940 C T 0.261004 1.8344e-05
10:3863509 A C 0.032104 -8.6351e-05
10:3863572 A C 1.128369 2.9394e-05
10:3863726 C G 0.048982 7.4448e-06
10:3863901 A G 0.253993 -6.2882e-06
10:3864942 T C 0.610266 -2.0390e-05
10:3865519 G A 0.890365 1.0593e-05
10:3867802 T C 0.525361 4.7093e-06
10:3868392 C T 0.875798 -1.0687e-05
10:3868557 G A 0.027891 4.4779e-05
10:3869098 A C 0.312644 1.6721e-05
10:3871518 C T 0.142349 5.3838e-05
10:3878511 G T 0.163725 -4.3980e-06
10:3879052 T C 0.180483 3.2894e-05
10:3881856 T C 0.042837 -1.8771e-05
10:3882497 G A 0.573898 -3.2268e-06
10:3887165 T G 0.026050 1.2115e-04
10:3887689 A G 0.471342 -1.6533e-05
10:3894013 T C 0.308639 1.0836e-05
10:3894591 G C 0.030922 -4.8930e-05
10:3896351 G A 1.144452 -1.1190e-05
10:3896635 T C 0.269294 5.3619e-06
10:3898743 G A 0.112261 2.6178e-05
10:3898851 C G 0.028465 1.4246e-04
10:3900509 G A 0.050212 -1.9956e-05
10:3902941 A G 0.085373 -2.2165e-04
10:3904274 T C 0.078164 3.1964e-05
10:3904320 T C 0.069284 1.7905e-05
10:3908942 C A 0.983625 1.0885e-06
10:3913930 A G 0.058521 2.8844e-05
10:3914868 A G 0.090806 -6.1224e-05
10:3917693 A C 0.459809 -1.8425e-05
10:3922332 T C 0.039692 3.8056e-05
10:3928995 T C 0.428890 5.1931e-05
10:3929719 G A 0.026550 1.1139e-04
10:3931840 A G 1.625960 -1.7323e-05
10:3932870 C T 0.807887 2.2521e-05
10:3939516 A G 0.165157 1.2213e-05
10:3946610 C T 1.267304 -4.4040e-05
10:3952714 A C 1.528486 7.1090e-06
10:3953539 C G 0.238748 3.9542e-06
10:3957327 T C 0.071699 2.1572e-05
10:3970778 T C 1.691744 2.2044e-05
10:3974060 T C 0.027952 -2.4428e-05
10:3975619 T C 0.021062 -3.2934e-05
10:3982081 C T 1.702812 1.1537e-05
10:3982137 G A 0.101527 3.0058e-05
10:3983323 T C 0.078028 -1.7068e-05
10:3985870 T C 0.106892 -1.1678e-05
10:3988146 G T 1.518937 -4.8512e-04
10:3988168 G A 0.027543 -1.2165e-05
10:3988667 A G 0.038735 -2.7561e-05
10:3993319 A G 0.030185 -1.1479e-05
10:3993340 A C 0.083841 -5.5456e-05
10:3999251 G A 0.034136 -3.4478e-05
10:4002947 T C 0.622428 -9.5187e-05
10:4003738 A G 0.112134 4.6150e-05
10:4008321 G A 0.037015 7.1640e-06
10:4017063 G A 1.097879 -1.7716e-05
10:4019424 G A 1.087914 -1.7418e-05
10:4019754 G A 0.948120 9.4901e-06
10:4021546 T A 0.144027 1.8837e-05
10:4024880 A G 0.066366 1.0126e-05
10:4028834 T C 0.037570 -6.7020e-05
10:4040185 T C 0.028488 2.5542e-05
10:4046185 G A 0.112878 7.3627e-05
10:4050003 G A 1.267473 3.3710e-05
10:4051081 T G 1.879326 7.4535e-05
10:4059154 T G 0.601516 1.0619e-06
10:4064315 G A 1.277515 1.5006e-05
10:4066984 G A 0.082143 1.4305e-05
10:4069101 C T 0.735815 2.9868e-05
10:4069749 T C 0.088223 1.7197e-05
10:4076637 G A 0.453081 4.2934e-05
10:4076808 C T 0.300729 -3.1426e-05
10:4077969 T C 0.155413 -1.3833e-05
10:4082806 A G 0.066239 3.1682e-05
10:4085789 A G 0.097915 3.2116e-06
10:4089273 A G 0.231708 4.4907e-05
10:4091271 G A 0.034626 -1.4666e-05
10:4092494 G T 1.396261 8.0153e-05
10:4100530 G A 0.071062 -9.0500e-05
10:4102328 A G 0.046911 -1.5376e-05
10:4102787 A G 0.128886 -3.2567e-05
10:4104946 T C 0.055545 9.0248e-07
10:4105293 C T 0.181090 6.0471e-05
10:4115624 G A 0.171593 -2.0958e-04
10:4122976 C T 0.066525 -1.2243e-04
10:4127868 T C 0.083091 -1.0520e-05
10:4128637 T C 0.103971 8.9163e-05
10:4128838 T C 0.327555 -1.0546e-04
10:4135121 A G 0.171762 -4.1487e-05
10:4137480 T C 0.060030 -4.3268e-05
10:4137661 G T 0.353625 8.5934e-05
10:4140884 G A 0.074324 -8.8098e-05
10:4144681 A G 0.113157 -5.1730e-05
10:4145829 T C 1.519285 4.7912e-05
10:4146115 A G 0.071618 3.1564e-05
10:4151121 G T 0.253253 -2.1798e-05
10:4168339 A G 0.427057 -2.5537e-05
10:4175910 G A 0.142304 1.8710e-05
10:4185281 C T 0.067784 -5.5618e-05
10:4194279 C T 0.212581 6.0986e-06
10:4200940 A C 0.020166 -8.4527e-06
10:4202582 A C 0.341635 -6.5518e-04
10:4207411 C T 0.402649 4.2526e-05
10:4213647 T C 0.340729 4.4779e-06
10:4216511 C A 0.239124 9.2282e-06
10:4217047 G A 0.530479 4.6543e-05
10:4225363 T C 0.078771 7.3445e-05
10:4230926 G A 0.096013 1.9999e-05
10:4231888 G C 0.052250 -5.3972e-05
10:4233037 T C 0.827475 6.3522e-05
10:4233932 G T 0.553501 1.8753e-05
10:4234037 A T 1.083688 4.4524e-05
10:4234108 A G 0.056473 4.4597e-05
10:4234143 G C 0.104072 2.1366e-04
10:4234924 T C 0.093734 -2.5098e-04
10:4235411 T C 0.020890 5.6289e-05
10:4235648 T G 0.078521 2.9223e-05
10:4235948 T C 0.097947 -6.8022e-05
10:4239403 A G 0.061218 6.9637e-04
10:4240543 C A 0.521936 -5.7456e-05
10:4243446 A G 0.024453 -2.3298e-05
10:4244184 A G 0.764725 7.7169e-05
10:4244217 C T 0.037609 3.3620e-05
10:4245527 C T 0.080822 -3.2037e-06
10:4247927 G A 0.573888 -2.7281e-06
10:4249354 A G 0.248147 1.1770e-04
10:4251459 A G 0.046852 4.8795e-05
10:4256165 T C 0.661939 -8.2078e-05
10:4256661 A C 0.096269 2.7688e-05
10:4259717 G A 0.187783 1.2865e-05
10:4261785 G A 0.022324 -6.4937e-05
10:4267015 G A 1.960451 -1.2942e-06
10:4268709 C T 0.066713 7.0845e-06
10:4275733 T G 0.083010 5.3811e-05
10:4280675 C T 0.140525 1.9582e-04
10:4284764 G T 0.034626 1.0493e-04
10:4288690 A G 0.062643 7.0383e-05
10:4289489 C T 1.864873 -1.2619e-05
10:4297188 G A 0.075587 -3.1057e-04
10:4300041 A G 1.948737 3.8739e-05
10:4301773 A G 0.781911 -7.2188e-05
10:4301843 C A 0.077986 -5.3106e-05
10:4301860 G A 1.519087 -1.2056e-05
10:4301956 T C 1.873958 -1.1632e-04
10:4302863 C T 0.033486 1.2477e-04
10:4305955 A G 0.196014 1.6324e-07
10:4306292 T C 0.325562 -7.8229e-05
10:4309859 T C 1.308418 -2.6900e-05
10:4310366 T G 0.038138 1.4503e-05
10:4314006 T C 0.047554 -9.3485e-07
10:4324728 T C 0.621805 -1.5036e-05
10:4328239 C T 0.020172 5.6782e-05
10:4329536 A G 0.035233 8.3168e-05
10:4330696 A G 0.066415 -1.8078e-04
10:4332824 T C 1.489820 5.5956e-06
10:4336606 T C 0.119697 1.4099e-04
10:4340243 T G 0.071786 -3.8505e-05
10:4348542 A G 0.120116 -3.4210e-05
10:4351880 T C 1.244658 -1.0701e-04
10:4358025 T C 0.081611 7.9426e-05
10:4359815 A G 0.116188 2.6742e-05
10:4360845 T G 0.148675 9.8844e-05
10:4362184 C A 0.125435 2.7369e-05
10:4362700 A G 0.051153 -4.3949e-05
10:4362817 A C 0.024259 5.5852e-05
10:4366503 A G 0.698398 7.8102e-05
10:4372147 A C 0.040896 3.7198e-06
10:4379965 A C 0.442510 4.3389e-05
10:4383538 A G 0.102368 5.8717e-05
10:4386120 C T 0.070576 -3.4200e-05
10:4389767 A C 0.061241 1.4330e-05
10:4395682 T C 1.884201 -4.0394e-05
10:4399849 C T 0.053088 -2.1054e-04
10:4409895 G T 0.384687 -5.6913e-05
10:4415069 G T 0.137961 -3.0162e-05
10:4416389 C T 1.012701 -3.9711e-06
10:4419616 C G 0.056677 2.7390e-07
10:4421518 G T 1.373927 -2.0247e-04
10:4426849 T C 0.049118 3.6486e-05
10:4431854 A G 0.024074 -3.2540e-05
10:4433008 C T 0.428066 -4.1828e-05
10:4435042 T C 1.440543 -1.3895e-04
10:4437657 C T 0.778559 -6.8919e-05
10:4438623 A G 0.362869 3.6744e-05
10:4438977 T C 0.264162 -1.4751e-05
10:4440468 C T 0.218881 -1.4550e-04
10:4442148 G T 0.115263 -6.8806e-05
10:4444070 G A 0.067181 -7.2089e-06
10:4450357 C T 0.457943 -6.4938e-05
10:4454282 G A 0.307214 -9.5433e-05
10:4458160 T G 0.150272 4.4026e-07
10:4470400 C T 0.183294 -2.4610e-05
10:4474041 G T 0.082238 -4.4820e-05
10:4475692 A G 0.184855 -2.5203e-05
10:4480902 T C 0.438959 -4.1808e-05
10:4484048 T C 0.063789 2.6620e-05
10:4484311 C T 0.034314 4.9766e-05
10:4491745 C T 0.315033 -2.1921e-05
10:4493557 A C 0.094153 -6.6520e-05
10:4501924 T C 0.534024 4.8366e-06
10:4507714 A G 0.105630 3.8390e-05
10:4516877 T G 0.359220 -1.3098e-05
10:4516981 A G 0.092465 -4.2136e-05
10:4517428 T C 0.090725 1.3558e-05
10:4518102 G T 0.469089 1.3462e-06
10:4518806 G A 0.069524 -3.0744e-05
10:4519171 T C 0.130560 1.7249e-05
10:4521357 G A 0.025382 -2.7318e-05
10:4521422 A G 0.135471 -8.1607e-05
10:4522299 G A 0.196654 2.0127e-04
10:4524207 G A 0.884334 -5.8791e-05
10:4524543 G A 0.035285 -1.8731e-05
10:4526818 A G 0.134627 3.0256e-05
10:4527001 T G 0.067495 -1.5339e-04
10:4528511 C G 0.143160 1.4031e-04
10:4529139 T G 0.834165 -1.3486e-04
10:4534482 G A 1.537578 3.9608e-05
10:4547174 T C 0.228011 2.1476e-06
10:4550794 C A 0.081001 1.0462e-04
10:4554018 T G 0.471507 -1.8326e-05
10:4554109 A G 0.118973 -3.8751e-05
10:4573286 A C 0.074883 -2.5924e-05
10:4576328 G A 1.730469 -5.0632e-05
10:4576608 C T 0.032383 -5.2695e-05
10:4578685 C T 0.035729 3.2329e-05
10:4579216 A C 0.032704 2.3039e-05
10:4580103 C T 0.348834 -2.1062e-05
10:4581693 T C 0.033951 -1.3673e-05
10:4582015 G A 1.301829 -2.4036e-05
10:4582829 G A 0.062698 -3.8940e-05
10:4586244 G A 1.096818 2.2639e-05
10:4586631 C T 0.521368 5.3977e-05
10:4588261 C T 0.484146 7.5363e-07
10:4588547 T C 0.456171 -6.5293e-06
10:4590955 C A 0.029131 -1.1210e-04
10:4592812 A G 1.096061 -1.8744e-05
10:4597928 A G 1.590032 -1.5469e-06
10:4606853 T C 1.076340 1.5646e-05
10:4611536 G A 0.295662 -1.2977e-05
10:4611585 A G 0.027576 -1.1444e-05
10:4619787 G T 0.253600 -5.7839e-06
10:4627361 G A 0.049566 -4.9028e-05
10:4629657 G A 0.093390 2.1288e-05
10:4629892 C T 0.598335 -2.7329e-05
10:4630055 A G 0.046810 -2.9770e-05
10:4630288 T G 0.068498 3.9406e-05
10:4632666 T C 0.067440 2.5431e-05
10:4633346 G A 0.120489 -1.3372e-05
10:4639594 A G 0.481588 1.6188e-04
10:4646874 T G 0.037161 2.1182e-05
10:4650630 A G 0.534183 -1.8317e-04
10:4655565 G A 1.528551 -1.0740e-05
10:4655735 T C 0.083474 1.8618e-05
10:4657636 A G 0.127711 2.6698e-05
10:4657954 G T 0.035457 4.4499e-06
10:4662495 T C 0.069287 -1.3119e-05
10:4667785 A G 0.036288 9.6347e-07
10:4670108 T C 0.254204 -5.4251e-05
10:4674335 C T 0.686220 -2.8938e-04
10:4675390 T C 0.361629 -1.0052e-04
10:4685715 T G 0.956192 4.1713e-05
10:4692213 C T 0.247943 3.5718e-05
10:4694013 C T 0.425398 -6.2815e-04
10:4699392 T G 0.133644 1.9997e-04
10:4702299 A G 1.111618 1.6480e-04
10:4703487 A G 0.037634 -2.7869e-05
10:4718324 A G 0.371129 -2.5596e-04
10:4718701 G A 0.041585 -3.6893e-05
10:4719204 C T 0.950418 -4.7035e-05
10:4719796 G A 1.215352 -5.8670e-05
10:4719986 A G 0.046304 1.5326e-04
10:4721471 T C 0.044996 -2.3918e-05
10:4726260 T C 0.045071 3.5014e-05
10:4728091 C T 0.249757 -1.3224e-05
10:4729317 A G 0.047644 1.3100e-05
10:4730207 C T 0.040134 -5.0242e-05
10:4731190 C T 0.127899 -5.4296e-05
10:4734260 A G 0.859774 3.1326e-05
10:4743172 C G 0.054636 1.5569e-04
10:4748264 A G 0.031919 2.9035e-05
10:4750048 A G 1.123384 -4.7247e-05
10:4769379 C T 1.190539 3.1266e-05
10:4771749 A G 0.380730 -2.8050e-06
10:4772604 A G 1.463331 -8.8253e-05
10:4773870 T G 0.554572 -2.6371e-06
10:4775457 C T 0.810458 3.4220e-05
10:4779211 C T 0.433217 -4.4295e-05
10:4779264 G C 0.089537 -5.2175e-06
10:4781029 G A 0.837803 -4.1210e-05
10:4787898 C A 0.733926 -3.3649e-06
10:4790258 T G 0.432516 -3.7586e-05
10:4802958 A G 0.077629 -1.2823e-06
10:4803253 G A 0.083247 -1.9560e-04
10:4805703 A G 0.029286 -5.1596e-05
10:4808645 G A 0.041877 -4.2190e-05
10:4809008 C A 0.257843 3.1023e-05
10:4809186 C T 1.949318 4.4323e-05
10:4810581 C T 0.036833 3.3603e-05
10:4810991 G A 0.168052 2.9263e-05
10:4811703 T G 0.572239 -2.0835e-05
10:4814268 T C 0.567591 5.3025e-05
10:4821860 G C 0.473763 -2.5884e-06
10:4823070 T C 0.149146 1.3635e-05
10:4823414 G A 1.129259 6.9496e-06
10:4827569 A G 0.154748 -2.6102e-05
10:4827952 G T 1.063091 3.7019e-06
10:4834767 A G 0.218793 -3.5720e-05
10:4839611 C T 0.038796 6.4200e-05
10:4840084 T C 0.435337 1.1079e-04
10:4840167 A G 0.208114 -1.5735e-05
10:4843281 T G 1.651056 5.5694e-05
10:4845294 G A 0.076217 3.5580e-05
10:4845594 G A 0.190652 1.0696e-04
10:4851813 G A 0.138194 1.3613e-05
10:4853709 A C 0.289427 3.3331e-06
10:4854133 T C 0.168497 -6.2963e-05
10:4854499 C T 0.075233 2.5638e-04
10:4855475 C T 0.596235 5.9359e-06
10:4875591 G A 0.091180 -1.9421e-04
10:4877522 A G 0.444983 2.7283e-05
10:4879568 C A 0.052753 9.7898e-05
10:4879748 G T 0.038410 4.0608e-05
10:4889403 T C 0.229478 -1.3735e-05
10:4900730 C G 0.077236 -1.3298e-05
10:4901835 A G 0.532518 -1.1990e-05
10:4918591 C A 0.331184 3.3790e-05
10:4919284 A G 1.521394 -5.3906e-06
10:4929459 G T 0.168513 5.5602e-05
10:4930667 C G 0.030189 1.7046e-05
10:4932085 A G 0.418624 2.0151e-05
10:4934537 T G 0.356027 6.0590e-05
10:4942796 G T 1.659722 -4.1760e-06
10:4944816 T C 1.636881 -1.2052e-04
10:4950186 T C 1.267252 1.6571e-05
10:4950917 G A 0.847657 2.1745e-06
10:4951859 T C 0.429157 3.8189e-05
10:4952582 A G 0.070176 -3.0499e-04
10:4954952 A G 1.767445 -1.6134e-04
10:4963327 T C 0.230267 4.9932e-06
10:4963919 T G 0.044077 8.6839e-06
10:4964018 G A 0.070374 -1.9705e-04
10:4965744 A G 0.034152 4.0651e-05
10:4968146 T C 1.166111 -6.3810e-05
10:4972761 G A 1.091297 -2.7963e-04
10:4973690 T C 1.049206 -2.2512e-04
10:4974578 G A 0.169195 7.5172e-05
10:4980124 A G 0.174284 2.7956e-05
10:4992440 G A 0.091008 -9.8877e-05
10:4998961 G A 1.100800 -5.6854e-04
10:5003078 T G 0.239692 -3.8943e-06
10:5004317 A G 1.107516 -1.5124e-05
10:5008822 A G 0.051958 1.4186e-04
10:5009759 T G 1.175865 -9.8330e-06
10:5011006 G T 0.035281 -2.1769e-05
10:5011460 C T 0.170181 -4.7131e-05
10:5021390 C T 0.566871 -4.5878e-05
10:5024051 T G 0.038907 1.9436e-06
10:5024492 A C 0.027446 3.5005e-05
10:5026504 G A 0.470537 -1.8804e-05
10:5027660 T C 1.211548 -6.9108e-05
10:5030355 T C 0.036826 -1.3313e-05
10:5032295 A G 0.025969 7.9485e-06
10:5041033 T C 0.063023 3.4022e-05
10:5042320 G A 0.195583 3.2038e-05
10:5043391 C A 0.072903 -2.9256e-05
10:5043821 T A 0.065483 1.1756e-05
10:5044051 T G 0.026985 3.8706e-05
10:5044291 G A 0.331878 5.1777e-06
10:5050997 A G 0.389240 1.3810e-04
10:5055950 G A 1.331245 -1.5275e-04
10:5057741 G A 0.098350 6.6241e-05
10:5062171 T C 0.402292 1.1935e-05
10:5064563 A G 0.048375 -7.6176e-05
10:5066957 C T 0.293212 -3.7586e-05
10:5076400 A G 0.069894 2.3451e-04
10:5076585 A G 0.335169 1.1852e-06
10:5076992 G A 0.666304 1.4877e-05
10:5077556 A G 0.096610 3.1567e-05
10:5081562 T C 0.133852 4.6337e-05
10:5084071 A G 0.063805 3.3861e-05
10:5090667 G A 1.023687 2.5511e-06
10:5091717 T C 1.941492 5.6260e-06
10:5104290 C T 0.572463 -6.5776e-06
10:5108620 G T 0.025427 -4.6712e-05
10:5111700 G T 0.246356 -2.2265e-05
10:5112398 G A 0.039926 7.4824e-05
10:5113666 A C 0.263652 2.7661e-07
10:5114442 A G 0.385183 -5.2984e-06
10:5115032 T C 0.028683 4.2647e-05
10:5116148 C T 0.492504 -2.3995e-05
10:5117563 T C 0.046356 -5.5081e-07
10:5119093 A C 0.565206 -9.7413e-05
10:5121145 A G 0.099573 -3.6687e-05
10:5133895 G A 0.138990 -2.9231e-05
10:5136651 G C 0.771493 -2.4788e-05
10:5138036 G A 1.639546 -1.0555e-04
10:5140980 C T 0.121537 -3.1825e-05
10:5141440 T C 0.032217 1.0126e-04
10:5144037 G T 0.430617 2.9717e-06
10:5145433 A G 0.462539 -5.6657e-05
10:5148012 T C 0.040179 -8.9722e-07
10:5149144 G A 1.517305 -5.0202e-05
10:5152587 A G 0.058187 -1.1412e-05
10:5159883 T C 0.314228 1.0759e-05
10:5164836 A G 1.328830 -6.8183e-05
10:5172086 G C 1.865343 -3.0239e-05
10:5176899 T C 0.867158 -1.3332e-05
10:5177145 C T 0.046226 2.2570e-06
10:5183737 T G 0.095779 1.7461e-05
10:5192976 G A 0.121768 -2.9417e-05
10:5202925 A G 0.225752 4.1605e-05
10:5204928 T C 0.746234 -4.5615e-06
10:5210975 C T 1.227972 2.0670e-05
10:5228666 A G 0.037089 7.4771e-05
10:5228849 C A 0.262585 6.5549e-05
10:5229263 T C 1.953011 2.3542e-04
10:5234058 T C 0.063214 3.9925e-05
10:5241756 A G 0.048047 2.3489e-05
10:5247910 A G 0.046632 6.5809e-05
10:5257647 A G 0.311696 4.3632e-05
10:5258571 A G 0.279414 -4.4239e-06
10:5260682 G C 0.310881 3.6580e-05
10:5273530 T C 0.055265 1.2769e-04
10:5275078 T C 0.195375 -7.5324e-05
10:5276114 C G 0.024772 -1.0701e-05
10:5283203 A G 0.072802 -4.3759e-05
10:5283961 T C 0.149006 -1.7192e-05
10:5303018 A G 0.081524 -3.8265e-05
10:5304809 A G 0.140599 2.5445e-05
10:5304958 T C 0.253058 1.2458e-04
10:5305334 C T 0.196251 -6.7181e-05
10:5311075 A G 0.653980 -2.6139e-05
10:5315003 C T 1.896506 -6.1175e-06
10:5318297 C T 0.727759 8.3712e-05
10:5319267 G A 0.050251 -5.3181e-05
10:5325029 T C 0.188864 -1.4003e-06
10:5326150 T G 1.938152 7.7594e-05
10:5328031 A G 0.044061 1.1445e-04
10:5329803 A G 0.036550 -5.2210e-05
10:5332901 G A 1.193184 2.9456e-04
10:5333043 T C 0.431162 2.3836e-07
10:5334347 A C 0.149175 -2.2704e-04
10:5335965 T C 0.146091 -1.3324e-05
10:5336631 C G 0.446732 6.7219e-05
10:5338018 A C 0.351138 5.5357e-05
10:5339330 G A 1.949139 1.2527e-04
10:5348598 A G 0.794330 3.7814e-05
10:5349871 T C 0.386611 5.4437e-05
10:5353690 A G 0.335260 1.3705e-04
10:5354677 A G 0.411837 -9.2447e-07
10:5356525 C T 0.419922 -1.1546e-05
10:5357328 G A 1.963313 -2.0569e-06
10:5359473 T C 0.084721 -1.3911e-05
10:5359674 A G 0.155676 -2.2363e-05
10:5359894 C T 0.101264 -5.0662e-05
10:5359932 A G 0.053769 -1.0553e-05
10:5361983 A G 0.072961 1.0219e-05
10:5362292 A G 0.878807 -2.7690e-05
10:5364393 A G 0.042636 -7.9433e-05
10:5366579 C T 0.100930 -8.5802e-06
10:5370359 C A 0.323381 -3.8691e-05
10:5372235 T C 0.203739 -7.0299e-05
10:5372346 G C 0.224366 -4.6477e-05
10:5376949 A G 0.150061 7.0535e-05
10:5380664 C T 0.944180 -6.9105e-05
10:5383139 T C 0.164641 5.2148e-04
10:5384777 G T 0.489528 -2.6121e-04
10:5385139 G C 0.095477 -3.3853e-05
10:5386218 G T 0.030471 -9.2225e-07
10:5386845 T C 0.061981 3.8408e-06
10:5388148 T C 0.094724 -1.7598e-05
10:5391663 G A 0.893111 6.3949e-05
10:5392642 G T 0.060520 5.6904e-05
10:5392658 A G 0.739671 2.2225e-05
10:5393086 C A 0.204541 -5.8251e-05
10:5393944 G A 0.035924 1.2410e-04
10:5396836 G A 0.715377 4.3753e-05
10:5397167 G A 0.039650 -5.6050e-05
10:5404923 C T 0.038822 -1.0148e-05
10:5410964 G A 0.457099 9.4363e-05
10:5411811 T C 0.101689 -2.9308e-05
10:5415142 C T 0.080511 8.1040e-05
10:5415954 G A 0.563865 8.5723e-05
10:5416757 T C 0.096938 6.5281e-05
10:5421052 A G 0.054146 1.4274e-05
10:5421221 C T 0.034347 -4.2319e-05
10:5424325 T C 0.361119 -1.1704e-05
10:5424727 G A 0.748409 -1.2229e-05
10:5436073 A G 0.055051 8.5963e-05
10:5436350 T C 0.029900 7.2079e-05
10:5437365 G A 1.432753 3.0627e-05
10:5444297 A G 0.115078 -5.4492e-05
10:5452126 C T 0.031922 -5.8335e-06
10:5475741 T C 0.574988 -2.5803e-05
10:5476446 C T 0.057836 6.4541e-05
10:5486669 T G 0.117782 -5.7807e-05
10:5489784 A G 1.424603 2.7622e-05
10:5495352 A G 0.056573 8.4865e-06
10:5499824 G A 0.028559 1.2345e-05
10:5501494 A G 0.030724 -7.7292e-05
10:5503873 A G 0.031890 1.6240e-05
10:5509651 T C 0.035989 1.3825e-05
10:5511433 A G 0.673270 2.6809e-05
10:5511869 A C 1.320365 6.7454e-05
10:5512648 T C 0.075688 5.8494e-05
10:5519677 T G 0.144929 -3.0374e-05
10:5526442 C T 0.133985 -3.3413e-05
10:5528032 T C 1.073769 2.1524e-05
10:5528458 C T 0.040169 -1.6185e-05
10:5528917 A G 0.139606 -1.0323e-04
10:5528964 A G 0.101326 2.7909e-05
10:5530385 C T 0.419763 -2.0477e-05
10:5532275 A G 0.024187 -8.8954e-05
10:5536688 G A 0.066973 7.2022e-05
10:5541230 C T 0.574063 -1.0319e-05
10:5542109 G A 1.486006 1.0406e-05
10:5542780 C T 0.194469 -2.3920e-05
10:5543835 A G 1.010591 5.8208e-05
10:5546697 A G 0.423564 -9.4257e-05
10:5549672 A G 0.265736 -2.3923e-05
10:5551181 G A 0.860390 -8.3414e-05
10:5552872 C T 0.178997 -1.8102e-04
10:5554663 C T 0.723735 -1.1889e-04
10:5557082 C T 0.110132 4.7481e-05
10:5558349 A G 1.630926 -1.4591e-05
10:5560269 T C 0.032681 -1.9275e-05
10:5562195 C T 0.376530 1.5852e-05
10:5563929 T G 0.480628 7.9463e-05
10:5564775 A G 0.324760 4.0774e-05
10:5567366 A G 0.485935 -2.3298e-05
10:5567695 A G 1.909700 -2.0678e-05
10:5569902 A G 0.553401 -1.6999e-04
10:5569973 T C 0.047167 4.9271e-05
10:5571213 T C 0.450815 -1.1956e-05
10:5580628 T C 0.990824 -1.4315e-05
10:5587185 A G 0.175482 -1.9138e-05
10:5591094 T G 0.457885 5.9758e-05
10:5592386 G C 0.772323 5.3323e-06
10:5594362 G T 0.637118 -7.8686e-06
10:5595293 C T 0.188111 1.9364e-04
10:5596392 A C 0.856573 -9.9923e-06
10:5597491 C T 0.023642 3.7667e-05
10:5600854 T C 0.076519 1.0416e-05
10:5602053 T A 1.344637 -2.7907e-05
10:5602688 T C 0.046125 5.7968e-06
10:5603607 T C 0.103770 -2.4879e-05
10:5604827 G T 1.380130 1.0805e-04
10:5604955 C T 0.034989 -2.6032e-05
10:5604960 C A 0.046924 6.2172e-05
10:5605228 T C 0.040637 7.7110e-06
10:5605253 C G 0.655986 -2.5485e-06
10:5605461 A G 0.028280 -2.7988e-05
10:5606589 A C 0.095234 8.5680e-05
10:5607539 A G 0.919340 -6.0791e-05
10:5608202 T C 0.636463 3.3983e-05
10:5610171 T C 0.697424 -2.6196e-05
10:5611911 T C 0.301050 4.1513e-05
10:5612132 A G 1.430994 1.9342e-05
10:5614398 A G 0.115734 3.0421e-05
10:5617436 A G 0.192911 8.3800e-06
10:5620499 G T 1.801659 8.6846e-05
10:5622558 T A 0.379023 6.3522e-05
10:5625021 C G 1.926279 7.1864e-04
10:5627659 A C 0.116425 3.5901e-05
10:5628571 C T 0.178799 -4.6771e-06
10:5629111 G A 0.071368 3.5081e-05
10:5630268 A G 0.069248 -4.1359e-05
10:5630300 T C 0.075850 3.4342e-05
10:5631773 G A 0.129197 3.5087e-05
10:5636434 G A 1.490712 -1.2985e-04
10:5637993 G A 0.353527 -4.7788e-05
10:5643044 C T 1.484539 8.4411e-05
10:5644621 A G 0.768026 4.2175e-05
10:5649098 G A 0.886275 -3.1095e-07
10:5649917 A C 0.071919 -1.4858e-07
10:5651578 T C 0.720190 1.2513e-05
10:5653989 A G 0.174696 -9.1353e-06
10:5658757 A G 0.301530 -2.0678e-05
10:5672657 A G 0.132070 6.6933e-05
10:5674526 A G 0.025288 -1.7103e-05
10:5679630 A G 0.055652 -1.3006e-05
10:5681038 T C 0.534108 -1.3624e-05
10:5685301 T C 0.853201 4.4226e-05
10:5687728 C T 0.029176 -2.9953e-05
10:5688356 A G 0.074685 -2.3552e-05
10:5688793 C A 0.444944 5.0773e-07
10:5689082 T C 0.470339 1.1199e-04
10:5691484 T C 0.023490 -4.6214e-05
10:5692423 A G 0.195453 1.5074e-05
10:5693649 G A 0.459829 -3.1639e-05
10:5696482 A G 1.165686 1.6621e-05
10:5701761 A G 0.276119 -4.6953e-05
10:5705084 G A 0.198302 8.9408e-06
10:5706022 A G 1.148587 4.8553e-05
10:5711820 A G 0.101917 3.9120e-05
10:5712310 G T 0.489875 1.7006e-05
10:5719228 T C 0.059254 -1.7808e-05
10:5719257 A G 0.036067 -1.2534e-05
10:5721701 A G 0.099953 1.4763e-04
10:5723694 C T 0.091852 6.8143e-05
10:5723837 G A 0.058871 -7.3333e-05
10:5726253 A G 0.038381 1.0906e-05
10:5727292 T G 0.284993 -1.2039e-05
10:5734358 C A 0.528577 8.8168e-05
10:5735817 A G 0.096792 5.5003e-05
10:5738670 T C 1.902686 1.8229e-05
10:5738848 C T 0.048456 1.0255e-04
10:5741996 C G 0.028806 1.7229e-05
10:5757086 T C 0.152989 -2.9274e-04
10:5773034 G A 0.065814 -2.9841e-05
10:5773561 T C 0.035220 -5.5869e-05
10:5781802 A C 0.024418 -1.3386e-05
10:5783167 G A 1.673802 -1.4426e-05
10:5784151 G A 0.439835 7.4320e-06
10:5785462 G T 0.030299 -2.0300e-05
10:5788608 C G 1.665292 -3.1515e-05
10:5790420 C T 1.979769 -5.6500e-06
10:5799613 G A 0.402233 1.5932e-05
10:5808086 A G 0.429228 1.5090e-05
10:5813361 G A 0.429439 2.0969e-05
10:5815108 T C 1.793022 -4.7199e-05
10:5827901 C T 0.066639 1.2182e-04
10:5828119 A C 0.030163 1.4934e-05
10:5830052 A G 0.103952 3.8569e-05
10:5844628 T C 1.165770 -1.6325e-05
10:5846692 C T 0.102576 -2.0280e-05
10:5848232 C T 0.071205 -1.7097e-05
10:5849754 C T 0.039702 -3.8045e-04
10:5865257 C T 0.448547 4.0522e-05
10:5869767 C T 1.194096 -4.5082e-05
10:5870842 A G 0.040880 -3.4198e-05
10:5876556 A G 0.053169 4.3286e-05
10:5880488 T G 0.242055 2.8927e-05
10:5884478 A G 0.038345 4.6453e-05
10:5884516 A T 1.657012 3.9285e-05
10:5886734 T C 0.848079 -1.3404e-04
10:5903837 G A 0.120262 -2.8780e-05
10:5907604 C T 0.076678 -7.0059e-05
10:5912143 C T 0.761424 -3.1287e-05
10:5916771 T C 0.935234 -1.5058e-04
10:5916926 G C 1.787702 -1.2697e-04
10:5920121 C T 1.745617 -9.8011e-05
10:5928980 G C 0.029764 4.7550e-06
10:5929962 C G 0.071634 -1.4301e-04
10:5930512 G T 0.799529 7.3938e-05
10:5934843 G A 0.131164 -1.2810e-04
10:5935476 T C 0.116068 -9.8402e-05
10:5935712 A G 0.169847 -5.2108e-05
10:5937523 G A 0.025732 -1.0012e-05
10:5944433 G A 0.031312 -6.9860e-05
10:5944882 A G 0.052614 7.7736e-05
10:5946326 A C 0.061221 1.0628e-04
10:5948638 T C 0.661348 -4.9811e-05
10:5952633 A G 0.071134 -1.6521e-04
10:5959602 T C 0.087509 1.3560e-04
10:5960804 C T 0.207206 -3.4514e-05
10:5965695 T C 0.029780 7.1507e-05
10:5970905 T C 0.076220 -1.6729e-04
10:5974134 G A 0.045126 -2.9412e-05
10:5978411 C T 1.736831 -4.4001e-05
10:5979117 C T 0.070137 -1.5400e-04
10:5982577 C T 1.453659 -1.5509e-04
10:5983117 T G 0.084104 -6.6944e-07
10:5983762 T C 0.367679 -9.1328e-06
10:5985518 A G 0.061711 3.5705e-05
10:5986714 T G 0.036609 -4.1267e-05
10:5988071 A G 0.293945 -1.6763e-04
10:5989818 T C 0.054220 1.0661e-04
10:5989954 G C 0.426875 5.3340e-07
10:5991569 A G 0.167348 -1.1728e-04
10:5991734 A G 0.049985 -1.8650e-05
10:5994694 C A 1.059115 -1.0258e-04
10:6001673 A G 0.037164 1.9132e-05
10:6001696 T C 0.989208 -2.5305e-05
10:6002368 G T 0.994881 -2.1279e-05
10:6002697 A G 0.043087 -1.1543e-05
10:6003772 G C 0.033551 -1.2118e-04
10:6004595 T C 0.055447 2.6425e-04
10:6005168 C T 0.024713 1.0312e-05
10:6005674 A G 1.543524 5.1121e-05
10:6008172 T C 0.247430 2.6118e-07
10:6010864 A G 0.065785 -1.2192e-05
10:6011623 T G 0.399091 -2.9982e-05
10:6012301 C T 1.945536 8.9955e-06
10:6014984 A G 0.156848 9.0020e-06
10:6015119 A G 0.661066 1.0218e-04
10:6018970 G A 0.878054 -4.1835e-05
10:6025235 T C 0.122151 2.8360e-05
10:6027302 G A 0.863477 -4.7160e-05
10:6029117 A G 0.032613 8.7206e-05
10:6029726 A G 1.319564 1.9161e-05
10:6030076 T C 0.038735 -4.0647e-05
10:6030749 G A 0.747821 -1.5076e-05
10:6032917 A G 0.285237 7.2663e-05
10:6033415 G A 0.195362 1.2373e-05
10:6033846 C G 0.089352 2.9749e-05
10:6036457 G A 0.042613 3.3168e-05
10:6037726 T C 0.226365 -6.7410e-05
10:6037939 T C 0.060085 1.0130e-05
10:6040028 A C 0.200464 -4.1484e-06
10:6042472 G A 0.195031 2.1095e-06
10:6042788 C A 0.052763 2.8219e-05
10:6044517 T C 0.083228 -1.7209e-05
10:6050892 T C 0.043117 7.1055e-05
10:6055124 G C 0.150924 -7.5408e-05
10:6055150 C T 0.034184 5.3895e-05
10:6062844 T G 0.068034 -2.9205e-05
10:6063674 C T 1.951213 -2.6783e-06
10:6066417 A C 0.077012 4.7054e-05
10:6070408 T C 0.073046 -1.3124e-04
10:6071545 T C 0.070777 2.2067e-05
10:6071654 C T 0.474006 1.6697e-05
10:6077820 A G 0.044408 3.4882e-06
10:6079035 T G 1.859488 -9.2120e-05
10:6080637 C A 0.067664 7.8530e-05
10:6081462 G A 0.027936 9.1308e-06
10:6082396 C A 0.640166 -1.9665e-05
10:6086093 A C 0.812947 -1.6595e-05
10:6094354 C A 0.106065 1.0881e-05
10:6094697 T C 0.197803 3.0900e-05
10:6095836 G A 0.063714 -7.2782e-05
10:6096199 T G 1.207043 1.3140e-04
10:6097283 C T 0.218407 3.9759e-05
10:6098949 T C 0.805560 3.1822e-04
10:6099045 C T 0.546419 -2.5189e-05
10:6101791 T C 0.101443 -3.0033e-05
10:6102012 T C 0.328068 -9.7591e-05
10:6110829 T C 1.398332 9.1351e-05
10:6110875 A C 1.207663 7.7907e-05
10:6116254 A G 0.047596 -5.2170e-05
10:6121286 C T 0.117727 -1.3357e-04
10:6123495 T C 0.237751 -7.4183e-06
10:6124080 G A 0.099090 -6.1659e-07
10:6133765 T C 0.086983 -7.6775e-05
10:6134617 T A 0.047067 -2.0003e-06
10:6136490 A C 0.074256 1.0735e-05
10:6142476 C T 0.662127 -9.3635e-06
10:6149037 T C 0.169844 -1.5254e-05
10:6152657 A G 0.021445 4.8231e-05
10:6154425 C A 0.061896 4.3240e-05
10:6155357 C T 0.032753 -5.9135e-05
10:6156736 G A 0.063993 -3.1184e-05
10:6162740 A G 0.123913 2.2124e-05
10:6164237 C A 0.061429 -2.2937e-04
10:6165030 T C 0.862185 2.1714e-05
10:6170363 T G 0.102822 -3.1061e-05
10:6170852 A G 0.075555 1.4434e-04
10:6171868 A C 0.061228 2.6879e-05
10:6171924 A G 0.923845 8.4458e-05
10:6177794 T C 0.858307 -1.6774e-05
10:6178071 A G 0.034213 -1.1589e-06
10:6178941 C T 0.684490 -5.8948e-05
10:6179121 A G 0.082971 -9.7596e-06
10:6179313 A G 1.332076 1.6778e-05
10:6180989 G A 0.175170 5.6869e-05
10:6182159 T C 0.249254 -2.7642e-05
10:6183022 T C 0.067521 2.3366e-05
10:6183872 A C 0.338519 -6.5612e-05
10:6184232 A G 0.274854 3.3976e-05
10:6184909 T C 0.111245 -2.3211e-05
10:6185016 C T 0.326068 7.1316e-05
10:6185667 A G 0.733202 3.2132e-05
10:6188008 A G 0.267106 -4.4465e-05
10:6188591 G A 1.266632 1.9655e-05
10:6188949 G A 1.410857 2.5403e-06
10:6192071 C T 0.088619 2.9377e-05
10:6193975 C T 0.034363 -6.9924e-06
10:6194476 T C 0.546114 8.4376e-05
10:6197536 G T 0.115640 -8.9844e-05
10:6205850 T G 0.020559 -7.4401e-06
10:6206221 T C 0.069690 -9.0058e-05
10:6209218 T C 0.567854 3.1638e-05
10:6209946 A C 0.518882 -1.0351e-05
10:6210655 G A 1.562366 1.9494e-07
10:6210740 G A 0.475827 -1.9186e-05
10:6210773 T C 0.160499 4.4661e-05
10:6218139 G A 0.072361 6.2351e-06
10:6219037 C T 0.493030 -2.2060e-05
10:6220093 A C 0.075373 1.3238e-05
10:6220653 T C 0.065087 2.1202e-05
10:6220919 G C 0.338003 -5.4056e-05
10:6221296 T C 0.066126 -1.2266e-05
10:6221616 C T 0.088453 -6.6314e-06
10:6222744 G A 0.574008 -3.6183e-05
10:6223812 A C 0.494348 -6.4251e-05
10:6224719 A G 0.026810 -2.6108e-05
10:6227201 A G 0.098314 -6.0909e-05
10:6228226 G A 1.426693 6.1782e-06
10:6228598 C A 1.107405 1.8889e-05
10:6230178 A G 1.613132 1.1812e-04
10:6233171 G A 0.267551 -1.4022e-05
10:6233300 A G 1.469946 -2.3919e-05
10:6234459 T C 0.052558 -7.4842e-05
10:6235348 G T 1.542329 2.8311e-06
10:6236332 A G 1.793203 1.4810e-06
10:6236716 C T 0.079583 2.2855e-05
10:6237449 T C 0.051857 -4.1723e-05
10:6241803 G A 0.122005 7.4545e-05
10:6242176 T C 1.887729 -4.4416e-05
10:6242529 T C 1.012003 -3.8945e-06
10:6244278 G C 1.494357 -7.9918e-06
10:6244885 A G 0.121664 2.6462e-05
10:6245754 G C 0.333326 1.3466e-05
10:6246431 T C 0.081614 4.6792e-05
10:6246678 T G 0.603749 1.2504e-06
10:6250464 T C 0.656197 4.8195e-05
10:6254978 T C 0.043788 -1.6121e-04
10:6255931 C T 0.500751 -3.5692e-06
10:6257583 G T 0.084328 -7.6758e-05
10:6257723 G A 0.585764 1.7113e-05
10:6258052 A G 1.911251 -1.1329e-04
10:6259239 A G 1.941739 -6.0209e-05
10:6259619 C A 0.025635 1.2442e-04
10:6260717 G T 0.117837 -1.9040e-05
10:6260793 T C 0.054990 6.5098e-05
10:6261955 C A 0.075357 -2.0529e-04
10:6262459 C T 1.454340 -6.0157e-06
10:6262702 T C 0.027144 -8.5661e-07
10:6263912 C T 0.578072 2.0019e-05
10:6265402 C T 0.033727 -1.1833e-04
10:6266128 T C 0.027595 -1.2601e-05
10:6267175 A C 0.291816 6.0651e-06
10:6269855 C T 0.847739 4.9148e-06
10:6270511 G A 0.665012 -9.3480e-06
10:6271036 C G 0.161538 -1.1608e-04
10:6275180 T C 0.108048 8.2884e-05
10:6275498 A G 0.545504 -5.1532e-05
10:6277556 T C 0.798176 -1.4208e-06
10:6277661 T G 1.227242 -1.0940e-05
10:6281220 G A 0.082789 -6.4466e-05
10:6285213 A G 0.085581 -9.5106e-05
10:6286677 A G 0.061445 -2.1890e-05
10:6286782 A G 0.025463 1.3167e-05
10:6286814 T C 0.065353 -6.4530e-05
10:6287865 G T 1.832805 -1.3661e-04
10:6287926 T G 0.210344 -1.6950e-05
10:6289710 C G 0.269394 -2.6759e-05
10:6290292 A C 0.362038 9.3280e-06
10:6291386 A C 0.050192 2.8014e-05
10:6295548 C T 1.669806 1.7812e-05
10:6300070 C T 0.187085 2.4921e-05
10:6304760 A G 0.028290 1.4958e-04
10:6305553 G A 1.366501 -9.1871e-06
10:6306138 A G 0.089683 -6.1935e-05
10:6310176 T C 1.202733 -6.4449e-05
10:6311749 G A 0.371515 2.2070e-05
10:6312740 C T 0.071504 6.1934e-05
10:6315225 C T 0.045087 2.9595e-06
10:6315794 A C 1.976429 5.0268e-05
10:6316286 A G 1.653766 -1.6650e-05
10:6318001 C A 0.030598 1.1159e-04
10:6318458 G A 0.187634 7.0397e-05
10:6322167 T G 1.415807 5.9452e-06
10:6322259 T C 0.051001 2.7640e-05
10:6322577 C T 0.038758 2.0401e-04
10:6329997 C T 1.277174 -9.0775e-06
10:6333875 G A 0.030997 2.1172e-04
10:6335604 T C 0.075649 -1.0186e-04
10:6335786 A G 0.123812 1.7627e-05
10:6336588 A G 0.037742 -6.0355e-05
10:6337554 A G 0.072919 4.5505e-05
10:6344926 A G 0.068167 7.4008e-05
10:6345022 T C 1.360885 7.4949e-06
10:6345342 A C 0.218429 -1.0592e-04
10:6350868 C T 0.105325 -3.8046e-05
10:6353444 A C 0.103637 -3.1139e-05
10:6353759 T C 0.101628 -2.5055e-06
10:6353876 A G 0.105192 -2.7724e-05
10:6354438 A G 0.075022 -1.5705e-05
10:6355394 T G 0.138746 -8.5259e-05
10:6356869 A G 0.234892 2.1844e-06
10:6365711 T C 0.165173 -1.0874e-05
10:6370545 T C 1.194161 -1.2674e-04
10:6372221 C G 0.030228 -6.1584e-05
10:6375155 A G 0.052507 -7.2486e-05
10:6377748 C G 0.083549 -1.3577e-06
10:6379804 T C 0.120025 1.1900e-05
10:6380420 T C 1.768321 2.9061e-05
10:6380627 C T 1.391383 -5.5416e-05
10:6387130 G T 0.319525 -6.4675e-05
10:6390107 A G 1.222470 2.1509e-05
10:6390450 A G 1.631747 -2.2044e-05
10:6390941 A G 1.858748 -1.0772e-05
10:6393009 G A 1.482682 -3.5931e-05
10:6393260 G C 1.622668 -1.4415e-05
10:6394456 T G 0.108428 3.2152e-05
10:6394995 T C 0.687126 -1.7736e-05
10:6398029 G T 0.074441 1.3713e-05
10:6407737 A G 0.784706 -1.4517e-05
10:6409441 G A 0.049540 5.9305e-05
10:6420375 A C 0.159707 -4.7534e-05
10:6423355 A G 0.032844 -4.0682e-05
10:6426552 T C 0.292014 -1.1657e-04
10:6427520 G T 1.485240 9.0931e-05
10:6428739 C A 0.227667 9.7798e-07
10:6431765 C T 0.068508 6.5744e-05
10:6436034 A G 1.760230 7.3875e-05
10:6441591 A G 0.101939 -5.2976e-05
10:6442148 T C 0.040046 2.5408e-04
10:6443117 G A 0.033928 -4.2761e-05
10:6447553 T C 0.440591 3.0538e-05
10:6448330 A G 0.020361 -2.4902e-04
10:6448900 G A 0.529768 6.3652e-05
10:6452503 C T 0.028702 3.4861e-04
10:6470994 C T 0.220468 -2.8026e-04
10:6472260 A C 0.083890 1.2653e-04
10:6472891 T G 0.451581 6.1618e-05
10:6473967 A G 0.026664 -2.2237e-05
10:6477267 A G 1.490582 -5.3384e-05
10:6477535 G A 0.048310 -2.7145e-04
10:6485147 C G 0.047592 -1.8366e-04
10:6485722 A G 0.232581 -4.9285e-06
10:6488624 A G 0.046495 -2.1631e-05
10:6489652 C T 0.677505 2.2581e-05
10:6496186 C G 0.654934 -5.9426e-06
10:6496336 T C 0.233983 -4.4607e-04
10:6496815 A G 0.090407 3.6497e-05
10:6498723 A G 0.438459 9.2568e-05
10:6499676 T C 0.024350 6.4771e-05
10:6505931 T C 0.090537 -3.1663e-05
10:6507212 G A 0.041948 -1.3773e-04
10:6507333 A G 0.053484 -1.8058e-04
10:6511752 C T 0.089972 -2.6461e-04
10:6515256 A G 0.048141 1.0760e-04
10:6516327 C T 0.728730 -2.9036e-05
10:6517619 T C 0.624908 2.0965e-05
10:6519237 T C 0.060715 6.1471e-05
10:6520549 G A 0.376653 -7.1743e-05
10:6520584 C T 0.350924 1.2064e-04
10:6520963 A G 0.046567 -2.9501e-04
10:6527143 A G 0.504912 -6.5593e-05
10:6529685 T C 0.027926 -1.2516e-05
10:6531149 T C 1.084805 2.8940e-07
10:6531513 A G 0.190769 3.7654e-05
10:6533539 A G 0.046437 5.8626e-06
10:6534265 T C 0.089524 7.3190e-05
10:6534620 T C 0.219033 7.8595e-06
10:6534695 G A 0.121381 7.2059e-07
10:6534728 C G 1.864779 7.3230e-05
10:6537037 T A 0.262403 1.0025e-05
10:6537425 C T 0.390581 -5.0789e-05
10:6539351 C G 0.026868 4.5104e-05
10:6540723 A G 0.685087 -2.8182e-05
10:6545335 A G 0.070397 -1.8258e-04
10:6553071 C T 0.158211 -6.9351e-05
10:6555831 A G 0.271426 1.0581e-04
10:6556041 C T 1.012801 2.8984e-05
10:6556854 T C 1.603836 1.9645e-04
10:6561183 A G 0.245882 -6.0918e-06
10:6561954 C T 0.063295 -3.9193e-05
10:6568615 G C 1.954254 -5.4688e-05
10:6596242 A G 1.158312 -1.9488e-05
10:6596332 G A 0.381902 -6.6886e-05
10:6599396 T C 0.170373 9.0288e-05
10:6601948 G T 1.954673 -7.7056e-05
10:6606286 G A 0.224122 4.5715e-06
10:6606317 A G 0.030104 -9.3978e-05
10:6606541 T C 0.213811 1.0928e-05
10:6608502 G T 0.159954 5.1668e-05
10:6608733 A G 1.716623 -4.8174e-05
10:6612506 G A 1.953290 -7.7300e-05
10:6613974 T C 0.044110 4.7165e-05
10:6616120 C T 1.257278 5.5778e-05
10:6618208 C T 0.116484 2.8449e-05
10:6618822 T C 1.318980 2.0913e-05
10:6626214 A G 0.400172 4.2957e-05
10:6629225 A G 1.333491 -2.6503e-05
10:6631588 G A 0.399533 1.5988e-05
10:6632290 A G 0.027287 -1.9785e-05
10:6632391 A G 1.708876 1.7073e-05
10:6633671 A G 0.054671 9.9818e-05
10:6638396 C T 0.545828 1.1289e-05
10:6641454 T C 0.022782 1.8915e-05
10:6642620 T C 0.064016 -4.2199e-05
10:6643816 A C 0.509434 -2.5457e-05
10:6643851 A G 0.359697 1.5743e-04
10:6644115 T C 0.027900 -7.4916e-05
10:6644674 G A 0.508320 -2.0736e-05
10:6645691 A C 0.251939 7.8673e-06
10:6649267 A G 1.333787 1.1262e-05
10:6650775 G T 0.422629 4.0158e-05
10:6652850 C A 0.161905 7.0573e-05
10:6653936 T G 0.207728 4.0408e-05
10:6658517 A C 0.454818 -4.0777e-05
10:6663945 C T 1.252886 -7.5340e-06
10:6665531 G A 0.030942 -1.2746e-05
10:6666308 C T 0.662062 -1.2217e-04
10:6668420 T C 0.106902 7.8059e-05
10:6671256 A G 0.596981 1.3907e-05
10:6677540 T G 1.021321 -2.7917e-05
10:6678544 G A 1.803356 -8.5182e-06
10:6678731 G A 0.051549 -8.9383e-05
10:6679853 C T 0.030491 1.2357e-04
10:6680003 G A 0.356650 -3.0236e-05
10:6684522 G A 0.184122 1.0263e-04
10:6685826 A G 0.049822 7.6343e-06
10:6686433 C T 0.052078 -7.7195e-05
10:6700116 G A 0.370662 2.3198e-06
10:6700990 G A 0.489161 2.4127e-05
10:6701248 T C 0.046690 -2.6007e-05
10:6705283 T C 0.092088 -5.7863e-05
10:6710573 A G 0.151752 2.1877e-05
10:6715662 G T 0.124981 3.0109e-05
10:6723023 A G 0.413570 -4.2015e-06
10:6724940 A C 0.128139 9.8845e-05
10:6726606 A G 0.457881 2.9082e-05
10:6730905 G C 0.079888 -5.5983e-05
10:6731071 G A 1.569298 3.4854e-06
10:6731456 G C 0.348571 9.0775e-05
10:6735854 G A 0.255551 -4.1516e-05
10:6736949 G A 0.041555 -3.0277e-05
10:6738313 G A 0.330732 2.0016e-05
10:6738614 A G 0.861900 3.8113e-05
10:6744094 G T 0.025982 1.5363e-04
10:6747620 G A 0.158032 -1.5937e-04
10:6750960 G A 1.512757 -2.0008e-07
10:6751864 G A 0.252218 6.9896e-06
10:6760422 A G 0.051270 3.2741e-05
10:6762403 G A 0.233753 -1.7183e-05
10:6767306 A G 1.216618 1.9614e-05
10:6768836 G T 0.337526 -9.0397e-06
10:6770611 G A 1.653948 -2.4198e-05
10:6772492 T C 0.059102 3.6344e-05
10:6774006 T C 0.099414 -1.2395e-04
10:6775393 A G 0.486431 -1.4565e-05
10:6776179 G A 0.365371 -3.6188e-06
10:6779443 T C 0.372512 2.4118e-07
10:6779575 G A 1.936159 -3.5880e-05
10:6779733 T A 0.516016 -9.6909e-06
10:6781338 G T 0.890508 7.4433e-07
10:6782100 A C 0.263409 -1.6032e-05
10:6786682 A G 0.066655 8.8212e-05
10:6788713 G A 0.462679 -4.2760e-05
10:6788750 T C 1.420922 -1.6231e-04
10:6793356 C T 0.087129 1.6031e-05
10:6793729 A G 0.156844 2.0803e-05
10:6794969 A G 0.126062 -3.0121e-05
10:6797972 A G 0.299317 -2.1344e-05
10:6799269 G A 1.889063 3.0008e-06
10:6799316 C A 0.024622 9.7137e-06
10:6800809 T C 0.054006 1.8377e-05
10:6801073 C T 0.132190 4.1350e-05
10:6805920 C A 0.044012 -4.4937e-05
10:6807941 G T 0.190152 6.1272e-05
10:6813426 T C 0.230818 -1.9056e-05
10:6814474 G T 0.168899 3.5334e-05
10:6817395 C T 0.126503 -3.6013e-05
10:6817455 C T 0.031010 -9.8629e-06
10:6817903 C T 1.541804 -2.5992e-05
10:6819487 G A 0.211831 -4.9110e-05
10:6833390 G T 1.941268 2.0073e-05
10:6836361 A G 0.073227 1.0669e-06
10:6838259 T C 1.942683 2.8825e-05
10:6845780 C T 1.587643 1.5193e-05
10:6845864 C T 0.080923 -1.1161e-05
10:6853128 G A 1.586202 2.9230e-05
10:6853325 T G 0.147422 -3.8099e-06
10:6853765 C A 0.133803 2.5229e-05
10:6856699 G A 0.029562 -1.3728e-05
10:6857307 A G 0.200662 -9.5345e-06
10:6857786 G T 1.942329 1.3986e-05
10:6876020 A G 0.046044 -2.3703e-05
10:6883788 G A 0.362255 -1.4014e-05
10:6884134 T C 0.044223 -1.1725e-05
10:6886958 A G 0.028576 1.1397e-05
10:6894019 T C 0.128532 1.9743e-05
10:6894811 A G 0.043321 2.2225e-05
10:6899786 A G 0.089683 -7.7018e-06
10:6904451 T C 0.071955 -4.2265e-05
10:6906476 G A 0.230306 -3.5983e-06
10:6908055 C T 1.226998 -1.5130e-05
10:6909210 G C 1.189283 -1.2955e-05
10:6911590 G T 0.118308 2.7486e-05
10:6914686 A G 0.032331 -9.4600e-06
10:6914702 T C 0.101254 -2.7096e-05
10:6915455 T C 0.054464 9.7513e-07
10:6916953 G A 0.064188 1.2206e-05
10:6918772 T C 0.091816 -5.8214e-05
10:6920619 C A 0.283549 5.9010e-06
10:6921544 A G 0.161729 3.2828e-05
10:6922615 C T 1.018670 9.8664e-06
10:6926852 C T 0.279352 -6.7936e-05
10:6929145 T C 0.147873 3.7546e-05
10:6929263 C G 0.316750 2.2900e-05
10:6930324 C T 0.137906 -6.0609e-06
10:6930655 T C 0.443172 3.9004e-05
10:6933139 A G 0.452360 2.4875e-06
10:6937822 T C 0.340187 4.9605e-06
10:6939944 T C 0.158548 9.8587e-07
10:6940614 T C 0.163820 7.5129e-06
10:6941948 C T 0.579574 -1.8661e-05
10:6942155 G A 0.114104 1.8335e-05
10:6942436 C T 0.692916 -6.9472e-05
10:6946752 T A 0.197553 3.6146e-05
10:6947754 G A 0.040494 7.7264e-05
10:6950643 T C 0.302342 -5.2517e-06
10:6955145 T G 0.585651 -2.4566e-05
10:6956478 C T 0.669777 -5.1920e-06
10:6959039 A G 1.793911 -1.9901e-05
10:6959853 T C 1.224259 8.7817e-06
10:6960622 G C 0.025690 -6.1918e-05
10:6960833 A C 0.097700 -6.7649e-08
10:6971455 A G 0.847229 3.0422e-05
10:6974647 G A 1.351009 4.0094e-06
10:6975531 C T 0.142268 -1.2836e-05
10:6977250 G A 0.353154 -7.3731e-06
10:6979619 A G 1.195037 8.9571e-06
10:6980386 A G 0.169019 -1.7008e-06
10:6984926 G A 0.128081 2.3907e-05
10:6985007 A G 0.970415 9.7422e-05
10:6999765 T G 1.186089 -1.2617e-05
10:7001118 C T 0.952297 -5.8316e-05
10:7002323 C A 0.296538 6.7659e-05
10:7006503 A C 0.117207 2.1618e-06
10:7007508 T C 0.808643 -2.0721e-05
10:7008503 G T 0.130606 1.1899e-05
10:7014356 G A 0.064250 -2.1034e-06
10:7015736 G A 0.426855 6.2048e-06
10:7020859 A G 0.406871 -2.0324e-05
10:7023235 G A 0.328535 4.8279e-05
10:7025379 G A 0.453370 4.2254e-06
10:7027011 T G 1.236920 4.7102e-05
10:7031340 A G 0.383953 1.6907e-05
10:7036949 C A 0.142962 8.0931e-05
10:7038262 A G 0.104413 2.8456e-06
10:7039552 G A 0.430880 6.9663e-05
10:7041411 C T 0.541836 -3.5432e-05
10:7041621 C T 0.033642 1.4912e-05
10:7042059 G T 0.582554 -2.5568e-05
10:7048483 T C 0.031604 3.5764e-05
10:7048653 G A 0.061575 -2.9108e-05
10:7052893 T C 0.054230 3.4851e-05
10:7055392 A G 0.121901 2.2147e-05
10:7058686 G T 0.144978 9.5035e-07
10:7059026 A G 0.802713 9.0400e-06
10:7059290 T G 0.078369 -4.0085e-05
10:7061787 A G 0.222139 -8.1767e-06
10:7073178 A G 0.077525 9.3123e-05
10:7073459 T C 0.192110 3.0236e-05
10:7079152 T C 0.288995 2.0467e-05
10:7081025 T C 0.021880 2.0368e-05
10:7081699 A G 0.881647 4.7098e-06
10:7083438 T C 0.162882 3.9576e-05
10:7087626 T C 0.021643 2.3617e-05
10:7089016 G A 0.176189 2.4140e-05
10:7089294 G A 0.167692 2.9963e-05
10:7093576 T C 0.132300 2.0928e-05
10:7098472 G A 0.030971 -3.1168e-05
10:7105868 A C 0.868112 -4.4594e-05
10:7112725 G A 0.144728 3.5219e-05
10:7116448 T C 0.390724 8.1520e-05
10:7118081 T C 0.150256 1.4388e-05
10:7123422 G A 0.135338 3.4802e-05
10:7123507 A G 0.327013 2.2760e-05
10:7131802 C T 0.297048 1.3561e-05
10:7139607 A G 0.051653 1.9286e-05
10:7143430 A G 0.079092 -3.0298e-05
10:7145677 G A 0.097954 -2.1947e-05
10:7150098 T C 1.624528 -4.0796e-06
10:7151840 C T 1.759246 5.6116e-06
10:7154864 T G 0.662072 -1.6030e-05
10:7157486 A G 1.758873 2.3264e-05
10:7157851 T C 0.133878 5.7298e-06
10:7161178 G A 0.121316 1.8980e-05
10:7161243 C T 0.710145 4.1329e-05
10:7165087 G C 0.041792 -5.6979e-06
10:7165796 G A 0.418822 5.7113e-06
10:7167104 A G 0.445051 5.8879e-05
10:7168150 C G 0.197731 8.0110e-06
10:7169537 G A 0.065415 -2.7311e-05
10:7172673 A G 0.267275 3.8115e-05
10:7172939 A G 0.031653 -3.1550e-05
10:7174215 A G 1.009630 6.6162e-05
10:7175451 T C 0.031315 -6.2885e-06
10:7186717 C T 0.173038 4.7687e-05
10:7187189 A G 0.044561 -1.6688e-05
10:7195123 A G 0.061121 3.0948e-06
10:7198079 A G 0.024882 6.9049e-05
10:7200250 G A 0.086749 2.6859e-05
10:7201111 A G 0.212467 -3.3606e-06
10:7203237 T C 1.025911 1.1314e-04
10:7204129 T C 0.024035 1.5772e-05
10:7210064 A G 0.143602 5.6181e-05
10:7212029 G C 0.065230 2.2816e-04
10:7215466 C T 0.046242 -3.5274e-05
10:7215751 T C 0.056340 -1.3768e-04
10:7215982 T C 0.137039 1.1968e-05
10:7216176 G A 0.032480 -3.0102e-05
10:7216384 T C 0.124653 -4.3501e-05
10:7220834 C T 0.569678 -4.2569e-06
10:7225777 A G 1.206430 -1.3621e-05
10:7226008 C T 0.090751 3.5317e-05
10:7226122 G A 0.068752 -4.8651e-05
10:7227090 T C 0.041241 8.1667e-05
10:7229750 C A 0.836651 3.6442e-05
10:7234587 C A 0.062367 6.9478e-06
10:7235805 T C 1.231614 2.7672e-05
10:7239705 A G 0.058492 -4.0001e-05
10:7242441 A G 0.056015 -3.4706e-05
10:7244421 A G 0.056067 -3.9532e-06
10:7246537 G A 0.093069 -3.6114e-05
10:7249734 G T 1.713566 6.8554e-06
10:7250882 T C 0.515575 8.6940e-05
10:7251196 C T 0.942297 8.4865e-05
10:7252978 A G 0.983138 -6.0367e-05
10:7254196 T C 0.090388 2.5242e-05
10:7260727 T C 0.615661 1.4219e-06
10:7266471 C T 0.175777 2.4730e-05
10:7269549 C G 0.082565 -4.2728e-05
10:7275506 C T 0.562288 2.3359e-05
10:7288067 T C 0.035814 4.9175e-05
10:7291467 G A 0.101501 3.3501e-05
10:7291704 T C 0.191256 3.0255e-05
10:7292267 A G 0.068508 9.9732e-06
10:7292327 C T 0.062961 4.1665e-05
10:7294076 T C 0.029124 -3.1767e-05
10:7295754 C T 0.051260 3.4800e-05
10:7296066 T C 0.038530 -4.8675e-05
10:7296888 G C 1.826807 -5.1786e-05
10:7305556 T C 0.039611 5.0852e-06
10:7308912 T A 0.047206 -2.6828e-05
10:7310320 G A 0.348542 1.0331e-05
10:7310992 C T 1.607147 -5.0615e-05
10:7314440 T C 1.251507 -3.7870e-05
10:7315286 G A 1.011639 -1.3046e-04
10:7317126 C T 0.196787 -9.8446e-06
10:7317485 G A 1.371940 -1.0829e-04
10:7320741 A G 0.034152 -5.5265e-05
10:7329502 T C 0.042438 6.1662e-05
10:7330391 T G 0.033967 -1.7065e-05
10:7334100 A G 1.883760 -1.8887e-04
10:7338702 A G 0.788354 -4.4068e-05
10:7342157 C A 0.047479 -6.4443e-05
10:7352636 C T 0.857018 -1.7673e-05
10:7358878 T C 0.303121 -1.5908e-05
10:7362877 G A 0.731326 -5.1309e-05
10:7373615 A G 0.027404 -8.0480e-06
10:7376488 G A 0.035986 -4.5330e-05
10:7382201 C T 0.072883 -1.8032e-05
10:7382494 A G 0.115588 -5.0018e-05
10:7385798 T C 1.270524 -8.3796e-05
10:7385982 C T 0.051919 3.4550e-05
10:7388065 G A 0.157951 -5.3165e-05
10:7390612 T C 0.610971 1.6448e-06
10:7398748 C T 0.415145 -6.0817e-05
10:7399607 C A 1.546533 -6.7404e-05
10:7401434 T C 0.156831 -2.2285e-05
10:7403177 A G 0.077139 1.1711e-06
10:7407653 G T 0.047917 -1.3028e-05
10:7415774 T C 1.714585 7.1174e-05
10:7418059 T C 0.045142 1.1495e-04
10:7421925 A G 0.091504 2.3449e-06
10:7425786 C T 1.178253 7.4086e-06
10:7427482 A C 1.819595 3.4465e-05
10:7428939 A C 0.098187 -2.9521e-05
10:7429498 C G 0.047164 8.4125e-05
10:7430027 T C 0.084354 -2.0473e-05
10:7431878 T C 0.350603 -3.4060e-05
10:7434580 A G 0.050669 4.8274e-05
10:7436726 A G 0.068313 -5.4772e-05
10:7440357 T C 0.022561 -9.4807e-05
10:7444865 A C 0.062361 -1.0342e-05
10:7446278 G A 0.049793 3.1652e-05
10:7446946 C T 0.081157 1.3830e-05
10:7447397 A C 0.060407 5.6283e-05
10:7447425 T C 0.067398 1.3263e-04
10:7451767 C G 1.521787 -2.6445e-05
10:7452743 G A 0.401947 2.9429e-05
10:7458108 A G 0.084821 -1.0547e-05
10:7460252 G A 0.300664 5.5012e-05
10:7464588 A G 0.189691 7.2968e-05
10:7464850 G T 0.074649 -1.4055e-04
10:7466138 G C 0.394976 6.9848e-05
10:7468018 T C 0.031688 -8.7352e-05
10:7470414 A G 0.025281 -1.6557e-05
10:7470868 G T 0.418965 2.0448e-05
10:7471543 A G 0.229283 1.2648e-05
10:7480361 A G 0.039131 5.4069e-05
10:7480692 C A 0.499200 4.1262e-05
10:7480937 C T 0.114319 -3.7672e-06
10:7482815 G A 0.031672 6.2343e-05
10:7493698 C T 1.309239 3.8925e-05
10:7494398 A G 0.128136 7.0444e-05
10:7496484 T C 0.039121 -1.7057e-05
10:7499528 T G 1.290109 1.0244e-04
10:7501133 C T 0.574884 2.0178e-05
10:7501444 G A 0.043159 2.8337e-06
10:7503246 T C 0.027284 -2.9766e-05
10:7511562 G A 0.587264 8.6077e-06
10:7511603 C T 0.146575 -1.0129e-05
10:7514583 G T 0.570908 3.9068e-05
10:7522877 A G 0.574586 -6.2381e-06
10:7523750 T C 0.104494 -2.8597e-05
10:7524923 G A 1.245827 6.9159e-05
10:7525653 T C 0.356387 2.1462e-04
10:7527975 T C 0.043363 9.2563e-06
10:7528556 G A 0.063075 -3.3951e-05
10:7528721 C A 0.665532 2.8726e-04
10:7531635 A G 0.066489 3.2616e-04
10:7533637 C T 0.678722 1.8528e-06
10:7534121 G A 0.047885 -1.0269e-04
10:7534462 A C 0.568851 -1.4515e-05
10:7537312 T C 0.341054 1.8055e-05
10:7538606 T C 0.566673 -2.6252e-06
10:7540968 T C 0.033185 8.1139e-07
10:7540994 A G 0.092050 -6.1029e-06
10:7545952 C T 0.085555 4.4573e-05
10:7547215 T C 0.057696 2.4301e-05
10:7548109 T C 0.332323 -2.7299e-05
10:7549441 G A 0.392736 -7.1141e-06
10:7556124 T G 0.053805 5.7489e-05
10:7558884 T C 0.227865 1.0138e-05
10:7560043 C T 0.220757 -1.0252e-05
10:7562754 C T 0.043785 7.0808e-05
10:7566014 T C 0.047307 5.4704e-05
10:7573689 G A 0.688966 2.4346e-05
10:7576502 T G 0.040007 -1.0059e-05
10:7577453 A C 0.021045 2.0064e-05
10:7578527 T C 0.666291 1.8256e-05
10:7582839 T C 0.056463 -1.6871e-05
10:7586531 T C 0.110158 3.5525e-05
10:7586543 T G 1.673565 5.8668e-05
10:7596048 C T 0.182583 -6.5878e-05
10:7597113 C T 0.622918 4.3913e-04
10:7601770 C G 0.191185 -5.9776e-05
10:7604791 T C 0.040017 -3.4851e-06
10:7604887 T C 0.090125 6.2276e-05
10:7608165 A C 0.030559 2.1022e-05
10:7610506 A C 1.535643 1.4138e-04
10:7610792 C T 0.080449 9.6878e-06
10:7611307 G C 0.271666 -8.5248e-05
10:7615195 A C 0.899463 9.4493e-05
10:7615264 A G 0.049134 -3.3333e-05
10:7615330 T C 0.123767 7.8168e-05
10:7617447 T C 0.037213 3.2050e-05
10:7617810 C T 0.397160 9.9693e-05
10:7621578 A C 1.401107 -1.9585e-04
10:7622009 A G 0.200373 2.3728e-05
10:7622526 A C 1.810750 5.7178e-05
10:7622904 T C 0.551742 1.3038e-05
10:7623302 C G 0.045603 -1.4850e-05
10:7624525 A C 0.020559 -1.4426e-05
10:7626169 T C 0.564031 -1.1214e-05
10:7627292 C T 0.080764 5.9641e-06
10:7633279 T C 0.122758 -1.3646e-04
10:7633513 T G 0.460426 -5.7317e-05
10:7633542 T C 0.093997 8.7920e-05
10:7634321 C T 1.236820 4.6955e-05
10:7635084 C T 0.149253 -8.9463e-06
10:7638118 T C 0.028985 3.0450e-05
10:7639154 G C 0.123160 3.8739e-05
10:7639236 A G 0.127188 -7.7798e-05
10:7639318 T C 0.096392 2.9964e-05
10:7639925 T C 0.040815 -7.3595e-06
10:7639932 T G 0.238063 -2.0920e-05
10:7645537 T C 0.043681 -1.4346e-05
10:7647793 A G 0.135267 -5.1354e-05
10:7648786 G C 1.447502 -1.4636e-05
10:7649023 G A 0.087392 2.5273e-05
10:7652858 T C 0.466713 -6.1007e-06
10:7654501 T G 0.578227 4.1273e-05
10:7654808 G A 0.542362 2.1654e-05
10:7659630 C T 0.042422 4.0302e-05
10:7660466 G A 0.197400 -2.6538e-05
10:7662452 C A 0.655642 4.0050e-05
10:7664094 A G 0.298252 -1.3043e-04
10:7665851 A G 0.024937 8.4083e-05
10:7667804 C T 0.080511 -3.3097e-05
10:7669500 G T 0.225531 -1.1985e-05
10:7669552 A G 0.522472 -3.0663e-05
10:7673498 G T 0.470748 9.8807e-06
10:7681144 A G 0.077681 -8.5337e-06
10:7683420 T G 1.322693 -2.2140e-05
10:7683826 T C 0.137915 -3.9428e-06
10:7685743 G A 0.607881 -2.2239e-05
10:7692114 C T 1.531901 1.0604e-05
10:7697073 T C 0.231516 1.0330e-05
10:7697490 C A 0.083432 -9.2087e-05
10:7699550 T C 0.045109 4.0292e-05
10:7699768 G A 0.034385 2.4083e-05
10:7699797 T G 0.104455 -1.3915e-05
10:7699905 C A 0.206764 -1.3255e-05
10:7700153 A G 0.024794 1.4093e-04
10:7700353 C T 0.290333 2.9600e-05
10:7701428 C A 0.040858 2.0250e-05
10:7705876 T C 0.489930 6.2657e-05
10:7710256 T G 0.042549 -4.0567e-05
10:7711763 A G 0.084195 -6.6349e-05
10:7715514 C T 1.622432 5.9652e-07
10:7716687 A G 1.425745 -2.1940e-06
10:7718053 C T 0.667291 2.3934e-05
10:7721150 C G 1.656074 1.2243e-05
10:7723415 A G 0.222149 -9.3929e-06
10:7724524 A C 1.107386 -1.9245e-05
10:7732323 G A 0.942375 5.2495e-07
10:7736798 C T 0.246544 2.3732e-06
10:7739429 T C 0.089109 1.6658e-05
10:7739721 T G 0.213145 -1.0373e-05
10:7740092 G A 0.063724 2.1441e-05
10:7741288 T C 0.028332 -3.0046e-04
10:7744986 C T 0.199072 -1.7190e-05
10:7749183 T C 0.121914 -7.3575e-05
10:7750424 T C 0.040835 7.6112e-05
10:7750692 C T 0.044723 8.1216e-05
10:7754565 A G 0.077168 4.0501e-05
10:7759510 G A 0.067839 -4.5974e-05
10:7759865 G A 0.475071 1.2953e-06
10:7765661 A G 0.244707 1.1487e-04
10:7767432 G A 1.572891 -6.4472e-05
10:7767560 T C 0.205547 5.1098e-05
10:7768356 T C 0.104705 -4.3689e-05
10:7773977 C T 0.119200 -4.5659e-05
10:7774358 G C 0.104101 -4.0005e-05
10:7778749 A G 0.034152 9.4220e-05
10:7780646 G C 0.123121 6.1487e-05
10:7780785 C T 0.102819 -2.4456e-05
10:7783722 T C 0.045022 3.6753e-04
10:7788958 G A 1.456885 -2.5174e-04
10:7788959 T G 0.137386 1.4017e-04
10:7788996 C T 0.048329 -4.3515e-05
10:7791946 A G 0.025528 1.4271e-04
10:7793035 C A 0.218614 -2.0714e-05
10:7800881 C T 0.442932 -6.1471e-05
10:7805308 G C 0.046911 4.6117e-05
10:7805481 T C 0.876872 -4.8709e-05
10:7811790 T C 0.050562 -4.7955e-05
10:7812937 G C 0.046366 6.0088e-05
10:7817335 C T 1.643181 -4.7685e-05
10:7822985 T C 0.219286 -8.4168e-06
10:7834564 T A 0.031231 1.1169e-04
10:7845646 C T 0.068664 -4.5415e-05
10:7849312 C T 0.484792 -1.9729e-05
10:7851414 A G 0.231003 6.3557e-05
10:7861982 C A 0.067963 -1.7946e-05
10:7870065 A G 0.048599 -6.9758e-05
10:7873603 A G 0.735163 -9.0881e-06
10:7875959 A C 0.116289 -3.3786e-05
10:7881582 G A 0.118058 4.5003e-05
10:7884933 A C 0.107340 3.9703e-05
10:7894199 T C 0.098921 -1.1246e-05
10:7895615 G A 0.291108 1.4396e-05
10:7896777 A G 0.392220 9.2495e-07
10:7898759 A G 0.778438 8.2614e-06
10:7906459 T C 1.549399 -3.0685e-05
10:7908825 T C 0.025090 -8.4252e-05
10:7923508 G A 0.556604 3.2484e-06
10:7928240 C T 0.370603 -2.3825e-06
10:7932369 T C 0.057278 3.8416e-05
10:7937757 C G 0.037326 -1.1401e-05
10:7938036 C T 0.058566 -4.6342e-05
10:7950347 G A 0.398916 4.9434e-05
10:7960818 A G 0.033905 -1.3556e-04
10:7968301 G T 1.209932 -9.3180e-06
10:7968397 A G 0.841562 -1.1591e-05
10:7987756 T G 0.043181 1.7012e-05
10:8002657 A G 0.085412 -8.2089e-06
10:8006519 C G 0.106558 -1.1207e-04
10:8006798 G A 1.179487 -2.4785e-06
10:8008411 T C 1.777160 -1.2928e-05
10:8009400 T C 0.072452 -6.3305e-05
10:8019039 T C 0.035833 -1.8585e-05
10:8022492 A G 0.178646 -8.4210e-06
10:8025185 A G 0.097778 7.1098e-05
10:8025362 C A 0.485035 1.0942e-05
10:8026609 T C 1.047992 -2.0910e-05
10:8040431 C T 0.215112 -9.9534e-06
10:8041241 G A 0.063717 4.7555e-05
10:8046942 C A 0.177685 1.0189e-05
10:8047550 G T 0.260481 -2.7151e-05
10:8053005 C T 0.024090 1.0012e-05
10:8053776 G T 0.106334 -3.3025e-05
10:8059424 A G 0.158954 -1.3851e-05
10:8068682 T C 0.178786 -1.2308e-05
10:8071934 C G 0.032477 4.3606e-05
10:8072006 G A 0.221672 1.8866e-05
10:8072795 G A 0.048524 8.3721e-06
10:8074437 C A 1.283085 9.4277e-06
10:8075395 G A 0.181366 -3.8985e-05
10:8078246 C A 0.523436 -3.7256e-08
10:8078574 A G 0.574495 -5.5123e-05
10:8079905 G A 0.063802 3.4926e-07
10:8080069 C T 0.125692 1.4621e-04
10:8080085 A G 0.178942 -4.9469e-06
10:8081492 C G 0.618475 -3.2617e-05
10:8083024 C T 0.372220 -5.5360e-05
10:8084054 T C 0.034373 9.2646e-05
10:8084573 C T 1.357445 -2.5292e-06
10:8087581 T C 0.281257 3.2478e-06
10:8088654 C G 1.603716 -4.5157e-06
10:8090001 C G 1.492627 -1.1863e-06
10:8090124 T C 0.055950 -1.3594e-05
10:8092186 C T 1.497418 5.2381e-07
10:8094373 C T 0.022285 2.2946e-05
10:8099177 T C 1.654129 -3.9098e-06
10:8099823 A G 0.121927 -8.5040e-05
10:8101032 G A 0.057950 -3.0387e-06
10:8101927 C T 0.282708 1.8700e-04
10:8102404 T G 0.183979 -9.9549e-05
10:8103260 C A 1.372878 -1.2148e-04
10:8107572 G A 1.200886 -5.7508e-05
10:8110024 T C 1.556030 -4.8778e-06
10:8110985 T A 0.064931 -5.0942e-05
10:8115908 A G 0.103053 3.3259e-05
10:8120143 G A 0.273536 3.0363e-04
10:8121451 G A 1.668703 2.7533e-06
10:8123740 A G 0.055327 -4.1852e-05
10:8125605 C T 1.214366 -1.6587e-05
10:8127850 C T 1.123024 -2.0433e-05
10:8128498 G T 0.462513 2.9986e-05
10:8135856 A G 1.130794 1.1048e-05
10:8136568 C A 0.104815 -6.4858e-06
10:8137383 T G 0.110226 -7.2372e-05
10:8140441 C T 1.902485 1.9852e-05
10:8141563 T C 1.109297 1.8402e-05
10:8142617 G A 1.795764 2.1527e-05
10:8146142 A G 1.116769 -3.6433e-05
10:8147944 A G 0.662127 -7.1107e-05
10:8148842 T G 0.111680 -3.4954e-06
10:8149846 G A 0.629686 9.3481e-05
10:8152733 G T 0.031046 7.5271e-05
10:8154415 T C 0.091063 -1.1287e-04
10:8156310 T C 0.028254 -1.1548e-05
10:8156557 A C 0.149606 1.2135e-05
10:8163753 C A 0.229475 -1.7452e-05
10:8165550 A C 0.024522 -4.6925e-05
10:8172124 A G 1.198702 -1.7647e-06
10:8177255 T C 0.132329 -2.4343e-05
10:8177461 A G 0.101141 -9.0667e-05
10:8180016 T A 0.100154 9.3937e-05
10:8180848 T C 1.876515 -4.4756e-05
10:8184896 T C 1.230315 -2.4464e-06
10:8186946 T G 0.197874 1.2454e-04
10:8192172 T C 0.224223 -3.8349e-05
10:8203475 T G 1.004242 -2.8282e-05
10:8205359 A G 0.291118 -2.8883e-05
10:8213817 T G 0.076762 2.9349e-05
10:8218313 A C 0.107470 -2.0761e-05
10:8223091 T C 0.125906 -1.6682e-05
10:8223215 G A 0.048995 9.0434e-06
10:8229631 A G 0.074182 -1.3766e-05
10:8232008 G A 0.713053 -2.9972e-05
10:8232800 A G 0.040744 1.5658e-05
10:8237770 C T 0.781876 1.2075e-05
10:8239707 G A 1.600341 -2.1969e-05
10:8240989 A G 0.171395 1.2373e-04
10:8242383 G T 0.336419 9.7694e-07
10:8247228 A G 0.363015 1.0700e-05
10:8252399 C G 0.089005 6.5730e-05
10:8255315 T C 0.257622 -6.5366e-05
10:8263602 C T 0.295539 9.4458e-05
10:8264154 A G 0.552388 8.4694e-06
10:8266243 T C 0.114715 2.3648e-05
10:8268608 A G 0.120963 -7.3373e-05
10:8269939 A G 0.840458 -9.1122e-06
10:8272551 C A 1.198890 -4.4887e-05
10:8273612 A C 0.055386 2.4201e-05
10:8276987 C G 0.374540 -1.9331e-06
10:8284204 C A 0.342531 -3.4459e-05
10:8287240 A G 0.130408 -7.2807e-04
10:8291044 A G 0.026420 -6.2274e-05
10:8291668 C A 0.090352 -1.3546e-04
10:8293266 T C 0.655003 3.7296e-06
10:8294074 A G 0.130457 5.5956e-05
10:8308447 A C 0.165634 9.2588e-05
10:8310084 G A 0.123141 -1.6400e-05
10:8318449 C T 1.238852 1.7088e-04
10:8322831 A G 0.041153 1.8308e-04
10:8323740 A G 0.057560 8.4902e-05
10:8329670 C T 0.739645 3.9088e-05
10:8329986 C T 0.156689 5.0556e-05
10:8331259 T A 1.863091 1.8718e-05
10:8332041 T C 0.099129 -2.4570e-06
10:8334463 A G 1.380152 3.5825e-05
10:8336375 T G 0.087746 -3.0102e-05
10:8336932 G T 1.155261 1.8770e-04
10:8343676 A G 0.057223 -1.4994e-05
10:8344977 C A 0.331800 -6.3305e-05
10:8345079 A G 0.028202 3.3648e-06
10:8346599 G A 0.099216 -9.2216e-05
10:8347376 A G 0.022207 2.7961e-05
10:8348621 T G 0.039371 -2.3115e-05
10:8349453 G A 0.227099 -1.3585e-04
10:8353494 A C 1.197459 -1.0840e-05
10:8355315 T C 0.158068 2.7585e-05
10:8360216 G A 0.055054 -8.1234e-06
10:8367535 A G 1.451838 2.2177e-04
10:8368757 A G 0.086639 2.0982e-05
10:8372031 G A 0.708911 2.9308e-05
10:8374301 C T 0.087116 1.5608e-05
10:8376626 T C 0.287622 4.1781e-06
10:8376944 G A 0.180399 4.0019e-05
10:8380137 A C 0.255548 1.4543e-05
10:8380705 A G 0.122047 1.9418e-05
10:8381417 G C 0.084646 -1.4650e-04
10:8381961 C A 0.070469 1.3471e-04
10:8382052 T C 1.506409 2.8315e-04
10:8382423 G T 0.035126 -2.8580e-05
10:8383911 T G 1.957078 2.0064e-05
10:8385244 C T 0.430224 1.6056e-05
10:8387006 T C 1.311531 1.0599e-05
10:8388047 T C 0.767799 -1.1366e-05
10:8390490 T C 1.318243 -1.6652e-05
10:8392829 T C 0.236401 1.4796e-06
10:8395699 A C 1.594654 -2.8985e-05
10:8398914 T C 0.494591 1.9166e-06
10:8401065 T C 0.301388 -6.0068e-05
10:8401696 C T 1.018241 3.8513e-05
10:8402753 A G 0.033720 -1.1660e-05
10:8403740 A G 0.040858 -3.9543e-05
10:8408727 A G 0.297571 -6.7411e-05
10:8408869 T C 0.386731 1.0407e-05
10:8410740 A G 0.028611 -1.3486e-05
10:8418090 A G 0.573184 1.6642e-04
10:8418226 C T 0.372570 4.6658e-05
10:8420018 T G 0.777361 -4.3953e-06
10:8421849 T C 0.417316 1.7733e-05
10:8425484 C T 0.497454 -3.8859e-05
10:8427333 A G 0.960454 -6.5086e-06
10:8431426 G A 0.092069 -5.4560e-06
10:8432039 G A 1.519414 -1.1638e-05
10:8432931 A G 0.474191 -1.5522e-05
10:8433016 G A 0.048044 5.0499e-05
10:8434884 C T 0.297256 -3.5316e-05
10:8439672 T C 0.290368 -1.9592e-05
10:8442674 G A 0.765316 7.1960e-06
10:8443513 A G 0.191584 -3.2342e-05
10:8444689 G T 0.231961 -4.8449e-05
10:8444796 T C 0.044337 -9.5075e-05
10:8445039 C T 0.077638 4.1960e-06
10:8445316 G C 0.749451 1.1158e-05
10:8445655 G A 0.115068 -7.5830e-05
10:8445737 T C 1.909359 1.5604e-05
10:8447663 A G 0.555767 -4.9089e-05
10:8449891 A C 0.759551 9.0457e-05
10:8455084 C T 0.214531 1.2853e-05
10:8455663 G A 0.618579 5.4773e-05
10:8458829 A C 0.802285 1.3422e-04
10:8463635 T C 1.054766 -7.9271e-05
10:8464929 T C 0.127000 -5.2302e-05
10:8467173 G A 0.133663 8.0993e-05
10:8468686 G A 0.656833 3.0119e-06
10:8478441 G A 0.025985 -2.6768e-05
10:8481234 A C 0.247566 5.4961e-06
10:8482563 T C 0.134793 -6.1924e-06
10:8489241 G C 0.531842 3.0688e-06
10:8495758 T C 0.085775 -1.8413e-05
10:8499157 C T 0.043977 1.0805e-04
10:8499953 T C 0.488619 -3.9844e-05
10:8501490 T C 0.184998 -3.7963e-05
10:8501758 G A 0.195079 -1.4241e-05
10:8501821 G A 0.045301 2.3844e-05
10:8503682 T G 0.159009 -6.5274e-06
10:8508042 C T 0.103367 -3.3700e-05
10:8508704 T C 0.327091 -2.0017e-05
10:8509156 G C 0.149889 -3.1102e-05
10:8509562 C G 1.715153 -9.0891e-06
10:8511627 G A 0.778578 1.7770e-05
10:8512854 C T 0.198101 -2.8773e-05
10:8513101 A C 0.135835 -3.3626e-05
10:8513788 G A 0.033168 1.3980e-05
10:8516447 T G 0.062033 2.6825e-05
10:8523218 G A 0.492033 -1.5863e-05
10:8523708 T G 1.139623 -1.2702e-05
10:8523830 T G 0.257193 -2.6525e-05
10:8525927 T C 0.139175 -4.8742e-05
10:8530266 T C 0.127824 5.2771e-06
10:8537007 G T 0.895240 -1.0479e-05
10:8546021 G A 0.813217 -8.5652e-06
10:8546904 T G 1.097350 3.7106e-05
10:8547181 C G 0.200639 -5.8497e-05
10:8547259 A G 0.447933 -9.8613e-05
10:8547263 T C 0.456622 -6.6642e-05
10:8547853 C T 1.648427 2.9983e-05
10:8549004 A G 0.291952 -5.4944e-05
10:8549341 T G 0.112030 -1.3530e-05
10:8551242 T C 0.985952 3.2251e-04
10:8557228 G A 0.382402 -1.1694e-04
10:8558388 G A 0.457128 1.2399e-05
10:8563593 A G 0.702452 1.8005e-04
10:8563896 T C 0.331297 -4.4695e-06
10:8565001 T C 1.129012 1.9331e-05
10:8565177 A G 0.028076 -4.0105e-05
10:8572005 A G 0.047554 1.9374e-05
10:8572807 A G 1.447089 2.6445e-05
10:8577336 A G 0.212457 -5.5860e-05
10:8580328 A G 1.832285 8.9465e-05
10:8592390 A C 0.103845 -9.6325e-05
10:8602516 G A 0.869050 3.0441e-04
10:8607075 G A 0.030296 -9.0472e-06
10:8607737 G T 0.198773 1.1971e-04
10:8607841 C T 0.147081 2.8291e-05
10:8608790 G A 1.005141 4.2702e-05
10:8615079 G C 0.534718 -4.3925e-05
10:8615200 A G 0.025593 -5.3701e-05
10:8616127 C T 0.249637 8.9760e-06
10:8619792 A G 0.097171 -1.5254e-05
10:8619963 T C 0.104601 -8.3515e-05
10:8621648 A C 1.047024 -9.6216e-06
10:8623399 G C 0.638962 -2.1105e-06
10:8623549 G C 0.225703 -3.4105e-05
10:8623589 C T 0.263370 1.7869e-05
10:8626617 T C 0.271442 -3.8720e-05
10:8630937 C T 0.055019 -3.8558e-05
10:8637564 C T 0.026761 3.2115e-05
10:8638235 C T 0.722293 -4.7068e-06
10:8643382 T G 0.092971 -3.2028e-05
10:8644267 T C 0.203619 -5.1039e-05
10:8650841 T C 0.774826 2.8403e-05
10:8655782 A C 0.077460 -7.1819e-05
10:8667035 C T 0.577247 -2.3216e-06
10:8668216 A G 1.937925 7.0092e-05
10:8678419 C T 0.292283 4.1742e-05
10:8678510 C T 0.075928 -9.8105e-06
10:8683612 A G 0.038809 1.6415e-04
10:8683836 T C 0.025872 -8.5182e-05
10:8685480 A G 0.021987 -2.8322e-05
10:8688043 T C 0.122414 2.6558e-05
10:8688442 T G 0.087418 -1.2948e-05
10:8691448 A G 0.068080 -2.4844e-06
10:8693169 C T 0.387757 -2.0409e-05
10:8701219 A G 0.655415 -1.6267e-05
10:8701854 C T 0.061929 -7.3617e-05
10:8707338 G A 0.028245 -5.1518e-06
10:8708668 C A 1.492325 -3.6751e-05
10:8715546 G A 0.066405 -1.2690e-05
10:8724683 C T 0.102089 3.0844e-05
10:8731255 T C 1.038595 -2.1708e-05
10:8739042 A G 0.396770 4.1784e-06
10:8741450 A G 0.133147 -5.2486e-06
10:8748671 G T 0.088723 9.5238e-06
10:8755919 C T 0.031672 -5.1969e-05
10:8756804 C T 0.433188 6.0836e-06
10:8762088 A G 0.078466 -1.1613e-05
10:8771258 T C 0.063847 6.9344e-06
10:8771768 C A 0.404593 5.3790e-06
10:8776296 T G 0.375939 1.5519e-04
10:8776689 C G 0.198273 -3.0294e-05
10:8777008 C T 1.661481 2.4393e-05
10:8777056 C T 0.045522 -5.8550e-06
10:8786343 C T 1.740434 4.0440e-06
10:8788259 A G 0.129291 3.1168e-06
10:8791459 G A 1.741340 1.0549e-05
10:8794724 T G 0.040828 4.9256e-05
10:8817839 T G 0.567906 2.7371e-05
10:8821299 T C 1.233055 -3.1060e-05
10:8824547 A C 0.086356 8.8379e-06
10:8824637 T C 0.097288 -1.5471e-04
10:8836372 T C 0.080845 2.4691e-04
10:8838945 A G 0.050144 2.4133e-05
10:8839798 T C 0.209387 -5.0755e-05
10:8843004 A G 0.509194 1.3729e-05
10:8849041 C T 1.163011 -4.3698e-06
10:8852621 G A 1.670829 6.6855e-06
10:8857722 C T 0.034824 -3.0711e-05
10:8858017 G A 0.021201 2.0009e-05
10:8858842 A G 0.434596 -5.6274e-05
10:8865747 T G 0.116493 -9.7099e-06
10:8874340 C T 0.267603 1.0472e-05
10:8877106 G A 0.229981 -5.0935e-05
10:8881091 C T 0.026135 -8.3363e-05
10:8882223 G T 0.033899 4.3413e-05
10:8896341 C T 0.073750 -2.2387e-06
10:8898915 G C 0.061387 -3.8420e-05
10:8899373 C T 0.038235 -2.4947e-05
10:8913813 C T 1.259975 2.8331e-05
10:8914572 A G 0.107249 3.5907e-06
10:8918009 G C 0.079962 -6.0299e-06
10:8925373 G T 1.470679 1.8574e-05
10:8925602 T C 0.062857 -6.2061e-06
10:8926204 C T 1.031000 -2.1829e-05
10:8936088 T C 1.600325 2.1609e-05
10:8941089 G C 0.022960 3.3773e-05
10:8944052 G A 0.233652 -5.1552e-06
10:8949378 T C 0.179779 -1.9985e-05
10:8960714 G A 1.446025 6.0787e-05
10:8961922 T C 1.212285 5.1617e-05
10:8966734 T C 1.007803 1.1606e-05
10:8972018 A G 0.103342 1.0710e-04
10:8976044 C T 0.104293 1.5415e-04
10:8978369 T G 0.067849 -6.1937e-05
10:8981108 T C 0.039423 2.8891e-05
10:8982241 A C 0.861189 8.7822e-06
10:8984955 A C 0.081848 1.6813e-05
10:8985952 A G 0.718976 4.9132e-06
10:8986335 C T 0.140895 -2.0872e-05
10:8990620 C T 0.068141 2.6543e-05
10:8998729 A C 0.063601 -8.1581e-05
10:9002169 T A 0.973051 -3.5532e-07
10:9002606 C A 0.218296 -1.1076e-05
10:9012248 A G 0.047268 2.8330e-05
10:9012260 A G 0.046275 5.2546e-06
10:9018423 G T 0.582970 -5.2398e-05
10:9018484 C A 0.042769 -1.7231e-07
10:9021475 T C 0.032308 2.1738e-05
10:9024518 A G 0.422097 5.3072e-05
10:9029721 T C 0.701793 2.0813e-05
10:9034982 T C 0.035022 3.3880e-05
10:9036982 C G 0.303815 3.7769e-06
10:9037273 C T 0.170736 1.1483e-05
10:9038357 C T 0.125922 2.4084e-05
10:9038727 G A 0.156718 1.0482e-06
10:9049253 T C 0.208965 -8.3662e-06
10:9051715 G A 0.059683 -1.5850e-05
10:9055289 T C 0.105549 2.9296e-05
10:9058671 A G 0.847021 -5.1902e-05
10:9061370 T C 1.622960 -9.2475e-05
10:9063889 G T 0.023687 -1.4102e-06
10:9068164 G T 0.456181 3.9014e-05
10:9071967 A G 0.042247 -4.6936e-06
10:9072316 T C 0.057891 2.8124e-05
10:9076156 C T 0.076016 -9.5463e-06
10:9076230 T C 1.445035 1.4791e-04
10:9078999 G A 0.246116 1.1776e-05
10:9081809 G A 0.025219 6.2929e-05
10:9090225 G A 0.099430 -5.0584e-07
10:9106927 G A 0.064532 2.5826e-05
10:9108558 T C 0.388260 1.5953e-05
10:9111300 C T 0.059131 9.5843e-05
10:9111541 A C 0.061666 -9.7620e-06
10:9113884 C T 0.062017 -1.7184e-05
10:9128775 T C 0.269492 1.1312e-05
10:9128992 A G 0.032247 -4.4211e-05
10:9133847 T C 0.370097 7.2460e-05
10:9134927 A C 0.040176 2.8509e-05
10:9137374 C T 0.055746 1.4095e-04
10:9140808 G A 0.145897 5.7084e-06
10:9149380 C G 0.107675 -8.9935e-05
10:9158598 A G 0.033006 1.0754e-04
10:9163641 C T 0.050403 -3.0230e-05
10:9172233 C T 1.665064 -3.9353e-05
10:9174790 C T 0.782759 -8.0604e-05
10:9190859 T C 0.078262 -2.6615e-05
10:9191149 C T 0.906175 -7.2657e-05
10:9194006 C T 0.890453 -3.0925e-05
10:9201309 T C 0.129895 -1.7848e-05
10:9208204 C G 0.104705 1.5897e-05
10:9217032 C A 1.166987 1.4924e-05
10:9221957 C T 0.774660 -3.1067e-05
10:9222228 C A 0.272702 -2.0201e-05
10:9223010 C T 1.584463 -4.0925e-05
10:9230514 G A 0.178896 -1.4071e-05
10:9255533 C T 0.346500 -2.3419e-05
10:9260741 G A 1.655314 -9.9218e-06
10:9261533 C T 0.565400 -3.4567e-05
10:9274340 T C 0.048563 1.1172e-05
10:9274445 C A 0.066875 -5.8060e-05
10:9285981 G C 1.195271 2.5334e-06
10:9286417 T C 0.042367 -1.0197e-04
10:9293648 A C 0.027096 -1.1473e-05
10:9300831 G A 0.408140 4.6050e-05
10:9301775 G A 1.979798 6.9123e-06
10:9305690 A C 0.100651 7.6235e-05
10:9305961 T C 0.024113 6.5541e-05
10:9311512 T G 1.585099 -6.3503e-06
10:9328651 T C 0.184781 8.1569e-06
10:9330174 G A 0.901728 -3.5223e-05
10:9332707 A G 0.832357 -5.3191e-05
10:9347499 T C 0.051929 -2.0393e-05
10:9354765 T C 0.029689 4.5034e-05
10:9355367 A G 0.069563 1.8949e-05
10:9355667 A G 1.147081 -1.1237e-04
10:9357564 G A 0.058297 -1.3451e-04
10:9358862 A G 1.856252 -3.9736e-06
10:9359673 A G 0.107545 -1.8324e-05
10:9361594 G A 0.314679 1.0066e-04
10:9364546 C T 0.060585 -3.5304e-06
10:9368601 A G 1.804820 1.5391e-06
10:9375155 G A 0.324484 -4.1696e-05
10:9381849 C T 0.129999 1.6123e-05
10:9386524 T C 0.045314 2.9687e-05
10:9390134 A G 0.105594 3.3727e-05
10:9393484 A C 0.081650 -1.9734e-05
10:9398565 C T 1.822032 -2.2428e-05
10:9401270 G A 0.084623 3.6524e-05
10:9404746 A G 0.053737 7.3783e-05
10:9409930 G A 1.503387 1.2582e-05
10:9418291 C T 0.113066 -2.8024e-05
10:9418901 A G 0.410503 1.6180e-05
10:9419161 G A 0.063461 -9.3479e-06
10:9420356 C T 0.094562 4.9921e-05
10:9426829 A T 0.141687 2.2087e-05
10:9429516 T C 0.256505 3.5616e-05
10:9437527 A G 0.115354 -2.0071e-05
10:9439856 C T 0.035466 3.1381e-05
10:9446461 T C 1.823194 -8.2040e-05
10:9453832 A C 0.034551 -1.7700e-05
10:9456889 C T 0.085295 -6.0805e-06
10:9459626 T C 0.961833 -2.1687e-05
10:9475850 T C 0.072445 -1.8564e-05
10:9489763 T G 0.241870 3.1005e-05
10:9490959 A G 0.115640 -2.9673e-05
10:9493837 A G 0.240452 1.6278e-05
10:9500904 C T 0.051822 3.5713e-05
10:9507015 T C 0.029299 1.3559e-04
10:9516007 A C 0.315500 7.3500e-06
10:9524819 C T 0.046327 -8.6382e-06
10:9537541 T C 0.189662 6.8197e-05
10:9540194 A G 0.321258 1.2241e-05
10:9571028 T C 0.154589 -2.5074e-05
10:9575095 C T 1.237462 -4.6079e-06
10:9577527 T G 0.109752 -2.1596e-05
10:9583878 T C 0.106925 1.6521e-05
10:9591347 T C 1.137136 -2.0730e-04
10:9592289 T C 1.780707 -7.8600e-05
10:9598351 A G 0.130440 7.3955e-05
10:9615445 C A 0.063646 -1.0157e-04
10:9615587 T C 0.109512 -1.0577e-04
10:9616551 T C 0.342609 3.5695e-05
10:9619109 G A 0.124760 1.3693e-05
10:9620025 C T 0.041643 -5.0605e-05
10:9620193 C T 0.069586 2.9863e-05
10:9622244 G C 0.917727 -1.8009e-04
10:9634307 C G 0.098220 -1.8003e-06
10:9637947 T C 0.161359 9.7668e-06
10:9640544 C T 1.146046 6.3554e-05
10:9640789 G A 0.041432 -7.1230e-05
10:9647540 C G 0.105708 1.6568e-05
10:9656808 C T 0.051565 -2.0439e-05
10:9668691 A T 0.022097 -1.2397e-06
10:9671127 C T 0.307655 2.5304e-05
10:9677086 T C 0.437187 9.0283e-06
10:9677737 T C 0.070173 7.4190e-05
10:9677794 C T 0.120492 -2.6972e-06
10:9687437 T C 0.143956 -3.2913e-05
10:9689033 A C 0.025177 -4.4098e-05
10:9721172 A G 0.054636 -7.9798e-05
10:9721782 A G 0.081598 7.2780e-05
10:9733549 G A 1.727409 -1.6956e-05
10:9749448 G T 0.276207 -5.6817e-05
10:9751308 C T 0.830984 -1.3454e-05
10:9752045 C T 0.170834 -1.5362e-04
10:9761377 C T 0.053581 -4.1764e-06
10:9800450 T C 0.024548 4.1708e-06
10:9803548 A G 0.068060 3.1171e-05
10:9803669 A C 0.059673 -2.5142e-05
10:9812644 G C 0.026287 2.7420e-05
10:9820168 T C 0.025654 -4.8693e-05
10:9826945 A G 0.554209 1.5672e-04
10:9847922 T C 0.070037 3.9792e-06
10:9870680 C T 0.478972 9.4223e-06
10:9875855 G A 0.223593 -7.2025e-07
10:9876065 C T 0.388896 -6.5979e-06
10:9886680 C T 0.131745 -7.0456e-08
10:9905281 T C 0.120278 -2.7204e-05
10:9911665 A C 1.940746 -3.3573e-06
10:9911908 A G 0.105704 -4.5016e-05
10:9914419 G A 0.041101 -1.1623e-05
10:9933377 G A 0.122650 -1.1000e-05
10:9934760 T C 0.248459 1.3326e-05
10:9937912 C T 0.501683 4.2787e-05
10:9939034 A G 0.752145 -2.7549e-05
10:9942126 T C 0.067265 -1.2919e-06
10:9951151 T C 0.140087 -2.2891e-07
10:9951343 G A 0.095740 3.1383e-05
10:9954263 C T 0.110339 -1.6129e-05
10:9961611 A G 0.952807 -3.4447e-05
10:9963835 A C 1.358899 1.1679e-06
10:9964571 T C 1.905675 1.3215e-05
10:9964708 C A 0.402957 -4.0343e-05
10:9971852 T C 0.071157 -9.3961e-05
10:9973626 G A 0.063078 -1.3041e-05
10:9975004 T C 1.029176 3.3203e-05
10:9986481 C A 0.050491 -4.2841e-05
10:9987429 A G 0.089047 1.1789e-05
10:9988078 G A 0.774034 3.9610e-05
10:9994221 G A 0.123089 -1.7772e-05
10:9995083 C T 0.897506 3.4045e-05
10:10006344 T G 0.042500 -2.4613e-05
10:10009246 G C 0.156669 2.0850e-06
10:10017832 C T 0.915536 3.5200e-05
10:10018250 A C 0.022730 6.2704e-05
10:10029766 A G 0.338844 -2.1080e-05
10:10032926 C T 0.792963 3.9035e-05
10:10036241 A G 0.051322 -1.9230e-05
10:10046478 G A 0.036041 2.4293e-05
10:10062069 A G 0.061922 -8.2995e-05
10:10063826 G A 0.074276 4.0027e-05
10:10066403 T C 0.859082 6.6327e-05
10:10067177 C T 0.090313 3.2422e-05
10:10072835 C A 0.068554 8.6207e-05
10:10074463 T C 0.948402 9.0982e-05
10:10081372 C T 0.570019 -1.6525e-05
10:10081419 C T 0.093724 -6.4988e-05
10:10082118 A G 0.040643 4.5393e-05
10:10082656 C G 0.151638 5.1043e-05
10:10083583 C A 1.751323 1.1249e-04
10:10086553 A G 0.122095 -1.4571e-05
10:10087031 A G 1.755838 4.9015e-05
10:10088322 T C 0.189945 2.1348e-04
10:10099425 C T 1.034506 4.8893e-05
10:10100700 G A 1.731687 2.9156e-05
10:10103069 G A 0.096723 1.5849e-05
10:10121843 G A 0.210490 1.1103e-05
10:10123880 G A 0.033746 7.1771e-05
10:10130224 G A 0.476902 4.4635e-05
10:10134319 A C 0.149087 -9.6048e-06
10:10134955 T C 0.106616 -2.7904e-05
10:10148097 G A 0.146455 1.5711e-04
10:10154434 G A 0.231993 3.7787e-05
10:10156304 C T 0.164037 1.0406e-04
10:10158413 A G 0.107775 1.9529e-05
10:10160452 T C 0.160606 7.4110e-05
10:10161515 T C 0.076869 2.1465e-05
10:10162933 C T 0.198273 1.0387e-04
10:10170208 C T 0.147270 -7.8331e-05
10:10170246 T C 0.044019 8.6444e-05
10:10170933 C A 0.071916 7.4760e-05
10:10174763 C T 0.284925 1.3271e-04
10:10175787 T C 0.134738 -2.5438e-05
10:10177333 C A 0.066171 9.2225e-06
10:10180561 C T 0.352421 2.5014e-05
10:10183941 A C 0.051062 4.0415e-05
10:10185461 T C 1.175946 1.7264e-05
10:10188456 G A 0.462007 2.1216e-05
10:10188677 G A 1.329230 -2.1455e-05
10:10188783 G A 0.726828 -3.2807e-05
10:10190692 G A 0.342281 7.0119e-05
10:10199823 C T 0.871751 -1.0011e-04
10:10200703 C T 1.572642 2.4419e-05
10:10218993 T C 0.143099 -5.0667e-05
10:10219986 T C 0.252221 1.7037e-04
10:10220774 C T 0.080881 -1.1640e-05
10:10228427 G T 0.785225 -1.6000e-05
10:10230394 G A 0.538675 2.6613e-06
10:10239925 T C 0.182249 1.7004e-05
10:10242101 G A 1.556978 2.7344e-05
10:10242106 A G 0.445220 1.2191e-05
10:10243764 C T 0.810922 -3.6450e-05
10:10247218 A C 0.141421 -1.7039e-05
10:10248165 A G 0.529726 1.0649e-06
10:10248842 A G 0.424376 2.0175e-06
10:10249027 T C 0.364530 2.2848e-05
10:10249791 C T 0.103478 7.2432e-05
10:10249897 C T 0.290618 -5.0362e-05
10:10249927 T C 0.144134 -6.7596e-06
10:10251698 T C 0.488356 1.7064e-04
10:10252995 T C 0.565933 2.7183e-05
10:10258487 T C 1.639796 -2.2562e-04
10:10260293 C T 1.842062 -4.6711e-06
10:10263037 C T 0.740960 1.5317e-05
10:10267681 G A 1.861153 -1.4491e-05
10:10267839 T C 0.109083 -1.6658e-05
10:10274871 G A 0.033123 1.1608e-04
10:10275328 T G 0.063578 -2.1660e-05
10:10277279 T C 0.104396 -2.8433e-05
10:10277345 C T 0.371979 1.6517e-05
10:10286431 C T 0.047317 3.2050e-05
10:10290972 C T 0.602733 3.1053e-06
10:10296276 T C 0.387799 -3.0820e-04
10:10297939 A C 0.051150 6.6404e-06
10:10305616 G A 1.848440 3.5637e-05
10:10307717 A G 0.090362 -5.9229e-06
10:10310662 C G 0.774183 8.9267e-05
10:10313948 C T 0.094769 -6.8167e-05
10:10329573 T C 0.056255 1.1897e-05
10:10329821 A G 0.061682 1.3089e-05
10:10332249 G A 0.042678 2.3944e-05
10:10334826 C T 0.991097 1.8254e-05
10:10335632 T C 0.089411 1.9756e-05
10:10341559 T C 0.277106 8.9391e-05
10:10353552 G A 0.079703 -5.5665e-05
10:10358312 G A 0.037537 9.0271e-06
10:10358544 T C 0.063665 2.5276e-05
10:10366119 G A 0.883250 -2.4317e-05
10:10370899 G A 0.054269 1.1985e-04
10:10376622 A C 0.026852 3.2460e-05
10:10377130 A G 0.767062 2.9545e-05
10:10383879 T G 0.175534 4.1287e-05
10:10385079 A G 0.847807 4.7897e-05
10:10388674 G A 0.025586 2.5399e-06
10:10401580 G A 1.865782 -8.7118e-05
10:10405754 G A 0.110865 -2.2603e-05
10:10408075 T C 0.173852 -2.2357e-05
10:10409365 T G 1.347321 -2.3621e-05
10:10414503 G T 0.932388 -5.4869e-05
10:10415512 C A 0.334140 4.0489e-05
10:10417337 G T 0.078648 -5.8935e-05
10:10417509 T G 0.220124 -8.6914e-06
10:10423468 G A 0.062250 3.4706e-05
10:10424791 G T 0.024415 5.7621e-05
10:10428079 A G 0.079764 1.7291e-05
10:10433642 T C 0.026764 -2.0335e-05
10:10439480 C T 0.327211 -2.1009e-05
10:10450496 A G 0.144650 4.1298e-05
10:10457646 C G 0.068797 -1.1963e-05
10:10460655 A C 1.128467 -4.5067e-05
10:10466430 G T 0.098749 -1.4001e-04
10:10478418 A G 0.645892 1.5157e-05
10:10487742 A G 0.511417 -2.2191e-04
10:10491364 T C 0.099469 1.2907e-04
10:10493825 G A 1.155423 6.5698e-05
10:10495727 C T 0.046005 4.9760e-05
10:10508146 A G 0.795871 -1.3305e-06
10:10512128 A C 0.057563 1.0957e-04
10:10517875 G T 0.294451 4.7630e-05
10:10536465 A G 0.097197 -3.8798e-05
10:10539802 T G 0.085405 -7.3368e-05
10:10540164 T C 1.377513 -8.3235e-06
10:10540465 A T 0.450747 -4.9769e-05
10:10542851 C A 0.691397 1.0868e-05
10:10549795 C A 0.088048 9.7451e-07
10:10550265 T C 0.071663 -1.4197e-05
10:10553567 A G 0.913566 -1.6342e-05
10:10559149 G A 0.125039 -3.8570e-05
10:10559645 G T 0.664542 -3.1136e-05
10:10565427 C T 0.176611 3.9755e-07
10:10568827 T C 0.063529 -5.3212e-05
10:10574494 C T 1.048294 9.0401e-06
10:10574566 A C 1.217725 2.4584e-05
10:10579021 A G 0.134760 4.1427e-05
10:10579544 G T 0.148360 6.2348e-05
10:10580714 C T 0.021484 9.5007e-05
10:10580977 A G 0.213418 -2.7466e-05
10:10581144 C A 0.179179 3.2741e-06
10:10581764 G A 0.940940 6.0998e-06
10:10587980 A G 0.046109 1.4169e-05
10:10594175 C T 0.056009 -7.6044e-06
10:10594364 T C 0.130658 4.3811e-05
10:10603156 G A 0.258352 3.0928e-05
10:10604381 T G 1.003392 3.7623e-05
10:10607497 T C 0.801931 2.1545e-05
10:10609461 T C 0.038498 2.9515e-07
10:10618947 G A 0.123660 -6.1194e-06
10:10624429 A C 0.498697 1.5778e-05
10:10625200 C T 0.044389 -1.6998e-04
10:10632421 C A 0.723436 4.5710e-04
10:10638836 T C 1.758919 2.6548e-05
10:10641360 T C 0.047764 -3.5991e-05
10:10646355 T C 0.501845 -1.5238e-05
10:10650889 T G 0.933043 -5.3267e-05
10:10657491 C T 0.125293 3.1346e-05
10:10658260 G T 0.031068 -5.1453e-05
10:10667223 G A 0.094542 9.7814e-08
10:10670173 T C 0.112501 4.3263e-05
10:10679038 G A 0.757283 8.6277e-05
10:10690733 A G 0.370886 -2.8986e-05
10:10691040 T C 0.887619 -1.3486e-05
10:10704884 G A 0.465691 -2.6534e-06
10:10706864 T C 0.443055 -6.0542e-06
10:10709929 A G 0.021487 -1.0395e-04
10:10711373 A G 0.058391 4.7828e-05
10:10723402 G A 0.515562 -1.6165e-05
10:10740857 G A 0.045564 6.1769e-05
10:10741475 A G 1.509797 -1.2957e-06
10:10747631 T C 0.059108 1.0167e-04
10:10754319 G A 0.191954 -5.6350e-05
10:10763500 T C 0.484984 3.7872e-06
10:10773755 C T 0.378938 -2.1623e-05
10:10774024 G A 0.075610 8.9401e-05
10:10774824 T C 0.538220 -1.8467e-05
10:10775993 G A 0.402051 -1.0877e-05
10:10776143 A G 0.357899 -2.8919e-05
10:10777944 G C 0.045210 1.0976e-04
10:10783592 C A 0.057635 7.5365e-05
10:10786190 C T 0.826300 -9.7397e-06
10:10789461 T C 0.691339 -4.4380e-05
10:10790943 C T 0.083338 1.0269e-04
10:10791914 C A 0.215417 -3.6858e-05
10:10800504 T G 0.099755 3.5343e-05
10:10800948 A G 1.003126 -1.2473e-03
10:10807578 C T 0.472250 -3.9173e-05
10:10828656 T C 0.250783 -1.4121e-04
10:10846404 C T 1.333293 -4.1894e-06
10:10847278 C T 0.144076 -3.8410e-05
10:10868918 A G 0.039163 1.2500e-05
10:10874408 A G 0.921586 -6.4408e-05
10:10887163 C T 0.048599 -1.4348e-05
10:10889014 C T 0.337175 -2.6884e-05
10:10898780 A G 0.390935 1.8664e-04
10:10915790 A C 0.172966 2.7176e-05
10:10918923 A G 0.094967 9.7130e-06
10:10919636 G C 0.047164 1.0095e-04
10:10924609 T C 0.400964 1.5415e-05
10:10928268 G T 1.027183 5.7380e-05
10:10940356 A G 0.913803 8.1662e-05
10:10945351 C T 0.414960 3.0547e-05
10:10951833 C T 0.056788 1.7837e-05
10:10952991 T C 0.046093 -1.4747e-04
10:10953691 C T 1.638011 -2.4423e-05
10:10954885 T G 0.053198 6.4609e-06
10:10964820 G A 0.028757 1.6627e-05
10:10964972 A G 0.476327 1.5877e-05
10:10968203 T G 0.097282 -5.2993e-05
10:10972830 C A 0.042110 2.9716e-05
10:10973316 T C 1.355345 1.7645e-07
10:10974256 G A 0.483805 1.0222e-04
10:10978403 G T 0.078177 2.4225e-05
10:10982823 C T 0.631341 -4.3096e-05
10:10989701 T C 0.784641 -4.6480e-05
10:10990498 C T 0.021441 2.2630e-05
10:10996596 G T 0.433133 -3.3405e-05
10:11001612 C A 0.155416 3.7415e-05
10:11008489 A C 0.043792 -3.6590e-05
10:11010873 C T 0.091761 -8.5973e-05
10:11017663 G A 0.035687 8.3783e-05
10:11024749 A G 1.104676 -2.4226e-05
10:11025468 T C 0.070008 3.6283e-05
10:11032058 C T 1.745978 1.7939e-05
10:11043296 C T 0.079774 -1.0713e-04
10:11050374 T C 0.213678 9.8973e-05
10:11061290 G A 0.220241 1.4277e-05
10:11061525 T C 0.034535 -7.4767e-06
10:11064956 T C 0.150979 3.1224e-05
10:11067231 A G 0.064642 -1.3030e-05
10:11068797 T C 1.753735 1.5218e-05
10:11073891 T C 0.165235 -1.7616e-05
10:11074895 G C 0.030192 -2.8158e-05
10:11075934 A G 0.092118 6.9220e-07
10:11076874 T G 0.662218 -1.9880e-05
10:11086358 A G 0.022762 -2.3982e-05
10:11090393 A G 0.222074 -4.1515e-05
10:11090485 G T 0.494081 -1.3266e-05
10:11101682 C A 0.052399 -4.0374e-05
10:11110195 C T 1.114117 -1.7270e-05
10:11119859 T C 0.040462 1.5017e-05
10:11124672 G A 0.034041 7.0237e-05
10:11125366 A C 0.067995 -3.8671e-05
10:11140531 C T 0.299554 2.2657e-05
10:11140865 A G 0.057482 -3.3049e-05
10:11141731 T C 1.062796 -3.4265e-05
10:11146233 C T 0.081218 -3.1587e-05
10:11147074 T C 0.136422 1.0974e-05
10:11147281 T A 0.032707 1.4827e-04
10:11147343 C T 0.087564 -2.0021e-06
10:11148581 T C 0.066181 -2.4660e-05
10:11158733 T C 0.064130 1.2848e-04
10:11159792 G A 0.068966 -8.9000e-05
10:11161316 C T 0.937886 -1.3585e-05
10:11162053 T G 0.122209 -1.8541e-04
10:11163996 A C 0.112741 3.1053e-05
10:11166802 A G 0.358662 1.0800e-05
10:11167187 G A 0.268878 -3.6024e-05
10:11173136 C T 0.242773 -4.9879e-06
10:11173591 G A 0.400448 7.5930e-06
10:11177262 A C 0.085220 3.7710e-05
10:11188810 A G 0.037170 -1.5068e-05
10:11198426 T C 0.510625 -4.4102e-05
10:11198564 G A 0.033152 6.3082e-06
10:11198793 C G 0.122112 1.4394e-05
10:11200007 A G 0.075691 -7.3710e-07
10:11203971 T G 0.062607 2.3433e-05
10:11204303 T G 0.142833 5.0217e-05
10:11205224 G A 0.329856 3.0028e-06
10:11209955 C T 1.948467 4.0449e-05
10:11212453 C T 0.075499 2.2010e-05
10:11214218 G A 0.546854 -4.0204e-06
10:11215298 G A 0.025570 -1.3990e-05
10:11217012 G A 0.065684 2.1167e-05
10:11218115 T C 0.101245 -6.6212e-05
10:11226236 G C 0.096233 6.8375e-05
10:11232306 G A 0.159814 2.2762e-05
10:11237032 T C 1.380594 7.8970e-06
10:11242317 T C 1.612918 5.6544e-05
10:11246251 C T 0.067852 4.0647e-06
10:11249278 C T 1.614583 9.7354e-05
10:11250990 G A 0.184709 -8.3065e-05
10:11263204 C A 1.749548 -5.0953e-05
10:11264507 T C 0.076334 3.1979e-05
10:11271993 C T 0.209056 -2.8073e-05
10:11281305 C T 0.278554 -2.5584e-05
10:11282532 C A 0.164871 7.6257e-05
10:11283916 G A 0.043944 -4.0856e-06
10:11284132 A G 1.687947 1.8700e-04
10:11285301 A G 0.717545 6.5222e-05
10:11291657 T C 0.426670 -2.6795e-05
10:11292509 C G 1.728061 -6.3637e-05
10:11292799 C T 0.994907 -3.7038e-06
10:11292972 G A 0.816209 -1.9011e-05
10:11294858 G A 1.561077 -3.3090e-05
10:11295125 T C 0.570976 -5.5565e-05
10:11297433 C T 0.120719 1.4444e-05
10:11298352 T C 0.279430 2.3035e-06
10:11298964 G A 0.423334 -2.8603e-05
10:11298997 A G 0.694399 2.2391e-05
10:11299735 T A 1.499787 2.6944e-05
10:11300436 T C 0.086743 -6.2142e-05
10:11303780 A C 0.046031 -1.6773e-04
10:11304145 G A 0.210250 1.0482e-05
10:11306494 A C 0.090832 -7.2573e-06
10:11307330 G A 0.044506 1.3676e-05
10:11308298 G A 0.166783 -4.9662e-06
10:11311611 G A 0.912339 1.9517e-05
10:11312042 C T 0.886360 2.3418e-05
10:11312324 C T 0.090969 8.6502e-06
10:11312363 A G 1.138814 -2.7317e-05
10:11314590 T G 1.246456 -3.3790e-05
10:11316236 T C 0.395141 2.1317e-05
10:11318249 A G 0.245509 2.1413e-05
10:11322197 T C 0.047031 -5.7113e-05
10:11323688 T C 0.052438 -4.3030e-05
10:11327285 T C 0.537574 6.2704e-06
10:11328735 T C 0.087278 -2.9842e-05
10:11329653 G T 1.789237 1.4026e-05
10:11331112 C T 0.093588 -4.6970e-05
10:11341497 A C 0.131018 -1.0011e-04
10:11343872 T C 1.453646 2.9942e-05
10:11345375 G A 0.081011 -6.1735e-06
10:11347445 G C 0.059365 4.0890e-05
10:11348449 T G 0.071734 -7.0505e-05
10:11348623 C T 0.165933 1.0421e-04
10:11349377 G A 0.026758 -2.9089e-05
10:11351678 C T 0.197864 4.6840e-05
10:11352679 C A 0.094240 -1.6762e-05
10:11353201 G A 0.048878 -1.1710e-04
10:11356160 T C 0.514614 -2.8117e-05
10:11358379 G A 0.052763 -2.8797e-05
10:11358668 T C 0.080634 3.8630e-05
10:11358737 T C 0.054214 1.3735e-04
10:11362567 C T 0.220163 -9.5536e-06
10:11363811 C T 1.481072 2.6966e-05
10:11367447 T C 0.816781 -3.0203e-04
10:11368288 T C 0.113702 2.7052e-05
10:11368747 A G 0.599396 -1.7393e-04
10:11377611 G T 0.052104 7.0273e-05
10:11380636 A G 0.029147 1.8815e-04
10:11382800 A T 1.389221 -1.8669e-05
10:11383024 C T 0.140590 2.3548e-05
10:11384120 A G 0.555056 -8.1897e-05
10:11388353 T C 0.272166 -2.4205e-05
10:11388843 C T 1.081715 1.3986e-06
10:11389546 G C 0.034444 -4.5786e-05
10:11391530 G A 0.106993 -2.8560e-05
10:11395211 A G 0.383359 -2.5449e-05
10:11395889 T G 0.987014 -3.3922e-05
10:11396837 C T 0.106269 -1.9221e-05
10:11398274 A G 0.076895 -4.1814e-06
10:11400146 C G 1.472582 -2.0157e-05
10:11400552 C T 0.034360 -2.9523e-05
10:11401130 A G 0.533420 5.8188e-06
10:11405420 T C 0.390023 -1.6621e-05
10:11412530 A G 1.874980 7.2229e-05
10:11412855 A C 0.108505 -3.5824e-05
10:11413099 T C 0.036625 -6.3416e-05
10:11414815 G A 0.386391 -1.5264e-05
10:11417845 C T 0.039179 -2.1946e-05
10:11419738 G A 0.119895 -3.4386e-05
10:11420979 G T 0.515526 1.2808e-05
10:11422085 A G 0.029523 -2.3083e-05
10:11424447 A G 1.205842 -1.3186e-05
10:11424595 T C 0.116545 3.0142e-06
10:11427494 G A 0.255950 2.2159e-05
10:11430114 G T 0.584849 -1.8575e-05
10:11437451 C T 0.145264 -5.3683e-05
10:11448858 C T 0.072825 6.8741e-05
10:11464056 C T 0.148659 -2.0193e-04
10:11468441 A G 0.838134 -1.2001e-05
10:11469343 C T 0.242409 2.8120e-06
10:11471466 G C 0.499823 4.9348e-05
10:11471599 T G 1.883559 1.7666e-05
10:11475101 G A 0.055911 3.6636e-05
10:11481869 C T 0.057680 -8.7459e-06
10:11482306 G A 0.194599 -2.8023e-05
10:11483765 T C 0.166225 3.3194e-05
10:11484164 G A 0.466470 2.1456e-05
10:11488475 A G 0.111573 2.2825e-05
10:11489552 G T 0.923384 1.6718e-04
10:11491115 G A 0.215904 -1.7571e-05
10:11491194 A G 0.115559 5.6342e-05
10:11492718 T G 1.582090 -6.6468e-05
10:11495500 C A 0.565043 7.4024e-06
10:11497448 G C 0.202655 -2.0713e-04
10:11499162 C T 0.147127 7.6127e-05
10:11499355 C T 0.044908 -1.5025e-05
10:11504752 C T 0.114202 1.1548e-04
10:11513242 C T 0.125215 -1.1870e-04
10:11515466 A G 0.030309 4.5345e-05
10:11521115 A C 0.385998 1.3931e-05
10:11524026 A G 0.440896 -6.7655e-05
10:11533218 T C 0.026644 -1.5795e-06
10:11536425 T C 0.138048 -7.2167e-04
10:11541018 G A 0.032574 9.2161e-06
10:11549875 C T 0.096113 2.0227e-04
10:11552199 C T 0.207043 -4.5942e-05
10:11553725 A C 0.089800 -1.3926e-05
10:11557399 T G 0.331093 -1.3565e-04
10:11567271 A G 0.107688 -5.7067e-06
10:11569387 C T 0.026878 -1.1600e-05
10:11571437 C A 0.051585 -7.1076e-06
10:11587484 A G 0.077522 -7.8516e-05
10:11599041 G T 0.184417 7.6730e-05
10:11599541 T C 0.031695 -2.7951e-04
10:11624915 G A 0.023496 1.5311e-04
10:11630331 G A 0.036115 -4.7220e-05
10:11644108 A C 0.437190 -7.4114e-05
10:11654457 C A 0.104822 6.9354e-06
10:11660892 C T 0.029264 -7.4048e-06
10:11681558 G A 0.218361 -2.0328e-05
10:11682813 G A 0.138996 3.0484e-06
10:11684042 A G 0.740918 -4.0346e-05
10:11686428 T C 0.463818 2.3692e-06
10:11688183 A G 0.079748 5.8171e-05
10:11691039 A G 0.219802 -2.6305e-05
10:11694596 G T 1.781055 1.9990e-04
10:11696333 T C 0.087785 2.7014e-05
10:11712965 A G 0.220455 -7.2988e-05
10:11714686 T C 0.695402 2.8763e-06
10:11715681 T C 0.042458 -1.0741e-05
10:11718139 C T 0.192447 -4.0592e-05
10:11722775 G T 0.815690 -5.1762e-05
10:11722961 T C 0.072387 -9.5394e-05
10:11723123 G A 1.681631 -1.6010e-04
10:11723870 A G 0.144602 -3.5461e-05
10:11726066 A G 0.092514 1.6122e-05
10:11726127 T C 0.093173 -2.3306e-05
10:11726822 C T 0.470748 -7.3117e-05
10:11730082 C T 0.582807 -7.4681e-05
10:11730196 T C 0.175618 1.4629e-05
10:11730910 A G 0.403817 -1.7382e-04
10:11735559 T C 0.278726 -1.6415e-04
10:11736840 A G 0.029140 4.2693e-05
10:11737310 G A 0.153751 1.0065e-04
10:11737506 C A 0.120340 6.7451e-06
10:11738752 C T 1.268339 -5.9296e-06
10:11742642 C T 0.121170 1.3536e-05
10:11743514 A G 0.436447 -7.9512e-05
10:11744721 G A 0.834992 3.5515e-05
10:11746514 C A 0.621445 -8.6120e-06
10:11746856 A G 0.078830 -1.5792e-05
10:11746924 T G 0.041409 3.9244e-05
10:11747717 C T 0.216196 -5.3209e-05
10:11751376 A G 0.497334 1.8396e-05
10:11757180 T C 1.388653 -7.4758e-06
10:11757293 A G 0.093617 -8.4257e-07
10:11757834 T G 0.063065 2.8316e-05
10:11761810 C T 0.546529 -2.0729e-05
10:11762580 A G 0.136085 7.3160e-05
10:11767337 G A 0.763521 -5.6452e-07
10:11770860 T C 0.122735 3.7027e-05
10:11773389 T C 1.346396 -1.1759e-05
10:11780837 C T 1.450871 -5.9506e-06
10:11784088 C T 0.524186 4.7406e-06
10:11793786 C T 0.020779 2.6527e-05
10:11799332 G T 0.032792 -1.9199e-05
10:11800429 G A 0.239326 -7.0917e-05
10:11802364 A G 0.280284 -5.9276e-05
10:11802630 C T 1.424509 -5.1474e-05
10:11804525 T C 0.071251 -1.4633e-05
10:11812163 C T 0.795511 -1.0378e-05
10:11815455 C T 1.494438 2.1301e-05
10:11817045 T G 0.354215 -7.0265e-06
10:11817835 C T 0.911391 -2.1231e-05
10:11822704 T C 1.853013 4.8828e-05
10:11825785 C T 0.730161 2.9786e-05
10:11828609 A G 0.056995 -5.1513e-06
10:11828686 A G 0.397708 3.4392e-05
10:11830498 T C 0.186949 -6.1484e-05
10:11842132 A C 1.549009 -3.7896e-05
10:11843051 T C 0.628650 -6.9684e-05
10:11847241 T C 0.183512 -2.1110e-05
10:11850534 T C 0.153008 3.3398e-05
10:11852837 G C 0.036557 4.9601e-06
10:11854014 C T 1.545202 6.5097e-05
10:11855221 T G 0.502773 -2.1247e-05
10:11855599 C T 1.246632 7.3572e-05
10:11857507 A C 0.457625 1.4024e-06
10:11861549 C T 0.024450 -8.4315e-06
10:11861758 T C 1.509158 -1.1624e-04
10:11861950 C T 0.361217 -4.8312e-06
10:11863325 T C 0.584823 -1.0185e-04
10:11863807 T C 0.492660 6.2022e-06
10:11864274 C T 0.032208 4.6132e-05
10:11867315 T C 0.785832 1.8058e-05
10:11867463 G A 0.142203 -8.8054e-07
10:11870422 C T 1.836641 -8.8260e-05
10:11873505 G A 1.399672 -1.6847e-04
10:11883126 A G 0.067755 -9.0334e-05
10:11889850 C T 0.101780 -6.7608e-05
10:11893971 G T 1.284263 -1.3391e-04
10:11897052 G C 0.170720 -7.8146e-05
10:11898502 T G 0.403924 1.8384e-04
10:11902722 G T 0.507772 1.0807e-05
10:11903698 G C 0.039069 3.6146e-05
10:11911368 T C 0.026713 -1.9777e-05
10:11911704 A G 0.027264 1.5223e-05
10:11924600 A C 0.030020 7.3788e-06
10:11924973 C T 0.240231 -8.2102e-05
10:11925054 C T 0.311462 1.1777e-05
10:11928719 A G 0.104773 4.6299e-05
10:11931346 T C 0.873977 3.5920e-05
10:11941035 A G 0.561139 8.8692e-06
10:11944213 C T 0.493052 -1.0019e-05
10:11949220 A G 0.063192 7.9944e-05
10:11949254 G A 0.173411 6.1009e-05
10:11949902 T C 0.892280 6.3114e-05
10:11950381 A G 0.024700 -5.7601e-05
10:11953991 C T 0.106571 -3.3219e-04
10:11955096 G A 0.056866 3.2026e-05
10:11955345 A G 0.263049 1.7291e-05
10:11957748 C T 0.107967 9.2363e-06
10:11967264 A G 0.106850 -9.7893e-05
10:11967792 T C 0.175391 4.5544e-05
10:11972432 C T 0.129837 1.5176e-05
10:11976406 A G 0.088317 1.9849e-05
10:11980034 C A 0.070157 -4.4925e-06
10:11987619 T C 0.121005 -4.9381e-05
10:11991463 G A 0.342284 -7.2650e-05
10:12016800 C T 0.026232 -3.8882e-05
10:12020981 A C 0.217488 2.5349e-05
10:12024322 C A 0.126364 4.0804e-05
10:12026360 A G 0.113147 4.9341e-06
10:12026457 C T 0.032130 1.8315e-05
10:12027327 C T 0.168123 7.0693e-05
10:12033741 C T 0.306214 -1.4497e-05
10:12039169 T C 0.061449 -1.5199e-06
10:12044302 T C 0.055652 -1.0311e-04
10:12046546 C T 0.279787 -7.4921e-05
10:12069553 C A 0.050228 -1.7450e-05
10:12069562 C T 1.024366 7.8237e-06
10:12078354 A C 0.101624 5.3782e-05
10:12087862 G A 0.169188 7.8305e-05
10:12094866 G A 0.335036 -4.8308e-05
10:12103188 T C 0.175686 9.7712e-06
10:12106850 C T 0.318691 9.9680e-06
10:12107223 C T 0.056953 -2.9654e-05
10:12108192 A C 1.074464 -3.4310e-05
10:12113441 A T 0.061004 3.6661e-05
10:12130170 G A 0.260819 -2.9647e-05
10:12131081 G T 1.189094 -4.8523e-05
10:12131218 T C 0.251358 -1.3988e-05
10:12140498 A G 1.641656 -2.4748e-05
10:12143320 A G 0.080394 4.5863e-05
10:12147603 A G 0.024233 -1.5457e-05
10:12149896 T G 0.058719 2.0964e-05
10:12160251 C T 0.592768 4.3720e-05
10:12164786 G C 0.172190 1.7657e-05
10:12180683 A G 0.030676 -1.1148e-04
10:12180807 T C 0.028011 -1.0680e-06
10:12182121 A G 0.104260 -6.4296e-05
10:12183563 C T 0.089320 1.8376e-05
10:12185462 T C 0.027972 -9.5988e-05
10:12186449 G A 0.938412 -3.2161e-05
10:12186457 A G 0.043980 1.4815e-05
10:12188470 T C 0.054847 4.3486e-06
10:12191526 T C 0.268294 2.5366e-06
10:12191933 T C 0.852730 2.0828e-05
10:12197259 G A 0.907873 -1.9475e-05
10:12199795 T C 0.107798 6.1101e-06
10:12199821 T G 0.028634 -8.0403e-05
10:12201304 A C 0.027141 5.4250e-06
10:12209752 C T 1.032815 3.4922e-05
10:12210511 C G 0.028663 -7.9307e-05
10:12213511 T C 0.029124 -8.7766e-05
10:12222906 A G 0.027868 -1.0188e-04
10:12228298 T C 0.174544 8.5780e-06
10:12231404 T C 0.227641 2.1956e-06
10:12235711 C T 0.853909 -4.2230e-05
10:12236504 C A 0.244902 -1.3584e-05
10:12241348 T C 0.061961 -3.2531e-05
10:12244217 T C 0.114260 -5.7814e-07
10:12245454 T C 0.064574 -2.2025e-05
10:12249797 T C 1.184855 -9.1492e-05
10:12255175 C G 0.481462 9.0655e-04
10:12256172 T C 0.066444 -2.1100e-05
10:12267086 T C 1.958870 -3.3973e-05
10:12267476 G A 0.039666 4.2765e-05
10:12272577 A G 0.038699 -3.1707e-07
10:12274598 C T 0.066713 -1.6662e-05
10:12277992 T C 1.026635 -1.3452e-04
10:12278525 G A 1.027664 -1.5865e-04
10:12284392 A G 1.026261 -1.3827e-04
10:12285815 A G 0.067164 -2.7580e-05
10:12286416 A G 0.027514 3.3787e-05
10:12288444 C G 0.039442 4.3856e-05
10:12292454 G A 1.310278 -2.4523e-05
10:12297230 T C 1.630977 -8.0134e-05
10:12307611 T C 0.038306 2.8613e-05
10:12307894 T C 0.418108 2.3798e-04
10:12312203 G A 0.499388 3.1438e-05
10:12314817 G A 0.079242 4.2669e-05
10:12314997 G A 0.794937 -1.6978e-05
10:12323464 G A 0.523387 1.1887e-04
10:12332447 C T 0.055525 4.3926e-05
10:12332555 G C 0.195157 -9.7140e-05
10:12335017 T C 0.044785 -8.6802e-06
10:12338120 C A 0.076233 3.0469e-05
10:12338626 C G 1.114335 -2.7310e-05
10:12345440 T C 0.826453 -1.1917e-04
10:12345442 C T 0.052584 6.9371e-05
10:12347641 A G 1.625525 3.1560e-05
10:12350380 C T 1.000945 -8.8348e-05
10:12353838 A G 0.503134 -4.6975e-05
10:12353934 C T 0.363511 2.4862e-04
10:12359441 T C 1.158565 1.9443e-06
10:12360048 G A 1.855201 6.3149e-05
10:12361768 C T 1.774771 6.9065e-05
10:12368198 A G 1.209309 -6.0532e-06
10:12369051 C T 0.040221 -2.3092e-05
10:12369420 A G 0.100216 -7.7854e-05
10:12379540 T C 0.304237 2.6137e-05
10:12380122 A C 0.041653 -2.7319e-05
10:12382643 T C 0.034502 5.0734e-05
10:12382704 T C 0.667340 -4.2886e-05
10:12383334 G A 0.127954 9.3548e-05
10:12386351 T C 0.295487 5.7080e-05
10:12387139 T C 0.057258 1.6293e-05
10:12390027 G A 0.112303 -5.9117e-05
10:12394024 A G 1.126380 -9.2131e-07
10:12394229 C T 0.285827 -1.6758e-05
10:12395235 T C 0.084997 4.1314e-05
10:12395734 G A 0.068424 -2.2354e-06
10:12397706 C T 0.088661 -1.0772e-04
10:12401359 A G 0.020435 -6.7189e-05
10:12402466 C A 0.219961 8.1656e-05
10:12403028 G A 0.170311 1.0042e-04
10:12408247 A C 0.052182 2.8474e-05
10:12408809 A G 0.083049 7.6948e-06
10:12412161 A G 0.101527 -2.1209e-05
10:12413222 G A 0.573911 -2.4915e-05
10:12415148 C T 0.705652 5.1361e-05
10:12419475 G A 0.973249 1.0287e-05
10:12420213 G C 0.307889 2.4546e-05
10:12421923 A G 0.176686 -1.0477e-04
10:12423107 A G 0.300518 2.6007e-05
10:12424879 C T 0.119223 -1.7240e-05
10:12428902 T C 0.027401 3.8587e-05
10:12430976 T C 0.373219 -1.0192e-05
10:12436117 T C 0.112780 -2.2142e-06
10:12436252 T C 0.490001 5.8264e-05
10:12439476 T G 0.585232 -5.6798e-05
10:12446572 C T 1.442422 6.3173e-05
10:12447366 G A 0.027566 -9.6143e-06
10:12448088 A G 0.106246 -3.2523e-05
10:12452909 C T 0.399539 6.7525e-05
10:12453032 A G 1.199484 5.9474e-05
10:12461076 T C 0.022104 -1.1216e-05
10:12462845 G A 0.058381 -6.1419e-05
10:12463175 A G 0.039702 1.3521e-04
10:12464973 C T 0.354683 5.3227e-05
10:12470705 A C 1.633006 1.4643e-05
10:12480633 T C 1.672715 -2.6920e-06
10:12482223 T G 0.085243 4.8424e-05
10:12482603 A G 0.047810 8.1162e-05
10:12484556 C A 0.438005 -4.5369e-06
10:12487739 C A 0.150772 -6.6768e-05
10:12487996 A G 1.310232 3.4243e-05
10:12490818 G A 0.401198 9.9563e-05
10:12492379 A G 0.141661 -1.2577e-05
10:12492474 A G 0.228053 -8.1643e-07
10:12492867 G C 1.635249 -1.1024e-05
10:12492894 T C 0.063747 3.3009e-05
10:12492988 T C 0.081786 6.4714e-05
10:12493648 G C 0.599981 -7.7676e-05
10:12495536 G A 0.579841 4.1866e-05
10:12497770 C T 1.784933 -5.1073e-05
10:12497919 A G 0.075899 -1.2120e-05
10:12498505 C A 0.569354 -3.9840e-05
10:12499860 A G 0.326760 4.8662e-05
10:12501398 G A 0.371642 -1.0137e-04
10:12508867 C G 0.684328 -1.4462e-05
10:12511176 G A 0.062117 -1.6957e-04
10:12511801 A G 0.828404 1.2071e-06
10:12513522 T C 0.167013 -9.1772e-05
10:12513720 G A 0.162882 -1.4155e-05
10:12515823 T C 1.621844 -9.8500e-05
10:12524348 T C 0.225810 1.3529e-04
10:12524772 C T 0.049478 5.1616e-05
10:12532545 T C 1.409633 -6.5797e-05
10:12533288 C T 0.538045 -1.0049e-04
10:12538194 C G 0.072273 -4.4352e-05
10:12541457 A G 0.054792 1.2918e-04
10:12541494 C T 1.118493 -4.6959e-05
10:12546308 T C 0.335484 -1.0502e-04
10:12550220 C A 0.446729 3.4540e-04
10:12551331 G A 0.888268 1.4348e-05
10:12555441 T C 0.181665 -9.8067e-06
10:12558073 T C 0.050121 -1.8593e-04
10:12567253 G A 1.061741 1.6110e-05
10:12572046 C T 1.249864 -1.6335e-05
10:12572496 A G 0.585586 -4.3981e-05
10:12572613 T C 0.500326 2.0434e-04
10:12573531 A G 0.065272 7.8058e-05
10:12580690 C A 0.082890 -3.2052e-05
10:12581657 C T 0.043415 -2.3021e-05
10:12582784 T C 0.850179 -4.8274e-04
10:12583253 G A 0.150798 -1.3072e-04
10:12583312 G C 0.139512 -7.7353e-05
10:12584513 C T 0.703027 4.8103e-05
10:12586937 G C 0.636255 1.0556e-05
10:12587222 G A 0.136325 1.1344e-05
10:12587523 A G 1.636255 7.0894e-06
10:12588117 G A 0.265895 -4.0478e-05
10:12589150 G A 1.289680 -4.8266e-06
10:12590189 T C 0.147257 1.5663e-05
10:12592406 T C 0.037229 2.3213e-05
10:12592951 A G 1.192924 -9.7598e-05
10:12594521 A G 1.660868 2.8291e-05
10:12598909 G T 0.857158 1.6291e-05
10:12602693 G T 1.187643 -3.9011e-06
10:12608676 T C 0.928324 -6.0326e-06
10:12619167 T C 0.092345 -1.3654e-05
10:12621240 G C 0.693020 1.3327e-05
10:12622303 T C 1.210081 2.4170e-05
10:12622680 A C 0.145721 1.0254e-04
10:12622745 C T 0.100586 -1.1206e-05
10:12629672 C G 0.083886 -9.6795e-05
10:12630677 A G 0.091790 -1.3882e-04
10:12631633 A G 1.076009 -1.2484e-04
10:12631797 G T 0.099677 1.8901e-04
10:12632156 A G 0.259329 -1.0942e-04
10:12638108 G A 0.938386 -2.4913e-05
10:12638470 T C 0.069027 2.6696e-05
10:12641174 A G 0.076788 -3.1321e-04
10:12641235 G C 1.478781 -5.9466e-05
10:12641460 A G 0.655843 -3.8303e-05
10:12642235 T C 0.086240 -3.1031e-05
10:12643928 A G 0.191636 -9.9713e-06
10:12644510 T C 0.053195 7.2585e-05
10:12646532 T C 0.146650 3.9284e-05
10:12654198 G A 0.904263 -7.0616e-05
10:12654888 A G 0.566319 9.1895e-05
10:12657382 T G 0.025973 3.2422e-05
10:12664574 A G 0.913322 -9.0314e-05
10:12669519 C T 0.536782 6.9855e-05
10:12676957 C T 0.600919 4.8891e-05
10:12681042 G T 0.392048 -2.2196e-05
10:12681620 C T 0.802292 -1.1331e-04
10:12697556 T G 0.139671 -4.6844e-05
10:12698171 A G 0.095175 3.8204e-06
10:12701846 C T 0.207293 -1.5061e-04
10:12702068 C T 0.142067 -4.0666e-05
10:12702569 G A 0.070079 5.7971e-05
10:12711276 A G 1.844116 -4.1986e-05
10:12712070 A G 0.728373 9.2746e-05
10:12719220 T C 0.951473 -1.4157e-04
10:12719452 G A 0.104591 -8.5118e-05
10:12723701 T C 0.583872 -2.4873e-05
10:12730524 C T 0.057339 -2.7775e-05
10:12737684 G A 1.837424 3.4541e-05
10:12738956 A G 0.022714 6.1752e-05
10:12746310 G A 0.025314 -3.4278e-05
10:12749062 A G 0.038745 2.6418e-05
10:12762476 C A 0.965764 5.0255e-05
10:12764823 A G 0.048819 -7.7822e-06
10:12771351 T G 0.029715 -1.1163e-04
10:12773402 G A 0.545562 -2.3342e-05
10:12776753 A G 0.036339 -3.7257e-05
10:12781271 G A 0.622610 -1.7420e-05
10:12783525 G A 0.227319 -1.5790e-04
10:12790128 G A 0.400266 2.7231e-05
10:12793822 G A 0.380694 9.3048e-06
10:12793946 A G 0.287707 -7.7393e-05
10:12796407 G A 1.340833 -2.3095e-04
10:12797007 A G 0.430406 7.2569e-06
10:12800441 G A 0.054934 -9.7324e-05
10:12801501 C G 0.806602 2.1803e-05
10:12802389 G T 0.907775 -5.7277e-05
10:12804536 C A 0.035658 -6.5053e-05
10:12804670 A G 0.035249 1.5805e-06
10:12807276 T C 1.783210 -1.6614e-05
10:12808746 A G 0.041731 -3.0974e-06
10:12809651 G A 0.429312 -2.8410e-06
10:12814928 T G 1.618919 9.2665e-06
10:12815288 A G 0.588867 -2.7649e-05
10:12819848 A G 0.084279 3.0554e-05
10:12820211 A G 0.438624 2.8055e-05
10:12821877 G A 1.043308 -8.4924e-06
10:12823412 T C 0.051517 7.0933e-05
10:12826886 A G 0.602918 -3.3166e-05
10:12830744 A G 0.025223 1.7430e-05
10:12830969 A G 0.123498 -4.4315e-05
10:12834045 G C 0.138506 1.0500e-05
10:12835383 A G 0.740781 3.0732e-04
10:12838336 G A 0.027505 4.8284e-05
10:12842945 C T 0.708996 7.3091e-05
10:12848480 G A 0.082140 7.4430e-05
10:12848718 G T 0.734491 1.3641e-04
10:12849005 A G 0.020896 -4.7465e-06
10:12849158 G C 0.137253 -9.8140e-06
10:12855156 C T 0.157721 2.9702e-05
10:12855493 G A 0.021747 2.1724e-05
10:12856532 C A 0.184047 -8.5265e-06
10:12860012 T C 0.177588 2.8685e-05
10:12860040 C G 0.623334 2.3061e-05
10:12860747 G A 1.011961 5.6722e-06
10:12860828 A G 0.599429 4.1513e-05
10:12861059 A G 0.043772 -1.5502e-05
10:12862628 A C 0.057982 2.3952e-05
10:12863366 A G 1.450280 -4.1651e-05
10:12864657 A G 0.081553 1.3748e-04
10:12867414 G A 0.024606 -4.4921e-05
10:12868304 C A 0.600497 -9.5826e-07
10:12870714 G A 1.700080 -3.9678e-06
10:12871167 T C 0.516513 -1.8760e-05
10:12872209 G A 0.020636 3.8315e-05
10:12874332 C T 0.352732 -3.1607e-05
10:12875208 T C 0.034866 7.3734e-05
10:12875263 A G 0.567228 1.6372e-05
10:12875451 T G 0.178958 1.4387e-05
10:12876247 C T 0.932086 -2.5763e-07
10:12880490 T C 0.752498 -2.8541e-06
10:12892429 G T 0.022181 -1.8371e-05
10:12893545 C T 1.974417 5.6606e-05
10:12906431 G A 0.898736 5.2155e-05
10:12910519 A G 0.041224 -2.9987e-05
10:12911904 T C 1.673666 -2.8923e-05
10:12914521 A C 1.689589 -3.1559e-05
10:12918764 T C 0.875246 2.1845e-05
10:12921936 T C 0.173057 -1.8435e-05
10:12923155 G A 0.037781 -7.0308e-05
10:12924339 G A 0.176020 -5.1442e-05
10:12932068 T C 0.034947 -6.9221e-05
10:12935408 G T 0.854707 1.6425e-05
10:12945180 A G 0.563005 1.1947e-05
10:12947995 T C 0.280982 1.8901e-06
10:12952130 C A 0.333546 1.2889e-05
10:12952289 T C 0.565436 -9.1535e-06
10:12958801 A G 0.225765 -2.5663e-05
10:12960211 T C 0.077694 3.4701e-05
10:12963149 A C 0.033954 -6.4113e-05
10:12963727 T C 0.160266 -6.1378e-05
10:12965651 A G 0.224058 -2.2132e-05
10:12966238 T C 0.520726 -2.9254e-05
10:12966333 T C 0.028082 1.6510e-05
10:12967652 C G 0.388364 3.5288e-05
10:12973550 T G 0.028592 -7.7796e-05
10:12975065 A G 0.158081 9.2879e-05
10:12980892 T C 0.466470 -2.4625e-05
10:12982925 T G 0.808523 -2.5455e-06
10:12986085 T C 0.192408 5.9998e-05
10:12997341 C T 0.182145 -6.3703e-05
10:13000911 A G 0.097866 5.7836e-04
10:13004213 C T 1.320706 2.2483e-05
10:13005426 A C 0.068732 1.0216e-05
10:13006511 A G 0.052000 -3.6736e-05
10:13007936 A G 1.891316 -1.2689e-04
10:13008959 C A 0.732362 1.8814e-05
10:13016082 C G 0.206534 8.5308e-05
10:13019513 C T 1.034538 -5.1770e-05
10:13019783 C A 1.128360 4.0849e-06
10:13022089 T C 0.046304 1.5858e-04
10:13023039 G A 0.043441 -3.2391e-05
10:13023690 T G 0.180237 -1.0085e-04
10:13029221 G A 1.090946 -2.4014e-05
10:13029413 G A 0.642760 4.2206e-05
10:13029859 T C 0.034509 2.2847e-05
10:13031971 A G 0.468086 -1.1306e-05
10:13039569 C T 1.661715 4.0325e-05
10:13041636 C T 0.092536 -6.6128e-06
10:13041990 A G 0.051478 -2.6548e-05
10:13049885 A G 0.132699 -1.3946e-05
10:13050184 C T 0.734137 -8.0274e-05
10:13055322 C T 0.379639 -4.0159e-05
10:13062529 C T 1.431416 6.5106e-05
10:13064431 T C 0.042847 1.8412e-05
10:13065288 C T 0.153758 1.4676e-04
10:13065690 A G 1.748675 1.4965e-05
10:13081704 T C 1.833204 2.0646e-05
10:13083001 T C 0.059472 -1.0499e-05
10:13083467 T C 0.041036 -1.7766e-05
10:13088856 C G 1.440478 -9.4601e-05
10:13090093 A G 0.437255 4.2957e-04
10:13090534 A G 0.268706 1.4843e-04
10:13090919 A T 0.079680 -6.3556e-05
10:13091003 T C 0.869144 -4.2097e-05
10:13091122 T C 0.895344 1.7458e-05
10:13091273 T C 0.035917 -7.0715e-05
10:13091546 G T 1.277427 1.7402e-05
10:13093297 C T 0.308191 -2.0676e-05
10:13099421 C T 0.680232 7.8330e-06
10:13101037 G A 0.054142 3.3629e-06
10:13103202 G A 0.708304 -7.8879e-05
10:13103285 A G 1.073341 -7.8121e-05
10:13112731 C T 0.036336 2.5102e-05
10:13112869 A G 0.290391 -1.6361e-05
10:13113731 C T 0.651124 -9.3044e-05
10:13114703 C T 0.451082 -2.3085e-06
10:13117683 G A 0.322887 -7.8993e-07
10:13122769 T C 1.255648 -5.4419e-06
10:13123842 A G 0.598997 4.0492e-05
10:13129962 A G 0.022795 3.0855e-05
10:13133625 G A 0.057161 5.2379e-05
10:13134342 T G 0.081270 -1.8857e-04
10:13135947 A G 0.168883 3.0687e-06
10:13137865 G A 1.767536 -3.5691e-05
10:13144281 T G 0.763751 -3.0303e-05
10:13145649 G A 0.057878 4.1810e-05
10:13147362 A C 0.217988 6.0433e-05
10:13151224 A G 0.536977 1.9425e-04
10:13151245 A G 0.024888 -6.0809e-05
10:13151354 G A 0.562946 2.3567e-04
10:13152400 A T 0.055532 5.4863e-05
10:13155726 C T 0.935877 -5.8061e-05
10:13167860 T G 1.595368 2.8419e-06
10:13168588 A G 0.034986 -1.1632e-05
10:13169066 A G 0.579282 2.4135e-05
10:13169382 T C 0.025369 -4.8164e-05
10:13169512 G T 0.452104 -1.8241e-05
10:13181035 A G 1.223856 2.4318e-05
10:13193189 G A 1.502975 -9.0096e-06
10:13206401 T C 0.440416 1.2486e-05
10:13207277 C G 0.724163 1.3147e-05
10:13208756 T C 0.118558 3.0034e-04
10:13209865 G A 0.038037 1.2097e-04
10:13210175 C T 1.217556 2.0626e-05
10:13210250 T C 0.077427 1.8459e-06
10:13211192 G A 0.023775 -8.3566e-05
10:13211549 T G 0.488992 3.6089e-05
10:13212884 T C 1.648047 9.6888e-06
10:13214160 C T 1.781217 -2.2527e-05
10:13214427 G A 0.110109 2.5710e-06
10:13214753 C G 0.266463 -6.7833e-06
10:13218400 T C 0.076483 2.1069e-06
10:13224886 T G 0.626381 -8.2158e-06
10:13226764 T C 0.032701 -9.7052e-06
10:13227504 A G 0.025784 -5.6868e-05
10:13227601 C T 0.136877 -1.5290e-05
10:13230915 T C 0.023100 -6.7955e-05
10:13231194 G A 1.149389 -2.9149e-05
10:13234356 T A 0.330739 -1.3307e-05
10:13239651 G A 0.379785 2.6479e-05
10:13240407 G A 0.061095 -1.8514e-05
10:13240543 C T 0.139632 -1.2190e-05
10:13241240 C T 0.084889 -1.3804e-05
10:13243898 T C 1.754514 -4.6358e-05
10:13245753 G A 0.134183 -4.0915e-05
10:13245843 T C 0.046476 -5.1894e-05
10:13246727 A C 0.066814 -6.9142e-06
10:13247742 C T 0.057677 1.8821e-05
10:13248091 G T 0.367075 -6.6287e-05
10:13248410 T G 1.671653 -6.5095e-06
10:13252832 C T 0.390646 6.2079e-05
10:13254137 A G 0.051384 9.1647e-05
10:13254448 A C 0.099862 -2.8414e-04
10:13256100 T G 0.048816 -1.2093e-04
10:13256501 C G 0.081894 1.8789e-05
10:13258923 C T 0.569746 4.8374e-06
10:13266664 A G 0.754342 1.1217e-05
10:13266768 T C 0.020669 -1.3902e-04
10:13266871 A G 0.262520 1.5919e-05
10:13268140 T C 0.643548 9.4544e-06
10:13270559 C T 0.101612 8.8295e-05
10:13271834 A G 0.783654 1.6454e-06
10:13272778 T C 0.205599 4.5406e-05
10:13274004 C T 0.061241 9.9033e-06
10:13274540 G A 0.190165 3.6218e-05
10:13276534 T C 0.206683 -4.2976e-05
10:13276751 C G 0.249371 1.7209e-05
10:13279081 C T 1.264169 -5.4746e-06
10:13279913 C T 0.209841 2.6273e-05
10:13284827 C T 0.098382 1.0904e-04
10:13285300 A G 0.228572 1.1071e-06
10:13289371 C T 0.122482 3.1684e-04
10:13303575 C T 0.925513 -6.3233e-05
10:13305082 T C 0.469625 -2.3994e-05
10:13306664 A G 0.036369 -3.1066e-04
10:13307277 T C 1.016021 -1.1138e-05
10:13309972 A G 0.032240 -1.7505e-05
10:13310237 A G 0.085490 1.3123e-04
10:13311227 A G 1.719473 -3.0174e-05
10:13312193 A G 0.147344 1.2758e-04
10:13314732 T C 0.499086 1.4310e-05
10:13315627 G A 0.089164 5.9847e-05
10:13316184 G T 0.458706 3.3130e-05
10:13318060 A C 0.613966 2.7700e-05
10:13320236 T C 0.531031 -5.2619e-05
10:13321600 C T 0.539687 -3.4125e-05
10:13324670 T C 0.041146 7.7452e-05
10:13330291 T G 0.447063 2.7682e-05
10:13330402 C T 0.516419 -8.4894e-05
10:13332568 T C 1.890157 9.3881e-05
10:13334136 T G 0.774505 -5.7650e-06
10:13338259 T C 0.049533 -1.8530e-05
10:13340236 A G 0.376238 -5.0889e-05
10:13341185 T C 1.346474 2.4240e-05
10:13343528 A G 0.043500 -3.9915e-05
10:13348867 A G 0.829231 4.8442e-06
10:13359514 G A 0.025271 4.1499e-05
10:13363822 T C 0.911449 4.4249e-05
10:13372158 A G 0.089229 -3.1792e-04
10:13376106 T G 0.026479 6.0821e-05
10:13378181 G C 0.946393 -3.0883e-05
10:13378445 G A 1.171892 -2.7833e-05
10:13382774 A G 0.082241 -7.6427e-05
10:13388145 A C 0.147029 -8.3437e-06
10:13398428 G A 0.616680 -2.2410e-05
10:13399789 C T 1.018267 -4.6227e-05
10:13404688 T C 0.083971 2.8978e-05
10:13408094 G A 0.397407 7.6830e-05
10:13410748 G A 1.319450 4.8286e-04
10:13414068 A G 0.301485 1.8309e-05
10:13415971 A G 0.788666 5.6754e-05
10:13418594 G A 0.090939 5.7533e-05
10:13418659 T C 0.105545 7.9284e-05
10:13418971 A G 0.562408 1.0015e-05
10:13433848 T G 0.113153 -1.4073e-05
10:13437506 A C 0.134423 7.3793e-05
10:13439255 A C 0.052734 -5.5125e-05
10:13442074 A G 0.038728 4.6348e-05
10:13442447 T C 1.937328 1.2322e-04
10:13448279 T C 0.267177 5.2795e-05
10:13457100 C T 0.589208 -1.0605e-04
10:13459266 C T 0.110855 4.2567e-05
10:13461017 A G 0.086483 4.1100e-06
10:13461610 A G 0.145929 -5.3697e-05
10:13471522 A C 0.047807 1.5337e-04
10:13473401 C T 1.832824 2.2553e-05
10:13473616 A G 0.042464 6.6126e-05
10:13481958 G C 0.054623 4.7575e-05
10:13482792 T C 0.050903 -1.2826e-05
10:13492172 C A 0.028848 4.8338e-06
10:13494594 C T 0.600039 1.3824e-05
10:13498651 T C 0.069138 -4.7494e-06
10:13499820 A G 0.045554 -3.3695e-05
10:13503945 A C 0.187608 -1.0734e-05
10:13506831 C T 0.065590 -3.4915e-05
10:13507750 G C 0.102601 -8.2124e-05
10:13509447 C A 0.525299 -2.3253e-05
10:13510122 T C 0.052172 -2.9602e-05
10:13526000 C T 1.104990 4.3278e-05
10:13531517 G A 0.051760 8.1761e-06
10:13532648 T C 0.812327 -1.8517e-04
10:13535038 T C 0.059141 -1.4237e-05
10:13543493 A C 0.329324 5.5974e-06
10:13544585 G A 0.355309 3.3342e-05
10:13547746 T C 0.132248 3.8054e-06
10:13552559 G A 0.031967 4.1376e-05
10:13560152 G A 0.033632 5.3778e-05
10:13564299 C T 0.058816 2.7605e-05
10:13573636 A G 1.057336 2.1507e-03
10:13573969 A G 0.133475 2.7867e-05
10:13575541 G C 0.059784 -4.6291e-05
10:13581249 T C 0.406417 1.8767e-05
10:13582516 G A 0.378120 3.1761e-08
10:13590960 T C 1.909369 1.2017e-05
10:13593444 T C 0.073893 -1.2390e-05
10:13594355 T C 0.079118 7.2370e-05
10:13595855 G A 0.812373 2.1632e-05
10:13605368 T C 0.620497 -1.2465e-05
10:13606579 A G 0.057791 -2.6148e-07
10:13627254 T C 0.105302 -9.3840e-05
10:13633835 G A 0.691624 -1.2243e-05
10:13648003 C T 1.532605 4.3606e-05
10:13648317 T C 0.098979 -3.5796e-05
10:13650032 T C 0.820932 2.4695e-05
10:13652413 C T 0.703556 -5.9328e-06
10:13658805 T G 0.107684 4.2607e-05
10:13665279 G T 0.437904 -4.1759e-05
10:13667778 A G 1.640069 2.0162e-05
10:13668731 A G 0.026794 -1.0139e-05
10:13669869 T C 0.086493 -1.2657e-05
10:13671571 A C 1.678745 -8.4744e-06
10:13683386 G A 1.133034 1.1698e-05
10:13688166 A G 0.273159 -4.2871e-05
10:13692888 T C 0.307996 -7.1543e-05
10:13694742 T G 0.146370 8.4387e-05
10:13701671 T C 0.175598 1.6596e-05
10:13702231 T C 0.178364 -4.3382e-05
10:13710162 C T 0.049897 1.3362e-05
10:13712038 T C 0.952369 2.5258e-05
10:13715421 G A 0.040186 -2.5713e-05
10:13719273 T C 0.037449 2.3341e-05
10:13720218 A G 0.023272 1.5383e-05
10:13721628 T C 0.133738 -2.7354e-05
10:13721996 T C 0.024833 4.1489e-05
10:13723311 A G 0.423139 3.2937e-05
10:13724331 T C 1.128817 1.8336e-05
10:13724841 G A 1.451883 1.6401e-05
10:13725230 A C 0.082452 -2.4920e-06
10:13729426 C A 0.568961 -3.8630e-05
10:13732079 C A 0.171246 -4.2052e-05
10:13732836 T C 0.123186 8.3364e-06
10:13735887 A C 0.167555 -3.0475e-05
10:13736251 G A 0.036674 3.8536e-05
10:13736378 C T 0.035810 3.1962e-05
10:13736418 G A 1.782921 2.1291e-05
10:13737029 A C 1.715513 2.4926e-05
10:13738011 T C 0.124280 1.9149e-05
10:13740047 G C 1.860517 1.9239e-05
10:13741612 T G 0.681459 -7.3505e-06
10:13747769 G A 0.236115 -4.3859e-05
10:13752381 C T 0.417368 -8.5731e-06
10:13755544 T C 0.568575 -4.6506e-05
10:13758287 C T 0.048826 1.3221e-04
10:13762872 T C 0.453922 -5.5524e-05
10:13765950 G A 0.762268 1.0939e-04
10:13771761 G A 0.675658 -2.8224e-05
10:13774180 G C 1.429630 1.3321e-04
10:13776314 G A 0.054318 4.4078e-05
10:13778421 A G 0.323731 4.4983e-05
10:13779388 A C 0.038579 2.1702e-04
10:13780008 G A 0.083215 -2.5320e-06
10:13780118 A G 1.337571 1.9588e-05
10:13780175 T C 0.074896 -2.7464e-06
10:13780423 G A 0.626352 3.0094e-05
10:13780478 A G 0.035340 7.8200e-05
10:13781062 T C 0.062296 2.9546e-05
10:13783577 A G 1.019309 2.2836e-05
10:13786525 C T 1.902923 -1.8777e-05
10:13788295 T C 0.025317 1.5935e-05
10:13791188 T C 0.427498 -1.0737e-04
10:13795471 G A 0.473065 7.0168e-06
10:13796262 A G 0.333478 6.0355e-06
10:13796357 T G 0.056372 -5.9561e-05
10:13801636 T C 0.517396 1.2459e-04
10:13808113 T C 0.028929 3.8829e-05
10:13809845 C G 0.100888 -1.0779e-05
10:13812143 G A 0.520797 2.3322e-06
10:13813797 T C 0.112037 7.9837e-05
10:13815398 G C 0.030036 -5.2601e-05
10:13819174 C T 1.328882 -2.1831e-05
10:13820780 A G 1.397900 -9.2620e-06
10:13821953 G A 1.359694 -4.3149e-06
10:13822397 A G 0.684938 -2.1051e-05
10:13826386 C G 0.662133 9.0260e-06
10:13831399 C A 0.048459 1.7825e-05
10:13831712 G A 0.616073 3.9644e-05
10:13831873 A G 0.563969 4.5961e-05
10:13832284 T C 0.227027 -6.8132e-05
10:13832973 A G 0.970798 5.4078e-05
10:13833814 T C 0.756624 5.9235e-06
10:13834040 C T 1.311238 1.8501e-05
10:13835848 C G 0.045492 -1.1434e-05
10:13836687 C T 0.038177 4.6152e-05
10:13836843 T C 0.053746 -3.7314e-06
10:13838340 G T 0.596683 1.0880e-07
10:13840929 C T 0.294948 7.4774e-06
10:13841470 T C 0.140986 -6.0611e-06
10:13846017 C T 0.023861 3.2592e-05
10:13848388 C T 0.883792 -8.2907e-07
10:13848464 A C 0.068709 -1.7701e-05
10:13850836 C T 0.054370 1.2919e-04
10:13858510 C T 0.779425 -3.9551e-06
10:13858638 C T 0.314403 -6.2766e-06
10:13859897 A G 0.125971 3.9494e-05
10:13862259 A G 0.117967 4.6926e-05
10:13862309 A G 0.053016 4.4740e-06
10:13863470 C G 0.048819 -1.1464e-05
10:13865505 C A 0.274217 -2.6480e-05
10:13865954 T C 0.218248 -5.4122e-05
10:13869098 A G 0.057239 -1.0402e-05
10:13869187 T C 1.141804 6.0181e-06
10:13872135 G C 0.051426 3.5175e-05
10:13874092 T G 0.939012 9.3772e-07
10:13874436 T C 0.462893 -3.5547e-05
10:13875636 C A 0.151629 -5.0675e-07
10:13875739 C A 1.051737 -1.2559e-05
10:13881575 C T 0.509534 1.6429e-05
10:13883460 T G 1.574544 2.6122e-05
10:13883784 T G 0.049332 -1.3383e-05
10:13886223 C T 0.425194 1.0854e-05
10:13892455 T G 0.896749 -2.5195e-05
10:13892768 C T 0.036985 -1.4498e-04
10:13901076 T C 0.156890 5.3727e-05
10:13903595 A C 0.927792 -5.7249e-05
10:13903948 A G 1.878807 -6.0578e-06
10:13904451 C T 0.334809 1.6498e-06
10:13907173 T C 0.039848 -1.4228e-05
10:13912106 C T 0.028686 1.0712e-05
10:13912382 A G 0.632295 8.6595e-05
10:13914117 C T 0.044149 -3.2903e-05
10:13914507 T C 0.095036 9.2658e-06
10:13914547 A G 1.001934 2.8832e-05
10:13914821 C A 0.022078 -1.3246e-05
10:13924143 T C 0.021415 -2.9054e-05
10:13925163 C T 0.073195 -6.3713e-05
10:13925846 C T 0.778737 7.0895e-05
10:13926016 C T 0.046817 2.6076e-05
10:13929130 C A 1.103361 1.0147e-04
10:13942170 T C 0.428972 8.8952e-06
10:13943034 A C 0.038611 6.4135e-05
10:13950781 T C 1.322933 -4.4994e-05
10:13953488 A G 0.446463 5.7617e-05
10:13956634 A G 1.676820 -6.5117e-06
10:13957861 C T 0.127727 7.3510e-05
10:13964006 A G 1.883231 -2.2372e-04
10:13965414 G T 0.039403 -1.1251e-04
10:13965860 G A 1.434772 -5.0245e-05
10:13967533 A G 0.609143 4.9934e-05
10:13971656 C T 0.074451 1.3842e-04
10:13971726 A G 0.950415 -1.6374e-05
10:13973579 T C 0.085182 -9.9153e-06
10:13975342 A G 0.534780 -3.9168e-05
10:13976928 A G 0.099216 2.6438e-05
10:13978235 G A 0.706522 -9.5394e-06
10:13988898 T C 0.240893 1.8247e-04
10:13990942 A G 0.026258 -3.9158e-05
10:13991222 T C 0.026232 -1.0311e-05
10:13991865 A G 0.537497 1.6754e-04
10:13994618 A G 0.342859 -1.6285e-05
10:13995720 G A 0.075077 7.5741e-05
10:13995986 T C 0.062598 7.6768e-05
10:13998997 T G 0.738558 -1.2068e-05
10:14000194 G T 1.424207 -1.0198e-04
10:14001005 C T 0.061247 2.2813e-06
10:14004712 A G 0.963255 1.7575e-05
10:14005396 T C 0.048530 -8.2892e-05
10:14006391 A G 0.777218 8.7434e-06
10:14007025 C T 0.028543 -2.2597e-05
10:14007123 C T 0.049676 1.6825e-05
10:14007578 A G 1.246125 2.4543e-04
10:14007649 A G 0.027816 -5.3362e-05
10:14008445 A G 0.215904 -1.2714e-05
10:14010130 G T 0.160541 6.0419e-05
10:14014039 G A 0.113189 -1.0193e-04
10:14016159 T C 0.143459 6.9185e-05
10:14017719 G T 0.029968 -1.2098e-04
10:14018910 T G 0.626657 -6.9881e-05
10:14019456 G A 1.897444 9.4017e-05
10:14029742 C T 0.651270 -7.2976e-05
10:14031101 C T 0.103731 3.1574e-05
10:14032115 C T 0.769876 -5.6688e-05
10:14035373 A C 0.972174 -4.3171e-06
10:14039107 G A 0.600227 -2.5214e-05
10:14041320 A G 0.025275 2.3641e-05
10:14041664 A G 0.024531 -2.9838e-05
10:14043025 A C 0.104523 -1.8562e-04
10:14045187 T C 0.049715 -2.3513e-05
10:14047617 T C 1.979902 -6.2883e-05
10:14051148 A C 0.066499 -3.5175e-05
10:14052460 T C 0.034580 1.9541e-06
10:14053187 G A 1.744063 -2.6157e-05
10:14056446 A G 0.056288 1.0766e-06
10:14058019 G T 1.051140 -6.2943e-06
10:14058665 A C 0.146439 -1.8417e-04
10:14060679 A C 0.369376 5.4376e-05
10:14061607 T C 0.423811 -9.3532e-05
10:14062191 A G 0.056908 6.4615e-05
10:14067164 T C 0.052636 -8.6086e-05
10:14071419 A G 0.131976 8.6697e-05
10:14072180 G A 0.033142 2.1710e-05
10:14072183 A G 0.200091 2.8001e-05
10:14073728 G T 0.063321 -1.4128e-04
10:14079996 C T 0.480229 -2.4034e-05
10:14085561 A C 0.025878 9.1593e-05
10:14086146 A G 0.039971 -1.4431e-04
10:14088837 T C 0.253565 -1.2924e-05
10:14089451 C T 0.202246 5.8757e-05
10:14089679 T C 0.030734 -3.5831e-05
10:14094035 A G 1.097713 1.7542e-06
10:14094904 G A 0.062030 3.2422e-05
10:14096521 T C 0.089021 -5.6927e-05
10:14108711 A G 0.481949 -9.0412e-06
10:14109452 A G 0.027517 8.0638e-05
10:14112825 C A 0.698366 -4.6854e-05
10:14120393 T C 0.151736 5.3781e-05
10:14120539 G C 0.031172 -7.7877e-05
10:14122866 A G 0.054087 6.0386e-05
10:14123748 A G 0.493848 -2.9307e-04
10:14124618 C G 0.045866 -2.4858e-05
10:14126583 T C 0.045168 4.7346e-05
10:14126761 A G 0.935173 -3.8536e-05
10:14126788 T C 0.087801 5.4737e-05
10:14127273 T C 0.646145 -1.0018e-04
10:14134195 T C 0.805550 -1.9783e-05
10:14135809 T C 0.112712 -1.4981e-04
10:14136185 A G 0.038962 -8.6337e-05
10:14136878 A G 0.095240 3.9099e-05
10:14137260 C T 0.510148 -5.6065e-06
10:14137289 T G 1.482377 -1.7064e-05
10:14137678 G A 0.998257 -3.5021e-05
10:14138439 A G 0.071994 4.5717e-05
10:14140738 A G 0.059657 -5.6546e-05
10:14150969 G C 0.037612 -2.8864e-05
10:14151503 A G 1.289375 -1.1599e-05
10:14153831 C T 0.047752 5.6118e-07
10:14156205 T C 0.053169 -4.1699e-05
10:14157261 A G 1.216852 -1.1902e-05
10:14159936 T C 0.109096 9.7302e-06
10:14161557 G A 0.212428 9.0859e-05
10:14167060 A G 0.405339 -8.6004e-06
10:14168144 C T 0.079440 1.4664e-05
10:14173363 A G 0.042081 -8.5155e-06
10:14175004 G A 1.238160 -1.2532e-04
10:14175426 G A 0.049277 2.1351e-05
10:14176223 A C 0.671056 -3.3579e-04
10:14184348 G A 1.262049 -1.4605e-04
10:14190039 C T 0.750480 -8.6482e-05
10:14193004 G T 0.078807 1.7577e-05
10:14198380 C T 0.078258 2.6612e-05
10:14198759 A G 0.024531 -1.4563e-06
10:14199727 T C 0.032905 -6.0301e-05
10:14208588 C T 1.939055 -2.5667e-05
10:14208611 C T 0.381077 1.2680e-04
10:14212230 C T 0.625158 1.9019e-05
10:14215182 A G 1.198919 -6.3407e-05
10:14215296 G A 0.091965 6.1672e-05
10:14215690 G A 0.064503 -4.9493e-05
10:14222628 A G 0.060793 1.4755e-05
10:14227707 T C 0.038920 2.1303e-05
10:14230471 T C 0.566481 1.7772e-05
10:14231869 T C 0.139269 7.8939e-05
10:14232324 A G 0.303075 -1.5536e-05
10:14237503 T C 0.564092 1.5894e-05
10:14244180 C T 1.807170 -9.5997e-05
10:14248183 A G 0.079187 3.1138e-05
10:14252004 G A 0.071783 -3.1048e-06
10:14253811 C T 0.687129 2.5640e-05
10:14258665 T C 0.037326 -1.8047e-05
10:14266083 G A 1.721333 -5.9203e-05
10:14266643 G A 0.087681 3.1462e-04
10:14267963 A G 0.094399 5.6361e-04
10:14272308 C T 0.944183 -2.9709e-06
10:14272502 T C 0.768549 -4.6207e-06
10:14275296 T C 0.158906 -1.0788e-07
10:14276664 C T 0.557636 -4.4316e-05
10:14277105 C T 0.214541 -5.5106e-05
10:14282523 G T 0.909174 -2.4594e-05
10:14283398 C T 0.029702 -4.5835e-05
10:14284276 T C 0.027975 -5.2655e-05
10:14285545 T C 0.083143 3.7359e-04
10:14285913 C T 1.763200 -5.8960e-05
10:14290295 C A 0.054561 -1.3659e-04
10:14292734 T C 0.917470 -1.4639e-05
10:14295848 G T 0.021925 -9.2371e-05
10:14297542 T G 0.077057 3.2939e-05
10:14311683 C A 0.299732 8.3446e-05
10:14312323 C T 0.178030 -4.9675e-05
10:14319907 C T 0.027190 2.2173e-06
10:14320643 A G 0.086509 -3.1595e-05
10:14326275 C A 0.028316 -5.9008e-05
10:14335009 G A 0.041594 1.1338e-04
10:14336528 C T 0.682747 -4.1051e-05
10:14338126 A G 0.845674 -1.8056e-05
10:14343128 T C 0.026868 3.4599e-05
10:14343190 C T 0.032402 -1.1591e-05
10:14346951 A G 0.197215 4.6802e-06
10:14354898 G A 1.748935 -1.0950e-05
10:14367596 C T 0.522300 1.5523e-05
10:14370193 T C 0.085814 -7.5957e-05
10:14372381 T C 0.026119 -3.2917e-05
10:14375456 A G 0.061166 -1.3686e-05
10:14383305 T C 0.035210 -6.6762e-05
10:14385265 G T 0.550239 -3.4353e-05
10:14387064 C T 0.062296 7.9715e-05
10:14393205 C T 0.054905 -2.4127e-05
10:14393558 C T 1.445824 8.0072e-05
10:14395411 A G 0.226842 -1.0484e-04
10:14395828 T C 0.288080 1.0867e-05
10:14396207 C T 0.912829 3.7081e-05
10:14397645 C T 0.380065 -1.6436e-05
10:14398245 C T 0.036755 -1.0787e-04
10:14398835 T C 0.058067 4.9518e-07
10:14402332 T C 0.028777 7.6735e-05
10:14408144 G C 0.579776 -1.6389e-05
10:14408890 G T 0.370490 -3.4110e-05
10:14409693 C T 0.027881 1.1244e-04
10:14409881 A C 0.360765 2.0376e-05
10:14411814 G T 0.133589 -6.6172e-06
10:14412084 C T 1.402317 1.0329e-05
10:14412879 C T 0.032604 -7.2942e-05
10:14413425 T C 0.614635 -6.8326e-05
10:14413567 A G 0.049952 8.1866e-06
10:14416980 T C 0.056476 1.2700e-05
10:14420878 G C 0.030838 7.2052e-05
10:14426729 A G 0.199604 2.4506e-05
10:14427455 A C 1.394356 7.5500e-07
10:14427729 A C 0.594693 3.9450e-05
10:14434669 C T 0.259654 1.3020e-05
10:14437826 C T 1.383599 -1.8072e-04
10:14438800 C T 0.655350 -3.2050e-05
10:14445334 G C 0.080534 -8.1141e-07
10:14445503 T C 0.112894 7.2471e-05
10:14454212 C T 0.476506 7.0848e-05
10:14454570 G T 0.798140 1.2361e-05
10:14460288 A G 0.383443 -9.2615e-05
10:14465273 A C 0.054613 -2.4211e-05
10:14469856 G A 0.036833 2.3703e-05
10:14470150 C T 0.212792 5.0858e-06
10:14470272 T C 0.042591 -3.0623e-06
10:14474862 A G 0.035288 -2.7273e-07
10:14475528 T G 0.246658 -3.0331e-05
10:14476511 C T 0.224019 -5.2864e-06
10:14478462 G A 0.345462 -4.4758e-05
10:14478618 C T 0.098395 -2.7625e-05
10:14479076 T C 0.436028 -3.1815e-05
10:14479875 T C 0.076671 -5.4006e-05
10:14482159 A G 0.032133 1.9813e-05
10:14484689 T C 0.086444 8.5865e-06
10:14485205 G A 1.339639 -3.2937e-05
10:14486901 C G 0.114533 -2.8412e-05
10:14488109 C T 0.348513 -2.1818e-05
10:14496265 T C 0.209387 8.8886e-05
10:14499030 G A 0.814005 1.4521e-05
10:14503769 G A 0.060306 -3.4131e-05
10:14504246 T C 0.027397 -1.0939e-05
10:14504407 A G 0.029796 8.8565e-05
10:14505213 C T 0.095188 -1.2847e-05
10:14506428 G T 0.033389 2.1667e-05
10:14508447 T C 1.222792 -1.2543e-05
10:14511626 G C 0.098905 -1.0212e-06
10:14518437 C G 0.086564 -1.4160e-05
10:14523158 G A 0.062390 -1.0216e-05
10:14523377 T C 0.132544 -1.6709e-06
10:14532936 T C 0.021961 1.7933e-04
10:14538274 A G 1.279459 4.2946e-05
10:14543596 A G 0.074542 -3.8255e-05
10:14555187 T C 0.406407 -2.8319e-05
10:14560330 A C 0.052007 4.5481e-05
10:14567265 G A 0.659209 3.4107e-05
10:14577098 T G 0.304987 -9.2879e-05
10:14581234 G A 0.175465 3.6265e-05
10:14586520 A C 0.033051 -1.8441e-05
10:14586675 T C 0.064237 6.1783e-05
10:14600524 C T 0.063458 -7.5778e-06
10:14603458 C T 1.732654 -5.9657e-05
10:14604328 A G 0.067453 -1.1977e-05
10:14605662 A G 0.403142 -2.9581e-05
10:14609926 T C 0.072731 -4.2577e-05
10:14613927 C G 0.145429 2.5013e-04
10:14616658 A G 0.041987 9.8834e-06
10:14617035 C T 0.043522 3.0655e-05
10:14618742 C T 0.065246 -6.1761e-06
10:14622448 C T 0.195148 4.0187e-05
10:14626072 C A 0.032049 5.7097e-05
10:14626192 C T 0.057920 -1.3883e-06
10:14626563 G A 0.057417 4.3706e-05
10:14627825 C T 0.314974 -3.9854e-05
10:14637141 C T 0.354514 1.2140e-04
10:14641658 G T 0.240523 -2.3672e-05
10:14642248 C G 0.247878 -1.3862e-05
10:14642461 T C 0.056739 1.0398e-04
10:14643505 T G 0.044503 4.2008e-06
10:14643687 C G 0.079326 2.7485e-06
10:14644455 G C 0.058914 -3.4564e-05
10:14647158 A G 0.150506 -2.3688e-05
10:14647463 C T 0.101897 7.2661e-05
10:14649840 G A 0.567786 8.7121e-06
10:14653245 A G 0.111391 2.5690e-05
10:14660199 T C 0.500024 -4.5770e-06
10:14660217 G A 0.039452 -1.2392e-05
10:14662889 C T 0.055798 -3.4296e-05
10:14663944 T A 0.765267 1.9862e-05
10:14664667 T C 0.080397 -6.9866e-05
10:14664946 T C 0.037248 8.3986e-05
10:14665906 A G 0.258631 -1.7619e-05
10:14678360 C T 0.055019 -2.0788e-05
10:14679923 C T 1.791009 1.9012e-05
10:14680087 G A 0.067739 3.2420e-07
10:14681661 T G 0.050799 4.2489e-05
10:14686781 G A 0.967682 -1.9994e-05
10:14687132 A G 0.020916 -8.1052e-05
10:14688721 G T 0.104153 1.4395e-05
10:14690369 C T 0.074733 2.1823e-05
10:14690936 T C 0.657223 -2.7706e-05
10:14696000 T C 1.779639 -2.9531e-05
10:14698364 T C 0.107058 9.0710e-05
10:14700243 A G 0.709852 -9.4324e-06
10:14700275 A C 0.279858 -2.7125e-06
10:14700636 A G 0.086496 -7.1104e-05
10:14701726 C T 0.032503 -2.6935e-05
10:14705845 C T 0.645395 8.4106e-06
10:14708915 T C 0.123790 2.8522e-05
10:14713192 T G 0.214690 -6.0880e-06
10:14716516 C T 0.360759 9.6330e-06
10:14717300 T C 0.392632 -2.2891e-05
10:14718188 G T 0.026200 -2.3584e-05
10:14720733 G A 1.243870 2.5854e-05
10:14723426 G C 0.948113 3.9387e-05
10:14732273 T G 0.659105 2.4330e-05
10:14733008 A G 0.758867 2.1847e-05
10:14734543 T C 0.046190 5.9694e-05
10:14739092 T C 0.057245 -8.8049e-05
10:14740344 C A 0.054129 -5.8811e-05
10:14747510 G A 1.716195 -9.8186e-05
10:14749673 C T 0.592145 -8.6826e-06
10:14758807 T C 0.218988 -7.9855e-05
10:14761636 T C 0.162723 -4.8305e-05
10:14764474 C T 0.084461 1.2185e-04
10:14767685 C T 0.030484 -7.4716e-07
10:14772718 A C 0.136341 1.9015e-05
10:14777585 T C 1.277720 3.6038e-06
10:14779689 T C 0.802223 -1.7983e-04
10:14781455 G A 0.044541 -7.3337e-05
10:14784548 G A 0.051361 3.6270e-05
10:14790460 C T 0.047381 -1.0004e-04
10:14795565 A G 0.036667 8.8407e-05
10:14796552 A C 0.045019 -9.8204e-05
10:14798329 A G 0.043915 -9.0291e-05
10:14805558 G A 0.180811 -5.5833e-05
10:14805937 C T 0.527438 -3.8935e-05
10:14813860 G A 0.023145 -9.7981e-06
10:14815459 C A 0.808731 -1.6449e-05
10:14815729 C T 0.589954 6.2312e-05
10:14817067 C T 0.285396 -5.6063e-05
10:14818646 G A 0.135199 -4.5042e-05
10:14820695 T C 0.332021 -9.6305e-05
10:14823040 C A 1.055045 4.7795e-05
10:14827131 C T 1.262822 2.7469e-05
10:14828699 C T 0.721138 1.3319e-04
10:14829001 T G 0.302955 -1.2837e-05
10:14829184 A C 0.036437 6.4085e-05
10:14829454 A G 0.051702 5.8341e-05
10:14831905 A G 0.023162 3.7655e-05
10:14833055 T C 0.910044 -1.0939e-04
10:14841242 T C 0.034882 -3.6205e-05
10:14845290 A C 0.037871 -3.0264e-06
10:14847704 G A 0.681754 -4.1030e-05
10:14849605 G C 0.061549 -2.5671e-05
10:14850552 G A 0.300748 -1.3670e-07
10:14852440 A G 0.601470 -2.2293e-05
10:14852541 A G 0.043629 -3.1477e-06
10:14853036 C T 0.202210 2.9289e-05
10:14859751 G A 0.069303 -5.7384e-05
10:14864846 G A 0.535559 1.5136e-05
10:14880395 T C 0.157325 -5.1125e-05
10:14881258 C A 0.028066 1.1228e-05
10:14881289 A G 0.042351 2.6022e-04
10:14882340 T A 0.313462 -6.1753e-05
10:14885598 T C 0.055265 -1.6708e-04
10:14890829 A C 0.021529 4.1875e-05
10:14891406 A G 0.141096 6.5838e-05
10:14910732 C T 0.070134 -8.8496e-05
10:14911939 A C 0.142596 5.2988e-05
10:14914723 T G 0.230663 -8.5915e-05
10:14922183 G C 0.105821 -2.1068e-04
10:14926084 A C 1.912592 -3.0116e-05
10:14929014 G A 0.032078 9.6114e-05
10:14929173 G A 0.054697 3.7207e-06
10:14929962 A G 0.020912 -1.0558e-05
10:14930731 G A 0.039449 7.6402e-05
10:14939067 C A 0.034811 2.0759e-05
10:14941654 T C 0.291060 1.0496e-05
10:14943176 G C 0.067424 -4.1667e-05
10:14951661 A G 0.617585 5.7775e-05
10:14955316 T G 0.057132 8.9917e-05
10:14961464 G C 0.293633 9.3090e-06
10:14974905 C T 0.360298 -1.6801e-05
10:14976727 C G 0.149681 2.0236e-05
10:14977469 T C 0.029867 -6.4956e-06
10:14978974 G A 0.241215 6.0323e-06
10:14987534 A G 0.034376 1.5382e-04
10:14990369 A G 1.471841 1.2395e-05
10:14991453 C T 1.921291 -1.6844e-04
10:14993655 G T 0.025716 1.4926e-05
10:14995149 A G 0.670303 2.6928e-05
10:15001224 T C 0.092137 -3.2891e-05
10:15001282 A C 0.073643 -1.1576e-04
10:15001726 C T 1.845129 -6.5814e-06
10:15003278 A G 1.123400 4.7307e-05
10:15005600 G C 1.297762 7.8638e-05
10:15008493 C A 1.375017 3.2585e-05
10:15008554 G A 0.126854 1.5985e-05
10:15009109 C T 1.492144 2.3929e-05
10:15015291 C T 1.373310 3.9089e-05
10:15021435 A G 0.095458 -7.9287e-05
10:15022403 T C 0.082643 5.0842e-05
10:15027535 T G 0.314608 -3.7694e-06
10:15034515 G T 0.580915 3.2245e-05
10:15037356 A C 1.390902 6.6579e-05
10:15050409 C T 0.641059 4.2382e-05
10:15054964 T G 0.047096 -1.0783e-05
10:15057374 A G 0.219033 4.2097e-05
10:15057758 A G 0.374579 -1.5522e-05
10:15068924 C T 0.332261 2.9873e-05
10:15070649 G T 0.860108 8.3719e-06
10:15075574 A G 0.211974 8.9661e-05
10:15077740 A G 0.869936 -1.2168e-06
10:15086306 A C 0.633415 -1.3991e-06
10:15091970 C T 0.089122 5.1390e-07
10:15093266 A G 0.115289 2.5473e-05
10:15097190 C T 0.251117 1.5249e-05
10:15098897 T C 0.165504 2.0649e-05
10:15099724 G A 0.249972 1.5764e-05
10:15100608 C T 0.051338 -1.5356e-05
10:15107826 C T 0.067288 1.1603e-06
10:15109544 A G 1.156747 5.0530e-05
10:15118221 C T 0.139201 2.5091e-05
10:15128577 T C 0.775582 1.3484e-05
10:15129402 C T 0.240143 9.1919e-06
10:15138615 T C 0.198916 -9.6718e-06
10:15138676 C T 0.025950 3.2803e-05
10:15139370 A G 0.040140 -4.4315e-05
10:15142097 T C 0.058612 -7.6271e-05
10:15144598 C T 0.029871 -4.7335e-05
10:15145361 A G 0.292991 2.3113e-05
10:15145569 G A 0.048021 -6.0767e-05
10:15145855 G C 0.441809 1.3640e-05
10:15145948 C T 0.055960 -1.5575e-05
10:15146061 G C 0.109093 -1.1099e-05
10:15151907 G T 0.375693 2.1397e-05
10:15175007 G A 0.056765 1.9842e-05
10:15177827 G A 0.133228 7.4773e-08
10:15185503 T C 1.727772 -5.2543e-05
10:15187950 T G 0.527795 -8.1970e-05
10:15192827 C A 0.050501 -5.9230e-05
10:15194361 G A 0.044973 5.6319e-06
10:15199347 A C 0.240328 -1.6241e-05
10:15205720 G T 0.794245 -1.6251e-04
10:15206515 A G 0.264675 -1.4644e-05
10:15206725 A G 0.083663 -1.7687e-04
10:15214583 C T 0.876110 -1.0124e-04
10:15218582 G C 0.058261 4.6071e-05
10:15221174 T C 1.607115 -1.7075e-04
10:15225054 C T 0.742187 -1.2980e-05
10:15225350 G A 0.483633 -3.9930e-05
10:15226599 C A 0.107678 -2.7028e-05
10:15227380 A G 0.086739 -1.0499e-06
10:15227664 T C 0.796624 -1.3764e-04
10:15231633 G A 0.432617 1.6405e-06
10:15231980 C T 1.167932 8.4905e-05
10:15235954 T C 0.319596 -1.0611e-05
10:15239498 G A 0.830033 -1.0035e-05
10:15242296 T C 0.348840 3.2513e-06
10:15243205 G A 0.778776 -1.1370e-06
10:15246346 G A 1.578474 -3.2179e-04
10:15247026 C A 0.436158 -3.9316e-06
10:15255292 A G 0.035661 -4.2406e-05
10:15256194 A G 0.345494 -1.7184e-04
10:15260071 G A 0.488885 -2.2549e-05
10:15264322 C T 0.406488 -6.9845e-06
10:15265987 A C 0.037664 6.6972e-05
10:15267411 T C 0.646220 -1.1290e-04
10:15268452 T C 0.066626 -4.4852e-05
10:15271313 C G 0.060650 -4.6726e-05
10:15272218 C T 0.326068 1.3902e-05
10:15272776 G C 1.838829 -2.1458e-04
10:15274708 C T 0.095133 -1.2324e-05
10:15280152 A C 0.642162 8.7242e-06
10:15280384 A G 0.069102 -2.7656e-05
10:15281660 A G 0.404599 -1.0278e-06
10:15283248 G A 0.143874 -5.7577e-05
10:15285208 A G 0.052292 -5.2386e-05
10:15285428 G A 0.325909 2.9798e-06
10:15287567 C T 0.055129 -6.8692e-05
10:15289486 G A 0.497259 -1.0883e-05
10:15290067 C G 0.146565 -4.6366e-05
10:15294548 A C 0.907577 3.8614e-05
10:15301487 T C 0.706344 -1.5244e-05
10:15302153 A C 0.100622 7.0450e-05
10:15302393 A C 0.037553 -4.2169e-05
10:15305084 C A 1.862046 4.0330e-04
10:15305551 A G 0.167620 5.8579e-05
10:15320228 G T 0.088833 -5.3226e-05
10:15320660 A G 0.044240 -2.5435e-05
10:15321059 C T 0.702176 -1.3388e-05
10:15321184 T A 0.110002 6.1022e-06
10:15332911 G A 0.056661 5.5056e-06
10:15335500 G A 0.061208 -1.4072e-05
10:15336817 C A 0.169740 6.5725e-05
10:15341573 A G 0.538461 -4.8951e-07
10:15343723 G A 0.593116 -2.2281e-05
10:15346655 T C 0.153829 1.2634e-04
10:15353703 T C 0.044158 -8.8445e-06
10:15353973 G A 0.056229 3.4618e-05
10:15358569 T C 0.092299 -1.7764e-05
10:15367974 C T 0.024843 -2.4474e-05
10:15370036 C T 0.769036 1.3900e-05
10:15370545 T G 0.030679 -3.2241e-05
10:15373313 T C 0.086204 -8.2782e-06
10:15378398 C G 0.714085 3.5590e-05
10:15378435 T C 0.212574 9.9569e-05
10:15385024 T C 0.090274 2.5578e-05
10:15386768 C T 0.091459 3.7767e-05
10:15393309 A G 0.844668 1.1249e-05
10:15410072 C A 0.067950 -2.8822e-05
10:15410929 A C 0.237281 -1.0779e-04
10:15421546 A G 0.213233 1.1348e-04
10:15437159 A G 0.424639 -4.9287e-05
10:15444766 G T 0.221201 1.4360e-05
10:15448544 C T 0.039449 -2.5891e-05
10:15450953 A C 0.746893 2.4434e-05
10:15453070 G T 0.092884 -2.4699e-05
10:15468678 G A 0.060397 -3.0821e-05
10:15469974 T C 0.031766 8.0880e-06
10:15473353 G A 0.206660 1.1459e-04
10:15473480 T C 0.532901 -9.3456e-06
10:15474427 C T 0.039115 -2.7493e-05
10:15477033 A C 0.039076 -2.4847e-05
10:15478936 G A 0.031347 9.5040e-06
10:15490494 C G 0.080232 1.9461e-04
10:15499560 A G 0.803398 2.2444e-05
10:15499879 C T 0.043399 -4.0270e-05
10:15503917 A G 0.345153 -1.3387e-04
10:15505350 A G 0.098720 8.1710e-07
10:15505481 A G 0.089479 4.2713e-05
10:15507240 G A 0.870014 -2.2318e-05
10:15509118 T C 0.115971 -1.1218e-05
10:15510921 G A 0.076846 -7.3494e-06
10:15515482 T C 1.297928 8.6135e-05
10:15516366 A G 0.063136 -4.0773e-05
10:15520643 T G 0.035067 -8.5947e-05
10:15521370 A G 0.068369 -1.8898e-05
10:15524162 A G 0.991681 1.7653e-05
10:15525418 A G 0.119671 3.4830e-05
10:15525677 A G 0.073253 3.5533e-05
10:15527088 A G 0.116733 -2.0761e-05
10:15528063 G C 0.766789 -1.6094e-04
10:15528685 C T 0.050689 -2.0806e-06
10:15529564 G A 1.422870 2.3654e-05
10:15529694 C T 0.432659 -6.2228e-05
10:15531257 T C 1.756588 -2.1691e-06
10:15531962 G A 1.238952 4.6953e-05
10:15537270 T C 1.399309 -6.3134e-05
10:15540753 A G 0.050569 -6.1092e-05
10:15542864 A G 0.090118 -4.6173e-05
10:15547109 C T 1.365790 -4.4524e-05
10:15561543 C T 0.256898 5.4056e-05
10:15562608 T C 0.034155 -7.6309e-06
10:15574977 G C 0.034139 -1.7612e-05
10:15588468 A G 0.051448 4.0642e-06
10:15589645 G A 0.379399 1.3806e-05
10:15592323 G T 0.028053 -2.1177e-05
10:15597635 A C 1.145147 -3.8338e-05
10:15601610 G A 0.709288 4.1486e-05
10:15602653 G A 0.134682 3.2439e-05
10:15606540 T C 0.054584 -2.8199e-05
10:15609839 G A 0.083075 -2.2049e-05
10:15610564 G A 0.053808 -1.6256e-05
10:15611587 C T 0.792171 3.4818e-05
10:15619054 A C 0.134582 -6.8167e-05
10:15621989 C A 0.097054 -6.0470e-05
10:15622511 A G 0.150927 -6.4697e-05
10:15622888 A G 0.061127 -8.5737e-05
10:15629374 T C 0.027715 -1.0471e-05
10:15638751 A G 0.827608 7.4822e-06
10:15640360 T G 1.682913 5.4838e-05
10:15641994 T G 1.563154 9.3635e-05
10:15645885 A G 0.038069 -1.0712e-05
10:15648694 C T 0.062740 2.9788e-06
10:15649698 G T 0.183034 -1.9286e-04
10:15649710 A G 0.028858 -1.0906e-05
10:15656674 A G 1.540713 1.0164e-04
10:15663508 G T 1.575787 7.5569e-05
10:15665744 G A 0.900300 5.7319e-05
10:15670922 A C 0.473490 -2.3538e-06
10:15678416 G C 0.415677 -7.8492e-05
10:15693911 G A 1.318898 1.2882e-04
10:15702362 A C 0.186962 2.2319e-05
10:15702992 A C 0.157185 3.7907e-05
10:15704245 G A 0.255824 -5.6381e-05
10:15712178 C T 1.131080 6.3535e-05
10:15714062 G A 0.237781 1.0460e-04
10:15717486 T C 1.738795 -1.4706e-05
10:15733242 A G 0.068576 -3.7802e-06
10:15733431 A G 0.040705 9.2066e-05
10:15736911 T C 0.357968 8.5829e-05
10:15741787 G A 0.049783 -1.2752e-04
10:15755827 G A 0.252438 1.2748e-05
10:15760064 T C 0.395044 4.1059e-05
10:15770254 A G 0.416858 4.6253e-05
10:15780668 T C 0.038021 -3.9724e-05
10:15781971 A C 1.399594 -3.5640e-05
10:15786081 G A 1.974670 4.8682e-05
10:15791625 G A 0.074886 2.1666e-06
10:15798579 C G 0.030922 1.0973e-05
10:15799206 C T 0.047252 -1.2742e-05
10:15803072 A G 0.405537 1.1493e-04
10:15804486 A G 0.200402 1.6050e-04
10:15814226 G A 0.043756 -1.1980e-04
10:15818910 T C 0.055110 -2.6906e-05
10:15819050 G A 0.065817 1.0379e-04
10:15819996 T C 0.033285 1.8630e-05
10:15829492 G C 0.060222 6.6879e-05
10:15844850 G A 0.435096 3.5930e-05
10:15849364 T C 0.038816 -4.9022e-06
10:15851536 T C 0.117191 2.5889e-06
10:15854752 T C 0.920340 3.3021e-05
10:15860422 C G 0.161376 3.9585e-05
10:15861576 G A 0.405485 2.1455e-05
10:15864163 C A 0.097772 -9.9258e-06
10:15866478 T C 0.057946 2.0882e-05
10:15870706 C T 0.058923 2.3472e-05
10:15873594 A G 0.033869 1.9093e-05
10:15885863 C A 0.071575 5.6473e-05
10:15887269 G T 0.046229 2.6760e-06
10:15890696 G T 0.070887 1.4610e-05
10:15894779 A G 0.135903 -1.9150e-04
10:15899489 A G 0.048690 8.0610e-06
10:15900921 G A 0.072627 1.2070e-04
10:15921652 G A 0.073029 -1.3376e-04
10:15925966 A G 0.373287 2.9070e-05
10:15941109 C T 0.085380 9.9717e-05
10:15942434 G T 0.067294 -7.8276e-05
10:15943507 G A 0.107775 4.7388e-05
10:15943807 G A 0.105506 -2.3543e-05
10:15971024 A G 0.063383 6.1278e-05
10:15971235 G A 0.828563 2.4492e-05
10:15977732 T C 1.080871 1.0528e-04
10:15977878 A G 0.813428 1.1825e-04
10:15981388 T C 0.848839 4.0667e-05
10:15982227 T C 1.136779 -9.8916e-08
10:15984035 A G 0.372681 1.9209e-05
10:15984144 T C 0.050854 -1.1927e-04
10:15984478 T C 0.066032 -4.6213e-05
10:15991376 G A 0.233305 7.6615e-06
10:15991984 G A 0.945329 6.5747e-05
10:15994156 A G 1.976485 -4.9514e-06
10:15994613 C T 0.043555 4.9511e-06
10:15995639 G A 1.979276 -4.4856e-06
10:16001237 A C 0.334325 -6.0818e-05
10:16019745 T C 0.088096 3.9909e-05
10:16035055 C T 0.895282 7.5768e-05
10:16035541 T G 0.355809 -1.3565e-05
10:16041482 T A 0.050650 3.3488e-05
10:16045536 C T 0.914270 8.0553e-05
10:16063868 A G 1.026300 -5.1624e-05
10:16071421 A C 0.060274 -4.3374e-05
10:16081641 T C 0.024853 4.5170e-06
10:16082303 G A 0.035771 8.3346e-05
10:16090048 C T 0.123579 -5.4842e-05
10:16094090 A C 0.064500 -3.9255e-05
10:16094905 C T 1.828137 1.8313e-04
10:16113967 C T 0.069644 -1.0214e-05
10:16116644 A G 0.030345 1.2933e-04
10:16118555 G A 1.545348 2.0556e-04
10:16141290 T C 0.116850 -2.5812e-05
10:16143218 G A 1.396770 5.8020e-06
10:16148908 A G 1.544855 1.1825e-04
10:16165396 T C 0.205881 -2.8868e-05
10:16176774 A G 0.037469 9.3939e-05
10:16177639 T C 1.694987 -1.8584e-05
10:16179615 C A 0.130749 -2.9626e-05
10:16189910 A G 0.061322 -2.6658e-05
10:16197636 C T 0.568474 1.0123e-04
10:16201324 T C 1.048320 -6.7286e-05
10:16207102 A G 0.075795 1.3317e-05
10:16224336 T C 0.067836 -6.8018e-05
10:16226446 T C 0.032717 2.6324e-05
10:16237725 G T 0.777517 -2.8867e-05
10:16238910 G T 0.037105 1.5508e-05
10:16241855 T G 0.928944 -1.1274e-04
10:16255946 C T 1.817988 -1.3605e-04
10:16266794 T C 0.114325 -6.1891e-05
10:16267668 C T 0.087895 -2.6786e-05
10:16280610 T G 0.055041 7.6467e-05
10:16281080 T C 0.191159 -9.2643e-05
10:16290352 C T 0.027323 5.2262e-05
10:16303374 G A 0.384125 -5.5518e-06
10:16305281 C A 0.131349 -3.4367e-05
10:16313321 G A 0.047213 2.1473e-04
10:16318694 C T 0.060624 -7.9107e-05
10:16322429 G A 1.645473 -3.1519e-04
10:16326422 A G 1.708544 -1.0844e-04
10:16330883 T C 0.037258 3.6567e-05
10:16331830 C T 1.324822 -5.5279e-05
10:16344952 G A 0.186238 -1.5261e-05
10:16350875 T C 0.028274 1.9975e-05
10:16354704 A G 0.045418 2.5322e-04
10:16355629 T C 0.062828 4.8044e-05
10:16362756 G A 0.042633 -8.5601e-05
10:16369290 G A 1.294406 -5.4240e-05
10:16371919 A G 0.093134 4.8783e-06
10:16372949 G A 0.381116 -6.0861e-06
10:16378406 T C 0.373914 -1.2974e-05
10:16383931 G A 0.381019 -2.0958e-05
10:16393092 A G 0.542988 -6.9830e-05
10:16394189 C T 0.213564 1.6707e-05
10:16397089 A G 0.071910 -4.7224e-05
10:16400240 A C 0.098074 -3.5354e-04
10:16406690 C A 0.031166 -1.9601e-05
10:16412702 T C 0.251169 3.0458e-05
10:16416388 A G 0.095558 -4.1983e-04
10:16419409 T C 1.099563 3.8936e-05
10:16426495 C G 0.039614 1.0897e-04
10:16426698 A G 0.070504 -6.4550e-05
10:16432797 T G 1.393969 1.1943e-05
10:16433583 G A 0.286684 1.4708e-05
10:16443410 C T 0.475516 9.2966e-07
10:16445497 A G 0.097807 -3.4732e-05
10:16445703 C T 0.753225 -1.8149e-05
10:16446313 A C 0.035447 -5.7716e-05
10:16447038 T C 0.886084 -8.5662e-05
10:16450418 G A 0.395479 -4.5417e-05
10:16459932 A G 0.382733 2.8816e-05
10:16460010 T C 0.027780 -5.8928e-05
10:16461877 A G 0.055308 8.2531e-05
10:16462409 T C 0.107895 4.0446e-05
10:16464460 T C 0.113773 -7.3778e-05
10:16464962 A G 0.156822 -6.9043e-05
10:16475766 T C 0.470907 -8.1520e-07
10:16478036 A C 0.141797 -1.4858e-04
10:16478392 G A 0.095354 -2.2777e-04
10:16478806 T C 0.062452 -3.6127e-05
10:16482957 C A 0.090943 1.1703e-05
10:16483791 G A 0.304559 -1.0899e-05
10:16485431 T C 0.034077 2.9154e-05
10:16488454 A G 0.031714 -2.8479e-05
10:16488531 C T 0.925328 -4.4118e-05
10:16507201 A C 0.020101 -1.1205e-04
10:16508687 A G 1.020503 -1.3678e-04
10:16516361 T C 0.037362 -5.8209e-05
10:16516490 T C 0.098434 -1.2438e-04
10:16526840 A G 0.734040 -1.9333e-05
10:16532352 T C 0.020127 -2.5683e-05
10:16533688 G A 0.084691 1.6333e-04
10:16536015 C A 0.203489 -2.3697e-04
10:16539937 G A 0.876282 -3.9002e-04
10:16544146 G A 0.101053 -8.4399e-05
10:16546005 G A 0.025044 -6.8307e-05
10:16549813 C T 0.632668 -1.6536e-04
10:16553355 G A 0.144021 -3.8433e-05
10:16555802 G A 0.659391 -6.2190e-05
10:16555862 A T 1.129587 -3.1847e-05
10:16558290 T C 1.103319 -5.3046e-05
10:16560806 G A 0.272601 3.5663e-06
10:16564533 T C 0.240481 3.0393e-05
10:16567120 G A 0.477463 4.4753e-05
10:16567776 G T 0.344722 4.4357e-05
10:16567802 G A 0.083380 -3.5081e-05
10:16571457 G A 0.036570 -1.4018e-05
10:16571592 G A 0.174255 6.4324e-05
10:16574358 C A 0.077771 -4.6067e-05
10:16575186 C G 0.023993 1.9081e-05
10:16584366 C T 0.043240 2.8121e-04
10:16587801 A G 0.105042 1.4288e-04
10:16591271 T G 0.218228 4.3193e-05
10:16602296 A C 0.128639 8.4924e-05
10:16608961 C T 0.238433 -4.0034e-05
10:16616188 A G 0.226716 3.8714e-05
10:16622826 T C 0.121196 -5.6042e-06
10:16624751 G A 0.241020 8.4783e-05
10:16633487 T C 0.023373 1.1353e-04
10:16645177 G A 0.380061 2.0414e-04
10:16647184 A G 0.032675 -2.9422e-06
10:16649790 A G 0.539597 -4.2098e-05
10:16673106 C A 0.043652 -6.9987e-05
10:16674592 T C 0.037953 -5.0453e-06
10:16675168 T C 0.056288 -8.6218e-05
10:16677598 C T 0.483338 4.8632e-05
10:16677976 C T 0.400510 1.4130e-04
10:16680769 A G 0.181895 -1.6528e-06
10:16681074 T C 0.619981 2.5344e-05
10:16681486 C T 0.081965 -3.0885e-05
10:16682262 G A 0.460121 -3.5862e-05
10:16683594 T C 0.479070 -2.4973e-05
10:16686140 C T 0.714384 2.3164e-05
10:16686171 G A 0.060540 1.5445e-05
10:16691399 T C 0.143277 -8.0217e-05
10:16700820 A G 0.066661 1.0031e-05
10:16701406 C G 0.495240 -9.9910e-06
10:16704520 G A 0.613713 2.7859e-05
10:16705633 T C 0.080391 2.3284e-05
10:16706441 G A 0.047287 -5.5235e-06
10:16708368 A C 0.080829 -1.6088e-04
10:16711913 C G 0.058105 1.3859e-05
10:16712126 C T 0.058277 3.3573e-05
10:16715143 G A 0.489631 -2.3061e-05
10:16715785 T C 0.036385 3.6396e-05
10:16716024 G A 0.452815 1.0342e-04
10:16716146 C T 0.022782 2.7131e-05
10:16716432 C A 0.412301 1.7185e-05
10:16716557 A C 0.103303 -2.1261e-05
10:16716623 G T 0.179743 -1.0684e-05
10:16716700 C A 0.109953 -9.7161e-05
10:16716742 T C 0.438848 -8.5646e-05
10:16717475 A G 0.351142 3.4275e-05
10:16718607 C T 1.102173 1.0747e-04
10:16722879 T G 0.051030 5.5838e-05
10:16725451 C T 0.047076 3.6662e-05
10:16728788 T C 0.329226 1.0911e-04
10:16732070 G A 0.039319 8.8223e-05
10:16732648 A C 0.053662 -2.4420e-05
10:16736977 C T 0.780821 5.7046e-05
10:16739747 G A 0.514059 1.1975e-06
10:16741158 T C 0.069466 -6.0095e-05
10:16742375 C A 0.029088 1.5661e-05
10:16743447 C T 1.898723 1.4463e-05
10:16748267 G T 0.204028 -7.7717e-06
10:16749526 T G 0.932352 3.2830e-05
10:16759312 G A 1.373878 1.0621e-04
10:16759896 A G 0.063419 2.8763e-06
10:16759984 A G 0.025333 1.5216e-04
10:16761771 C T 0.064500 6.3316e-05
10:16767461 G T 0.339704 1.8277e-05
10:16768670 C A 0.054613 6.8549e-05
10:16771046 A G 0.092585 9.4815e-05
10:16773255 T C 0.076674 -8.7599e-05
10:16779071 C A 0.023035 -9.3785e-07
10:16779115 T C 0.349999 3.9099e-05
10:16788770 T C 0.148078 6.7761e-05
10:16789369 C T 0.219267 8.0026e-05
10:16794623 T C 0.269235 1.7276e-05
10:16796919 A C 0.497963 7.1594e-05
10:16806902 C T 0.355676 1.4945e-05
10:16806954 G T 0.073597 -2.9728e-05
10:16808086 T C 0.052081 -3.1837e-05
10:16817538 C T 0.032003 -4.0975e-05
10:16818875 A G 0.022698 -6.3248e-05
10:16819001 A G 0.063776 -4.6718e-05
10:16819918 T C 0.022006 2.6346e-06
10:16825275 C T 0.100385 -6.7871e-05
10:16828240 T C 0.577069 7.4546e-06
10:16831639 C T 0.472848 1.1080e-05
10:16834916 A C 0.029257 -9.9127e-05
10:16837070 C A 0.117967 1.0415e-05
10:16837951 T C 0.030400 1.4010e-05
10:16839063 A C 0.051341 3.6157e-05
10:16842612 T C 0.079492 1.2112e-04
10:16845316 G A 0.393229 -4.0246e-05
10:16848297 T C 0.235119 -4.3371e-05
10:16851432 C A 0.348591 5.8481e-06
10:16854588 C T 0.214304 -8.1569e-05
10:16858031 A G 0.049423 8.4381e-05
10:16859335 G C 0.357922 3.8043e-05
10:16863161 A G 0.944400 -2.6985e-06
10:16870912 T G 0.163333 -1.4368e-04
10:16874242 C A 0.168552 -1.1737e-04
10:16877110 A G 0.057482 5.1793e-05
10:16880108 T C 0.040799 -4.0983e-05
10:16884373 C G 1.493633 -3.2607e-05
10:16891468 T C 0.102673 -4.3556e-06
10:16897689 G A 0.123585 8.5291e-04
10:16909589 C T 0.421114 -1.3033e-04
10:16912134 A G 0.620202 -1.0254e-03
10:16915329 A G 0.035113 -1.4364e-05
10:16918997 C T 0.209766 -1.0425e-05
10:16919052 C T 0.208033 -9.3042e-06
10:16919512 T C 0.031938 -4.3645e-05
10:16923390 C T 1.461137 -9.1733e-06
10:16925880 T G 1.524153 6.7691e-06
10:16926640 A G 0.085084 -5.4651e-05
10:16932384 A G 0.028858 1.3323e-04
10:16932490 T G 0.066918 3.1210e-05
10:16933930 T C 0.072419 -3.4210e-05
10:16935172 A G 0.029838 3.6431e-06
10:16938943 C T 1.219517 2.9450e-06
10:16940609 A G 0.919324 3.2786e-05
10:16949550 C T 0.064000 3.0917e-05
10:16963798 T C 0.049251 8.2870e-04
10:16968283 G A 0.032477 1.1617e-05
10:16968533 A G 0.054840 -6.1797e-05
10:16969687 T C 1.170525 7.5010e-07
10:16969923 C A 0.304542 -3.1346e-06
10:16973346 T C 1.158214 -1.3864e-05
10:16973499 A G 0.039371 1.9378e-05
10:16974466 C T 0.057456 -1.2207e-05
10:16975078 A G 0.411896 -3.2767e-05
10:16976037 A G 0.047862 3.6312e-06
10:16979606 T G 0.026995 4.8270e-05
10:16979714 C T 0.424113 2.6056e-05
10:16982061 T C 0.027657 4.9719e-05
10:16985159 C T 0.369938 -3.5434e-05
10:16987872 G A 0.152320 -4.2540e-05
10:16992132 G T 0.425502 1.1921e-05
10:16992773 C A 0.038842 5.8062e-06
10:16995535 A G 0.181551 1.0660e-05
10:17002682 T G 0.701368 3.0869e-05
10:17006239 G A 0.127457 -1.4803e-04
10:17009619 G C 0.020786 -1.5100e-05
10:17011769 T C 0.398939 4.6593e-06
10:17012163 T G 0.443298 -2.2885e-06
10:17013341 G T 0.104033 -3.8809e-05
10:17017337 C T 0.340119 1.8447e-05
10:17025685 A G 1.747698 5.3257e-05
10:17025828 T C 1.809741 8.5350e-05
10:17026010 C A 1.934050 3.5887e-05
10:17028469 T C 0.050945 3.5712e-05
10:17028562 T C 0.054039 9.9109e-06
10:17029125 C T 0.063286 -6.4704e-05
10:17030854 C T 1.123767 5.9962e-05
10:17033504 A G 0.037433 1.4814e-05
10:17041473 G T 0.637339 -9.6030e-06
10:17041611 C T 0.051030 1.9903e-05
10:17042603 G C 0.032302 1.8883e-04
10:17043495 T C 0.253380 -1.0916e-05
10:17044084 G T 0.052013 -2.8575e-05
10:17050571 G A 0.883133 -1.8260e-05
10:17062913 A G 0.067674 4.1488e-05
10:17063417 A G 0.042581 -2.9043e-06
10:17064459 G A 0.731148 -7.9610e-06
10:17065067 C T 1.235424 -1.5595e-05
10:17066022 G C 0.094584 1.3008e-05
10:17067630 T C 0.042487 -4.0899e-05
10:17068027 T C 0.034350 5.4904e-05
10:17068112 C T 0.305133 -4.9827e-05
10:17068128 G C 0.095941 -4.9728e-05
10:17076508 C T 0.156637 -1.7024e-05
10:17076660 A C 0.034522 -2.8466e-05
10:17080633 T C 1.842519 1.8502e-04
10:17082153 G T 0.300855 2.7483e-05
10:17082800 C T 0.027294 -1.2295e-05
10:17105668 T C 1.105464 2.3013e-05
10:17118943 C G 0.071062 2.7893e-05
10:17119728 C G 0.201837 -5.7122e-05
10:17121910 T C 0.901284 9.9061e-05
10:17130693 G A 0.463756 2.4157e-05
10:17135287 G A 1.224204 1.4743e-05
10:17142526 T G 1.500459 4.2220e-05
10:17147270 G A 0.028004 1.7707e-04
10:17147521 T G 1.393924 1.1542e-05
10:17155654 A G 0.153901 4.3783e-05
10:17156151 G A 1.248232 2.5529e-04
10:17156911 A G 0.056083 -3.7396e-05
10:17157967 G A 0.044473 -9.2902e-05
10:17159192 G T 0.698535 -5.1870e-05
10:17162503 T C 1.897908 2.3497e-04
10:17164569 A G 0.044009 -7.5539e-05
10:17166764 G A 0.111651 2.4156e-05
10:17167732 G A 1.889618 6.5763e-05
10:17174742 C G 0.235061 -1.1722e-04
10:17186447 T C 0.625736 1.2642e-04
10:17188450 T C 0.054324 1.5570e-05
10:17189901 T C 0.062010 -4.3964e-05
10:17204187 A G 0.931524 -9.7414e-06
10:17204858 T C 0.057502 -7.3270e-06
10:17205203 T C 0.168883 6.8926e-04
10:17211920 T C 0.033396 -7.4914e-05
10:17219624 C G 0.036005 3.1537e-05
10:17219892 C T 0.344309 5.3976e-05
10:17232144 T C 0.306681 -5.6925e-04
10:17242035 C A 0.867940 1.9512e-05
10:17244253 C T 1.043253 9.4272e-06
10:17253881 A T 1.979818 -3.4869e-05
10:17260290 G A 0.829400 -3.9119e-05
10:17261762 A G 0.622665 4.6311e-05
10:17264486 C T 1.485724 5.8191e-06
10:17265755 T C 0.050325 4.9762e-05
10:17279325 T C 0.034596 -7.0565e-05
10:17284178 C A 0.079359 2.0856e-05
10:17285064 C A 1.892734 3.9970e-05
10:17286696 T G 0.030091 1.9732e-05
10:17293155 G A 0.063974 -4.9457e-05
10:17296974 A G 0.030387 -2.8023e-05
10:17299813 A G 0.034619 2.2361e-05
10:17305282 G C 0.048173 3.9328e-05
10:17315617 T C 0.029695 -4.8358e-05
10:17318824 C G 0.101092 -1.5028e-05
10:17321835 A G 0.680650 3.0965e-05
10:17330888 T C 1.136542 5.9679e-05
10:17333310 G A 0.555744 1.1200e-05
10:17335010 A G 0.030289 -3.8432e-05
10:17336414 G A 0.117331 2.3420e-07
10:17338425 C T 1.468661 6.8321e-05
10:17338796 T C 0.032331 1.6025e-05
10:17340342 A C 0.987903 6.4458e-06
10:17343364 G A 0.052130 -2.5183e-05
10:17343390 A G 0.073958 -8.9475e-05
10:17344416 A G 0.119703 -2.0885e-05
10:17349065 G C 1.111706 -4.1337e-05
10:17351555 T C 0.033986 7.5304e-05
10:17351757 C T 0.707493 -5.5287e-05
10:17352425 A C 0.051004 -5.4901e-05
10:17355930 G A 0.037849 3.5834e-05
10:17362784 G A 0.648806 -3.1111e-05
10:17366361 A G 0.212717 3.3712e-05
10:17376789 A G 0.530388 -3.4554e-05
10:17383193 C G 0.107960 -4.6664e-06
10:17389446 G T 0.050575 -6.2151e-05
10:17391109 G A 0.290767 -3.5192e-06
10:17392401 A G 0.037154 -5.3970e-05
10:17394632 A G 0.304400 3.9931e-05
10:17412956 G A 0.420406 5.5949e-05
10:17434553 G A 0.088336 1.3642e-05
10:17439103 A C 0.430627 -5.4065e-05
10:17449757 C A 0.028829 7.9329e-06
10:17450082 G A 0.128006 2.1481e-05
10:17451324 A G 0.243594 6.2824e-05
10:17451952 T C 0.121758 7.3070e-05
10:17452193 T C 0.033279 5.7006e-05
10:17453949 T C 0.414515 -3.2800e-05
10:17458639 A G 0.058118 2.9594e-05
10:17459461 G A 0.057262 -5.0555e-05
10:17461605 A G 0.070222 -2.7306e-05
10:17463399 G A 0.039621 1.2631e-04
10:17474443 T C 0.207228 -3.3158e-05
10:17494266 T C 0.050630 -2.7469e-05
10:17494978 A C 0.035801 8.9452e-05
10:17506526 T C 0.303338 3.4888e-05
10:17509247 C T 0.069329 5.1376e-05
10:17510907 C A 0.443730 -4.3394e-05
10:17515152 A G 0.116652 -2.6827e-05
10:17518160 T C 0.466421 4.1500e-05
10:17521395 C T 0.678385 -2.3268e-05
10:17521991 C T 0.319061 -4.5283e-05
10:17523041 C T 0.172207 6.2209e-05
10:17535058 T G 0.118061 -7.5137e-06
10:17535549 A G 0.990324 -4.0143e-05
10:17536847 T C 0.448362 5.2311e-05
10:17537366 G A 0.389198 -1.6317e-04
10:17539678 A G 0.120025 4.5373e-05
10:17544529 G A 0.312215 2.6505e-05
10:17557112 G A 0.056635 2.3800e-05
10:17558220 T C 0.059858 -2.2187e-05
10:17559867 G A 0.349152 5.7327e-07
10:17560502 T G 0.072039 -1.0348e-04
10:17562231 T C 0.283192 -3.6144e-05
10:17565425 A G 0.128623 -9.1910e-06
10:17567910 A G 0.031841 -1.8961e-05
10:17570543 G A 0.364170 2.9306e-05
10:17574834 A G 0.023928 2.2915e-05
10:17576057 C T 0.068323 -2.5542e-05
10:17576155 T C 0.315971 3.7289e-05
10:17578191 G T 0.057174 2.1315e-05
10:17581157 C T 0.523209 3.3754e-06
10:17589343 C T 0.050705 -4.4991e-05
10:17590137 G T 1.382392 -6.9078e-06
10:17591626 T G 0.500781 -3.0719e-05
10:17592356 T C 0.086830 1.4573e-04
10:17592408 T C 0.065227 -4.1292e-05
10:17593825 G A 0.063763 5.1137e-05
10:17593964 A G 0.040374 -5.8761e-05
10:17594285 G A 0.162700 1.3001e-05
10:17599821 G C 0.993145 5.1772e-05
10:17603075 A G 0.090281 8.6737e-06
10:17603206 A C 0.073980 -6.8884e-05
10:17603875 A C 0.034343 7.2913e-05
10:17604345 G A 0.021192 1.4644e-05
10:17607148 T C 0.021915 6.0744e-05
10:17607780 A C 0.072397 7.6050e-06
10:17609464 A G 1.099722 -1.0335e-05
10:17615599 T C 0.913923 -1.3718e-05
10:17622512 G A 0.059436 -6.5824e-06
10:17627056 C T 0.021870 1.9562e-05
10:17630823 C T 1.474360 -8.1957e-05
10:17632562 T C 0.126263 -1.4214e-04
10:17634752 C A 0.462331 -4.6147e-04
10:17637186 A G 0.127522 -1.8287e-04
10:17639569 G A 1.191577 -1.9821e-05
10:17648972 T C 0.188796 -6.5288e-05
10:17656025 C T 0.048037 -1.4405e-04
10:17661778 C T 1.446667 -1.1104e-05
10:17670114 G A 0.542472 3.6852e-05
10:17674369 A T 0.211412 -1.4527e-04
10:17682090 G A 0.475113 6.2015e-05
10:17682325 T C 0.031000 -4.6988e-05
10:17682941 G A 0.243464 -1.4340e-04
10:17685692 A C 0.049141 3.0147e-05
10:17690682 C T 1.077473 -1.3533e-05
10:17710487 T C 0.209935 -1.3765e-05
10:17712808 A C 0.184612 -5.6501e-05
10:17717578 A G 0.054055 6.3741e-05
10:17745996 A G 1.564732 -2.8050e-05
10:17748172 A G 1.509862 -3.1781e-05
10:17751589 A G 0.149749 -3.7057e-05
10:17751797 A G 0.264990 -4.8133e-05
10:17759700 C T 0.130531 2.4553e-06
10:17766711 T C 0.083705 -9.0467e-06
10:17767650 T C 0.039696 -1.4951e-04
10:17768914 G C 0.047219 4.8211e-05
10:17771784 T G 0.173784 -4.2497e-05
10:17772122 G A 0.133566 5.9271e-05
10:17776950 A G 0.089278 -5.3744e-05
10:17777315 A G 0.032977 7.4134e-05
10:17777674 C T 0.283088 1.5530e-05
10:17806504 A G 1.638037 1.3250e-05
10:17845995 C T 0.276613 4.8125e-05
10:17856444 G A 0.344537 9.0875e-06
10:17875857 G T 1.326123 1.1991e-04
10:17877539 A C 0.228098 -6.1488e-05
10:17889190 C T 0.469875 -2.5166e-07
10:17891705 G A 1.240883 4.7103e-05
10:17966561 G C 0.649903 -2.2495e-05
10:17971845 G A 1.227258 -5.3200e-05
10:18056696 A G 0.232542 -4.2427e-05
10:18057708 A G 1.650968 -1.9818e-05
10:18103401 C T 1.283588 -3.9023e-04
10:18136543 A G 0.290845 3.0928e-05
10:18209384 C T 1.840436 -4.9959e-05
10:18222057 T C 1.839222 -4.6647e-05
10:18222481 C T 0.772431 6.3404e-05
10:18225092 A C 0.749921 5.7134e-05
10:18227444 G A 0.392428 2.6852e-05
10:18229831 C G 0.133219 -1.2441e-05
10:18242311 G A 0.605050 -1.0507e-04
10:18244937 T C 0.044373 -4.5151e-05
10:18246833 G A 0.041510 -1.3499e-05
10:18247677 T G 0.202590 -3.1883e-05
10:18250338 A G 0.141499 -1.0972e-05
10:18254595 T C 0.133144 -1.8461e-05
10:18256325 C T 0.168623 -1.2365e-05
10:18266989 A G 1.278038 -2.0859e-05
10:18267438 C T 0.109729 5.6019e-05
10:18270341 G A 0.060851 3.4048e-05
10:18270422 A G 0.980623 -1.3598e-05
10:18277652 A G 0.046635 -3.0728e-07
10:18281176 C T 0.289849 -1.1476e-05
10:18281908 G T 0.799052 -1.1956e-05
10:18282427 A G 0.617339 -3.9470e-05
10:18287792 T C 1.790107 -1.7590e-04
10:18287814 G T 0.021646 4.1409e-05
10:18291222 G A 0.050669 1.5181e-05
10:18299628 A G 1.158815 2.3693e-05
10:18301221 C A 1.541346 -1.0244e-04
10:18301381 C T 0.051335 5.1207e-05
10:18301449 A G 0.084308 9.6103e-05
10:18309005 G A 1.039371 -9.4619e-06
10:18317320 G A 1.194051 -4.5348e-05
10:18318296 T C 0.039920 -6.9513e-06
10:18333824 G A 0.071640 -1.6028e-04
10:18334915 C T 0.051572 3.5849e-05
10:18335474 T G 0.122008 -1.4228e-04
10:18335951 G A 0.032120 -2.9000e-05
10:18336330 T G 0.275107 2.3306e-04
10:18336421 C T 1.417323 -6.7214e-05
10:18338686 G A 0.504293 -3.3081e-06
10:18341030 T G 0.035421 1.5587e-05
10:18351509 A G 1.031124 -2.9960e-05
10:18359294 A G 0.054292 -4.6179e-05
10:18361329 G T 1.298109 -7.5518e-05
10:18363924 A G 0.218472 -1.8454e-05
10:18367576 G A 0.650101 1.3905e-05
10:18369023 A G 0.039799 1.3460e-04
10:18373865 C T 0.636576 4.4749e-06
10:18375762 T C 1.899826 7.5682e-05
10:18377095 C A 0.191999 6.3471e-05
10:18383929 A G 0.394511 1.4038e-03
10:18386117 C T 0.097704 -1.0309e-04
10:18388434 C A 0.101693 -7.8280e-06
10:18391034 G A 0.141116 -4.3780e-05
10:18393490 A C 0.063075 -2.0172e-05
10:18397247 C G 0.197855 -9.6226e-06
10:18399663 C G 1.404395 3.6033e-04
10:18400311 G A 0.312339 -1.2717e-04
10:18401187 A G 0.055220 3.5808e-04
10:18401960 G A 0.604155 -4.3432e-05
10:18405325 G A 0.211967 1.3828e-05
10:18411776 T C 0.199523 1.7182e-05
10:18412294 G A 0.149395 1.9904e-04
10:18413289 G A 0.093455 -2.9533e-05
10:18415527 T C 0.090352 -3.5535e-05
10:18418893 A G 0.092329 1.1422e-05
10:18419972 C G 0.832688 5.9052e-05
10:18422972 A G 0.089696 -1.4492e-04
10:18431918 A T 0.051358 -1.7727e-05
10:18440733 C T 0.861186 9.5697e-04
10:18442106 G A 0.054071 4.2807e-04
10:18444535 A G 0.304458 -6.0440e-06
10:18446023 C T 0.038459 -1.9045e-05
10:18451630 G C 0.116110 1.4037e-04
10:18451914 A G 0.058914 6.8846e-04
10:18456526 C A 0.179935 -4.4121e-05
10:18459282 A G 0.640059 5.6625e-05
10:18465479 G A 0.582278 -3.0943e-05
10:18466025 C T 0.115945 1.0912e-04
10:18472861 C T 1.453484 -2.3544e-04
10:18479948 G A 1.794641 -3.3938e-05
10:18481525 T C 0.039004 5.1220e-05
10:18485095 A G 0.022035 -5.9402e-05
10:18491956 C A 1.811743 -5.5331e-05
10:18492807 A G 0.087499 -6.8565e-05
10:18494482 C T 0.682575 -7.0082e-06
10:18496643 T C 0.099116 3.0714e-06
10:18498346 G A 0.097399 4.2233e-05
10:18500756 T C 0.045898 4.9110e-05
10:18502889 C G 1.595122 -5.2703e-05
10:18503661 T C 0.100190 -4.5044e-05
10:18506643 C G 0.385206 2.9651e-05
10:18510996 G A 1.287411 -2.8933e-03
10:18511947 C G 1.446197 -5.7478e-05
10:18513677 C T 1.666639 -6.8628e-05
10:18516411 G C 1.714601 -3.1098e-05
10:18525170 A G 1.699034 -2.0417e-05
10:18526110 C T 0.974784 -5.3296e-07
10:18527454 G A 0.326792 -6.4373e-05
10:18530839 A G 0.859800 1.1502e-05
10:18532998 G A 0.171184 1.5876e-05
10:18533367 T C 0.203798 -3.6498e-05
10:18533494 T C 1.661926 -1.0990e-05
10:18536423 G A 0.591305 -1.8069e-05
10:18538763 G A 0.082010 -2.1066e-06
10:18549641 A G 1.025148 -7.8674e-05
10:18550887 C T 0.260342 1.4796e-05
10:18552947 T C 0.026751 -1.3975e-04
10:18555510 A C 0.263659 8.6012e-06
10:18558088 C T 0.523709 2.0488e-04
10:18562538 T C 1.549087 3.3440e-05
10:18564128 G A 0.318824 -7.1819e-05
10:18565470 A C 0.520771 -1.1610e-04
10:18567275 G A 0.047680 -2.1751e-04
10:18569899 A G 0.152914 -1.1762e-05
10:18570490 A G 1.475779 -1.8895e-04
10:18571608 A C 0.215950 6.4033e-05
10:18577425 T G 0.337792 -2.0799e-04
10:18579737 G A 0.734222 1.2057e-04
10:18580223 C T 0.075207 -8.0412e-06
10:18584792 G A 0.390243 -7.7289e-05
10:18585920 T C 0.181230 -5.1690e-05
10:18591090 G A 0.035804 -1.7990e-05
10:18591861 C T 1.528347 -3.2012e-05
10:18596488 T G 0.029075 -3.5005e-05
10:18597330 T C 0.251419 -6.4330e-04
10:18599137 T C 1.942044 9.2705e-07
10:18599947 T C 0.023295 1.5400e-05
10:18601928 C T 0.570795 2.4973e-04
10:18603738 T C 0.037690 1.7710e-04
10:18605752 C G 0.405339 6.2241e-06
10:18605768 T G 0.269307 7.5587e-06
10:18614995 G A 0.448553 -9.4859e-06
10:18617051 A G 0.252435 -7.9627e-06
10:18626340 A C 0.038946 5.5196e-05
10:18626566 T G 0.294526 -2.9782e-03
10:18632601 G A 0.238222 2.5007e-05
10:18632799 G A 0.569870 1.5491e-05
10:18633777 G A 0.389451 2.3685e-06
10:18648119 G T 0.079479 1.2889e-05
10:18649635 A G 1.034213 -2.2233e-05
10:18653821 A G 0.033632 -4.1888e-05
10:18653986 G A 0.522521 -4.2316e-07
10:18654027 C A 0.131291 1.7812e-05
10:18664854 G A 0.037391 -2.5016e-05
10:18672295 G A 1.087343 -7.4745e-06
10:18676022 A G 0.050312 -4.4587e-05
10:18676440 C T 0.020250 -5.8272e-05
10:18685891 G A 1.286318 -4.3818e-05
10:18700276 G A 0.227677 1.7235e-05
10:18700316 G A 0.061118 3.4308e-05
10:18700784 T C 0.051413 3.5251e-05
10:18700881 C T 0.024759 -8.4049e-05
10:18704955 T C 0.073584 2.1184e-05
10:18711195 T C 0.666804 -4.2850e-03
10:18711288 A G 1.739259 -9.5042e-05
10:18715104 G T 0.033827 -6.7875e-05
10:18721071 A G 1.735160 -1.1908e-04
10:18725053 C T 0.670822 -1.4408e-04
10:18727959 G C 0.596465 -1.2332e-04
10:18728169 G A 0.322501 8.4098e-06
10:18729855 A G 0.069112 5.3689e-05
10:18737135 A G 0.075811 -6.0996e-05
10:18740426 T C 0.028141 -3.8057e-05
10:18753980 T C 1.379776 8.6025e-07
10:18755423 G A 0.059485 -1.1656e-04
10:18759629 C T 1.220409 -2.7604e-05
10:18763194 T C 0.276898 9.1778e-05
10:18764075 A G 1.922907 7.0332e-05
10:18773696 G A 0.965394 -8.2312e-05
10:18776000 T C 0.043659 -1.3103e-05
10:18781803 G A 0.091955 6.6325e-05
10:18782532 A G 0.291878 -2.6651e-05
10:18782880 C A 0.889466 2.8751e-05
10:18789724 G T 0.638654 -1.2362e-05
10:18790906 G T 0.239137 -5.6618e-06
10:18792875 T C 1.549782 1.1322e-04
10:18795596 A G 0.740947 6.5987e-05
10:18796583 T C 0.739882 8.4125e-05
10:18798349 G A 0.046515 -2.3099e-05
10:18815719 G T 0.359548 2.8799e-06
10:18819822 T C 0.317801 3.9723e-05
10:18828635 G T 0.359240 4.8771e-06
10:18830318 C T 0.273344 -8.2816e-06
10:18840433 A G 1.470173 3.5324e-05
10:18868982 T G 0.031185 -1.1122e-04
10:18876339 C T 0.038521 1.9577e-05
10:18886390 C T 0.454512 2.2609e-05
10:18904598 C A 0.026541 -7.8966e-05
10:18904903 C T 0.039692 4.0415e-05
10:18905935 C T 1.211428 3.0113e-05
10:18907034 C T 0.319223 5.0511e-05
10:18909495 C T 0.251653 -3.7871e-06
10:18915139 C A 0.323657 7.3609e-05
10:18922557 A G 1.049371 1.1808e-04
10:18929762 C T 0.062572 -5.4394e-05
10:18935341 A C 0.725526 3.2727e-05
10:18943043 T G 1.947695 1.1676e-05
10:18950555 C T 1.583411 9.3541e-05
10:18954937 A G 0.035690 -3.9794e-05
10:18963787 T G 0.290836 7.0639e-05
10:18964097 A G 0.166520 2.2326e-05
10:18968736 A G 0.061137 -2.6140e-04
10:18968890 A T 0.027982 3.5235e-05
10:18978909 C A 0.079670 -1.2406e-04
10:18987158 C A 1.283013 7.1903e-05
10:18989801 C T 0.052666 -1.0985e-04
10:18990315 G A 1.677629 5.2958e-05
10:18990816 G A 0.370470 2.6675e-05
10:18991757 A G 1.572025 5.4419e-05
10:18992509 G A 0.466898 4.4919e-05
10:18995250 T C 0.028793 -5.0580e-05
10:18999511 A G 0.212022 1.2811e-05
10:19000366 G A 0.139694 1.2752e-05
10:19000781 T C 0.040591 -7.3362e-06
10:19002657 C T 0.063756 -3.6498e-05
10:19002796 A C 0.113991 -1.0923e-04
10:19002887 A G 0.508032 6.6831e-06
10:19004939 G A 0.500959 4.9269e-05
10:19026704 G A 0.091228 -1.3914e-04
10:19032804 G A 0.180749 1.8858e-05
10:19043635 A G 1.017121 3.7355e-05
10:19046654 G A 1.927633 6.6771e-05
10:19058292 A C 0.057486 -7.6189e-05
10:19062390 T C 0.059154 1.2765e-04
10:19062636 G C 0.185566 1.6032e-05
10:19070335 C T 0.117600 -1.2752e-04
10:19074461 C A 0.392437 9.1404e-05
10:19087376 G A 0.619569 -5.7820e-06
10:19110057 G T 0.182788 3.2797e-05
10:19118287 C T 1.094487 -2.3251e-05
10:19118376 C T 0.051523 -3.0398e-05
10:19133713 G A 0.118301 -1.8136e-04
10:19134611 A G 0.021039 -9.6303e-05
10:19155290 C T 0.038459 1.0914e-04
10:19156406 T C 0.023934 -3.4442e-05
10:19164005 T G 0.236589 -8.1748e-05
10:19165024 G A 0.143683 1.4646e-05
10:19173833 T G 0.507334 -2.5076e-05
10:19191647 C A 1.292183 1.1853e-05
10:19196306 G T 0.114520 9.0350e-06
10:19197015 C T 0.041432 -1.6268e-05
10:19204242 T G 0.559259 -4.3502e-07
10:19207493 G T 0.193103 2.7514e-04
10:19214734 C G 0.121745 -7.0701e-05
10:19228502 A G 0.264500 -6.2486e-08
10:19247370 A G 0.094062 2.3342e-05
10:19253687 C A 0.758545 -5.6603e-05
10:19257664 T C 1.258164 -6.6710e-05
10:19275000 C T 0.116737 -6.4297e-05
10:19287652 A G 0.774524 -3.4746e-05
10:19297785 T C 0.354657 1.2926e-05
10:19303304 A G 0.228232 -1.5666e-05
10:19310398 A G 0.493010 -6.0672e-05
10:19320086 G A 0.174602 -4.2895e-05
10:19329685 T C 0.038547 2.7859e-05
10:19330039 C T 0.366744 -2.2555e-05
10:19335878 T C 0.039923 8.4045e-06
10:19336666 T C 0.124004 -3.9801e-05
10:19340202 T G 0.041020 1.4867e-05
10:19342086 A G 1.211438 -3.5289e-05
10:19346141 T C 0.040741 1.7813e-05
10:19348701 A G 0.087518 1.1642e-05
10:19355552 C T 0.333916 1.6203e-05
10:19358908 G A 0.120521 8.4185e-05
10:19365648 A G 0.576355 2.1754e-06
10:19367400 G T 0.998575 -1.8157e-05
10:19368604 C T 0.086976 3.7456e-05
10:19375491 T C 0.318726 -7.1750e-05
10:19383671 C A 0.033415 -1.1329e-04
10:19383799 T C 0.074522 -3.5126e-05
10:19384870 G T 1.015443 -1.1185e-05
10:19385214 A G 0.197673 -2.8080e-05
10:19386533 A G 0.039377 1.0093e-05
10:19393705 G A 0.036031 3.2222e-05
10:19403986 C T 0.215615 -4.9162e-05
10:19408936 T G 0.142446 -7.0303e-05
10:19411160 A G 0.139743 1.2011e-04
10:19411554 G A 0.111897 -5.1957e-05
10:19416635 C T 0.117045 -4.3704e-05
10:19417181 C T 0.378510 5.0580e-05
10:19418567 T C 0.346750 6.3965e-05
10:19420716 A G 0.087996 -3.6826e-06
10:19422749 T C 0.191762 1.2710e-05
10:19423109 T C 0.086970 1.1385e-05
10:19423149 T G 0.029796 -8.0126e-06
10:19423586 C T 0.587072 6.3759e-05
10:19428398 G A 1.699836 -6.7730e-05
10:19432352 C A 0.838920 1.9320e-05
10:19433618 C A 0.032844 5.5291e-05
10:19435923 G A 0.792054 2.7005e-05
10:19437825 A G 0.110739 -6.3060e-05
10:19441171 C G 0.135520 6.1972e-05
10:19457387 C T 0.056229 -7.8458e-06
10:19458729 A G 0.046161 -3.5558e-06
10:19465661 A G 0.411285 8.3112e-06
10:19466913 T C 0.024239 2.4670e-05
10:19467440 T C 0.630818 -4.5301e-06
10:19471983 C T 0.106766 3.9246e-05
10:19475509 T G 0.181577 2.5420e-07
10:19484999 C A 0.059599 -1.1599e-05
10:19493993 C G 0.312092 1.7035e-05
10:19494411 C T 1.157078 -1.9702e-05
10:19497776 A G 0.571519 -6.0841e-05
10:19498278 A G 1.671381 -2.7315e-05
10:19499287 A G 1.671066 -2.7005e-05
10:19499826 A G 0.128172 -4.8277e-05
10:19500071 C T 0.027920 -2.9231e-05
10:19517528 G A 0.341404 1.7611e-05
10:19517592 G A 0.047365 -4.7719e-06
10:19518505 C T 0.081676 -5.3648e-05
10:19519587 T C 0.047885 -1.2943e-04
10:19523867 C T 0.226492 -2.2273e-05
10:19528537 T C 0.398851 4.8404e-05
10:19531360 A G 0.128662 8.5643e-05
10:19534952 C T 0.754913 5.7714e-05
10:19545266 A G 0.141041 -8.3528e-06
10:19545509 G A 0.130122 5.3706e-05
10:19546019 T C 0.226424 -2.4141e-05
10:19549756 T C 0.057060 -8.1968e-06
10:19557716 G A 0.049030 -7.2105e-06
10:19557784 C T 1.719447 -5.2625e-05
10:19565158 A C 0.086918 2.3696e-05
10:19566351 G C 0.358938 7.5950e-06
10:19571940 T C 0.080745 5.7573e-05
10:19572060 T C 0.076282 6.0681e-05
10:19572207 T C 0.537185 -3.1276e-05
10:19572729 C T 0.810766 -1.9351e-05
10:19578455 T C 0.236382 -3.1512e-05
10:19579258 T C 0.046538 -6.6383e-06
10:19591983 G T 0.056359 -2.5755e-06
10:19601981 T G 0.284474 -3.4795e-06
10:19602004 G A 0.032795 2.0115e-05
10:19607949 A G 1.161531 5.0684e-05
10:19614223 T C 0.028972 -1.1213e-06
10:19623858 C T 0.088904 -4.7571e-05
10:19625533 C T 1.192567 5.1102e-05
10:19636779 T C 0.102738 -2.0930e-06
10:19647571 G A 0.030702 -6.0826e-05
10:19649406 C T 0.100784 -2.3902e-05
10:19649881 A G 1.013243 5.9290e-05
10:19651926 A G 1.521167 3.5407e-05
10:19672203 G A 1.752375 4.7912e-06
10:19680005 G A 0.307434 5.2568e-06
10:19681046 A G 0.048595 1.5249e-05
10:19682953 C T 0.155734 -2.2060e-05
10:19688857 C A 1.765627 -4.4445e-06
10:19692532 A G 0.025820 2.2371e-04
10:19693732 G A 1.706659 -9.4546e-06
10:19697320 A G 1.458342 3.6994e-06
10:19697629 G A 1.377546 -4.0331e-07
10:19705667 G A 0.027125 1.1752e-06
10:19707805 G T 0.180259 1.7976e-04
10:19710091 C T 0.187744 -1.3136e-05
10:19714510 A G 0.143995 2.7962e-04
10:19714719 A G 0.127259 7.7138e-05
10:19715255 T G 0.264126 -8.5338e-05
10:19715844 G T 0.088220 7.6617e-05
10:19716573 G T 0.086827 -4.8239e-06
10:19718548 C G 0.071475 3.9521e-05
10:19719841 C T 1.505321 4.7928e-05
10:19721013 G A 0.510615 7.1008e-05
10:19721534 T C 0.188753 4.8699e-06
10:19724287 T C 0.092488 -3.0600e-05
10:19724676 C T 0.053740 -7.9931e-05
10:19737532 T C 0.199085 3.0084e-05
10:19739046 C G 0.525442 -4.6896e-05
10:19749965 A C 1.469716 -6.9564e-05
10:19751633 G A 0.753472 1.6234e-05
10:19756569 A C 0.925734 2.5892e-05
10:19764758 C T 0.026638 -4.5287e-07
10:19768688 A G 0.725526 1.5349e-05
10:19768734 T C 0.045376 -1.9382e-05
10:19768806 C A 1.627381 -1.3300e-06
10:19769079 T C 0.056044 1.8711e-05
10:19771178 C A 0.575521 -2.4836e-05
10:19779315 T C 0.081566 3.4588e-05
10:19781588 T C 0.110076 3.1755e-04
10:19783593 G A 0.148373 -2.5433e-05
10:19786378 G A 0.020409 -6.1048e-06
10:19787418 G T 0.357263 1.6881e-05
10:19789336 G T 0.331164 1.1233e-05
10:19792992 T C 0.034204 -6.9008e-08
10:19795045 G A 0.218780 4.3536e-05
10:19801089 T C 1.304198 2.4846e-05
10:19801178 G T 0.190879 2.5284e-05
10:19801304 G A 0.997978 1.7586e-05
10:19805976 C T 0.043947 -1.2769e-04
10:19808391 G A 0.034184 -5.2494e-06
10:19808560 A G 0.349918 -2.6582e-05
10:19810415 C A 0.193606 3.2763e-05
10:19810827 C T 0.055321 -8.3326e-06
10:19812754 T C 0.568299 -2.9522e-05
10:19820077 A C 0.032571 5.8924e-05
10:19820255 T A 0.097986 -2.3610e-06
10:19820559 T G 1.718772 -7.9609e-06
10:19827265 A G 0.044324 -2.2184e-05
10:19835505 T C 0.052003 6.8296e-05
10:19836515 T C 0.100219 -7.6116e-05
10:19842717 A G 0.179847 1.0206e-04
10:19852649 C T 0.072358 4.6418e-06
10:19854705 C A 0.038793 -3.1002e-05
10:19861798 C G 0.142635 1.2699e-05
10:19862828 T A 0.298411 -1.4110e-05
10:19863970 C A 0.881910 -6.9505e-06
10:19864706 C A 0.235246 5.9754e-06
10:19864717 T C 0.113452 7.2201e-05
10:19881846 T C 0.028374 7.7323e-05
10:19886029 C G 0.023460 -1.3633e-05
10:19889145 T C 1.080378 -7.8077e-06
10:19893332 T C 0.483030 -1.4467e-05
10:19894888 A G 0.116325 5.0642e-05
10:19895569 G C 1.921203 2.4353e-05
10:19902779 G A 1.826154 -1.0230e-06
10:19929513 C T 0.120911 -4.6650e-05
10:19931064 A G 0.129405 -5.1923e-05
10:19932611 G A 0.056216 -9.0477e-06
10:19939743 A G 0.092072 -1.8833e-05
10:19941130 A G 0.102728 -1.5463e-05
10:19948256 A G 0.030104 4.4784e-05
10:19972565 A G 0.700209 -1.4317e-05
10:19974026 T C 1.891206 1.9172e-06
10:19985005 A G 1.794362 3.4728e-05
10:19987471 C G 0.113572 5.0072e-05
10:20004793 A G 1.027362 -4.2669e-05
10:20013465 T C 0.118983 3.8547e-05
10:20019892 G T 0.060562 1.9467e-04
10:20030442 G A 0.136114 -9.7317e-05
10:20033148 G A 0.047287 -3.5248e-05
10:20033753 G A 0.171379 -1.2930e-04
10:20041146 G A 0.146669 2.0749e-05
10:20041800 G A 0.109353 5.6041e-05
10:20047727 G A 0.092835 1.6516e-05
10:20066869 T C 1.187212 6.2914e-07
10:20069001 T C 0.066496 2.7013e-04
10:20070720 C T 0.032117 2.9140e-05
10:20076216 G T 1.206427 1.0255e-05
10:20077857 G A 0.071426 9.3789e-05
10:20085370 G A 0.063799 1.5224e-05
10:20089055 A G 0.118184 -2.3706e-06
10:20092184 T C 0.084279 -4.0465e-05
10:20098543 C T 0.046619 1.0327e-04
10:20098813 G A 0.379227 -3.8950e-05
10:20103805 A C 1.415878 1.3369e-05
10:20113015 T C 0.992632 6.4109e-05
10:20115257 C T 0.053889 6.2319e-05
10:20116886 G A 0.296006 1.1615e-05
10:20119481 A G 0.105562 -4.0736e-04
10:20128702 C G 0.038504 -8.8019e-05
10:20131265 T C 0.051361 -4.8474e-05
10:20133163 T C 0.072124 -2.0258e-05
10:20137527 G A 0.040686 5.6660e-05
10:20137692 C T 0.108366 3.5949e-05
10:20137894 T C 0.081520 -8.6347e-05
10:20138208 A G 0.507285 -4.8565e-05
10:20139534 G C 0.824032 -2.6598e-05
10:20140909 C T 0.088654 7.5952e-05
10:20141709 G A 0.055188 9.1119e-05
10:20141731 G T 0.575011 3.6628e-06
10:20150876 A G 0.042734 3.7161e-05
10:20150985 C T 0.298645 -8.4142e-05
10:20151894 G A 0.132427 2.6180e-05
10:20152389 G A 1.205680 -1.0298e-04
10:20154249 G T 0.569639 -1.6884e-05
10:20157686 G A 0.104812 1.0515e-04
10:20159874 T C 0.255123 1.1621e-05
10:20163406 A G 0.432344 4.0757e-06
10:20163757 T G 0.511057 1.0513e-05
10:20194894 A G 0.054895 -8.9425e-05
10:20195883 C T 0.228692 4.0011e-05
10:20203534 T C 0.085240 5.0960e-05
10:20215605 C T 0.124497 -2.0458e-05
10:20219086 G A 0.197303 4.1646e-05
10:20221250 A G 0.630127 -3.6179e-06
10:20221971 G T 0.040663 -7.9263e-06
10:20226789 T C 0.050867 3.4702e-05
10:20226877 G A 0.075918 3.4909e-04
10:20226947 C T 0.065769 -3.4413e-05
10:20236271 A G 1.681624 5.1960e-05
10:20242282 C T 0.037472 7.4107e-06
10:20250534 T C 0.036826 -8.5413e-06
10:20254144 C T 0.117782 3.9688e-05
10:20256634 G T 0.117668 4.1972e-05
10:20257692 G T 0.202113 -5.8355e-05
10:20260933 A G 0.021526 1.5948e-04
10:20263473 C T 0.037988 -9.8309e-05
10:20267705 T C 0.518412 -2.9653e-06
10:20268260 G A 0.454327 -7.5175e-05
10:20272364 A G 0.156935 2.1579e-05
10:20277083 T C 1.668466 -4.4912e-06
10:20279158 G A 0.335929 2.7145e-05
10:20280858 T G 0.043373 -5.0559e-05
10:20285540 A G 0.194667 5.4929e-05
10:20286121 T G 0.131349 5.8700e-06
10:20286155 T C 0.055772 1.4276e-04
10:20287032 A G 0.636612 6.2394e-05
10:20294036 A G 0.430650 1.6540e-04
10:20294352 A G 0.454584 -3.5308e-05
10:20301028 G A 0.206728 -2.9234e-05
10:20303996 C T 0.377857 -2.0707e-05
10:20306533 T C 0.287642 -5.9980e-05
10:20309799 C A 0.207848 -4.0072e-05
10:20309975 T C 0.056856 3.8002e-07
10:20310106 A G 0.637206 6.2266e-05
10:20311519 A G 0.809338 2.2210e-06
10:20315463 T C 0.100203 9.4450e-05
10:20317052 G A 0.082114 1.5173e-04
10:20321288 A G 0.184602 -5.2581e-06
10:20323247 A T 0.089093 3.0465e-05
10:20324112 A G 0.089794 6.7825e-05
10:20328059 G A 0.175998 5.3462e-05
10:20329943 G A 0.848099 -2.7354e-05
10:20343038 T C 0.027186 3.7000e-05
10:20345269 A G 0.141190 1.3417e-05
10:20346557 T C 0.111667 -3.6256e-06
10:20348790 T C 1.581184 6.0610e-05
10:20351660 G A 0.235022 -2.0865e-05
10:20357831 A G 0.235927 9.4214e-06
10:20363996 G A 0.046359 -8.2881e-05
10:20364995 T G 0.522871 3.7240e-05
10:20369871 T C 0.094257 4.9284e-06
10:20376434 C T 0.312394 3.6972e-05
10:20378465 A G 0.056025 1.7835e-04
10:20383528 C T 0.070654 -1.9179e-05
10:20386644 T G 0.059784 -2.9397e-05
10:20392411 A C 0.060780 4.8364e-05
10:20393487 C T 0.230474 3.9593e-05
10:20397779 C T 0.075697 1.1279e-04
10:20400639 A G 1.817719 1.5358e-05
10:20405138 T C 0.959714 -1.7922e-04
10:20417229 G C 0.066054 2.5512e-05
10:20426200 A G 1.882676 4.6848e-05
10:20445023 T C 0.045379 -5.2450e-05
10:20455931 G A 1.813700 4.1362e-05
10:20462318 G A 0.041948 3.9190e-05
10:20462543 T C 0.045489 -3.8369e-05
10:20468655 C G 0.055447 5.4554e-05
10:20469209 T C 0.227118 1.4996e-05
10:20481262 A G 0.913699 -8.5486e-05
10:20481971 C T 0.293371 4.8408e-05
10:20487463 T C 0.025434 1.2978e-05
10:20495167 G A 0.078609 2.8388e-04
10:20499465 G A 0.510985 4.0836e-05
10:20500710 A G 0.693179 -8.4569e-05
10:20501300 G A 0.271303 -5.1859e-06
10:20501730 A G 0.319567 5.3077e-05
10:20503911 G C 1.187199 1.0733e-04
10:20504222 G A 0.474704 -1.8793e-04
10:20505183 A G 1.463347 -5.1532e-05
10:20506014 A C 0.420205 2.4986e-04
10:20506418 A G 1.344306 -8.8295e-05
10:20508616 G C 0.187140 -5.4742e-05
10:20513976 T G 0.024587 -2.5510e-05
10:20522471 G A 0.132076 -3.0024e-06
10:20523859 G T 0.724332 2.3462e-05
10:20524121 G A 0.036797 3.9925e-05
10:20530815 T C 0.156371 7.6123e-05
10:20534333 G A 1.801048 -5.4583e-05
10:20535073 A G 0.051452 7.8615e-05
10:20536811 G A 0.036171 8.3809e-05
10:20542634 G A 0.315828 3.3755e-04
10:20550832 C T 0.106766 1.0229e-04
10:20555211 T C 0.055035 3.4521e-05
10:20556630 C A 1.366699 -9.0393e-05
10:20560173 A C 0.049348 -1.0241e-04
10:20560963 T C 0.033422 6.2466e-05
10:20561904 A C 1.799877 -4.5172e-05
10:20563461 T C 0.109028 -1.0521e-04
10:20567291 A G 0.115656 -9.7635e-05
10:20568507 C A 0.203901 -3.1066e-05
10:20576790 T C 0.450199 -3.7595e-05
10:20577412 T C 1.887415 1.0625e-05
10:20590571 C A 0.208033 4.4687e-05
10:20592298 T C 0.032863 3.2271e-05
10:20593087 T G 0.320742 2.3197e-04
10:20604377 T G 0.112852 1.1406e-05
10:20607238 T C 1.899158 3.5074e-05
10:20607941 A C 1.043285 -3.0315e-05
10:20608000 G A 0.058693 6.9355e-05
10:20618349 A G 0.117925 -1.6431e-05
10:20619385 G A 1.498918 1.4054e-06
10:20623241 A C 0.173388 2.5998e-05
10:20623473 C A 0.263831 1.6845e-05
10:20629321 T C 0.345666 2.1010e-06
10:20629531 T C 0.053036 -4.4781e-05
10:20630846 T C 0.283526 6.6214e-06
10:20632151 T C 0.414713 -2.4383e-05
10:20633912 G T 0.230932 6.1934e-06
10:20638188 C G 0.059735 2.5504e-05
10:20638885 T G 1.121527 1.7345e-05
10:20644979 C T 0.835671 2.3407e-05
10:20646439 G C 0.216430 -1.7726e-05
10:20650682 T C 1.029916 -1.4274e-05
10:20669461 T C 1.125614 -5.4261e-05
10:20674653 G A 0.863305 -1.8813e-05
10:20674683 G A 0.086048 2.9709e-05
10:20675652 C T 1.095526 -4.9731e-05
10:20678303 G C 0.115773 -5.0689e-05
10:20679320 T C 0.147273 -6.4617e-05
10:20681253 T C 0.041958 3.6286e-05
10:20684003 A G 0.797702 1.2216e-05
10:20684673 C T 0.036645 -6.2702e-06
10:20689677 C G 0.114315 2.4608e-05
10:20697125 A G 0.366157 -1.4347e-04
10:20718874 T C 0.023337 -5.9877e-05
10:20719224 C A 0.059972 -3.5908e-05
10:20720365 T C 0.156315 -4.3811e-05
10:20734261 T C 0.026119 2.9523e-05
10:20747422 A G 0.621659 -1.6250e-04
10:20755866 C T 0.636489 -9.6594e-05
10:20761133 A G 0.047894 -1.1719e-05
10:20761187 G T 0.187085 -3.0201e-05
10:20764149 T C 0.218926 -4.3502e-05
10:20768098 A G 0.112686 6.5981e-05
10:20774974 T C 0.258875 4.2935e-05
10:20778441 G T 1.931430 3.7256e-05
10:20790236 T C 0.556461 -1.9910e-04
10:20792334 A G 0.259748 4.4258e-05
10:20793089 G A 0.133670 4.8527e-05
10:20793741 C T 0.061861 -1.8507e-05
10:20796124 G A 0.062951 -1.3934e-05
10:20799292 T C 0.158211 -1.2880e-04
10:20802691 G T 0.136133 9.6222e-05
10:20810525 G T 0.106344 5.6087e-04
10:20823241 T C 0.055337 -1.8376e-05
10:20824883 G A 0.140204 2.6626e-05
10:20826438 A C 0.261997 -4.7085e-05
10:20831097 G C 0.094214 -3.5332e-05
10:20832647 T C 0.164482 1.4376e-04
10:20834309 A C 0.109560 -6.2125e-05
10:20836426 T G 0.550415 -2.5049e-05
10:20843946 G A 0.173333 -3.2001e-05
10:20863574 C T 0.171330 -6.3267e-05
10:20876388 G A 1.434295 -4.0951e-05
10:20885285 G A 0.672990 -2.3594e-05
10:20899608 C T 0.688385 7.6652e-05
10:20905192 T C 0.299031 -2.1884e-04
10:20911871 A G 0.401217 -1.8972e-04
10:20914004 T C 0.144864 -8.5891e-05
10:20923265 T C 1.013889 -5.8257e-05
10:20929099 T A 0.041474 1.4229e-05
10:20929892 C G 1.655762 -4.3788e-05
10:20937551 A G 0.175686 -7.8074e-06
10:20946103 G A 0.279388 -3.3460e-05
10:20949340 G A 0.335276 2.1191e-05
10:20971843 A C 0.132573 -4.6121e-06
10:20974665 A G 0.101592 6.8167e-05
10:20975943 T G 0.507983 9.6955e-07
10:20977633 G T 0.684643 -2.0586e-05
10:20992171 G T 0.366871 -5.5194e-05
10:20996121 C T 0.044934 -2.8153e-05
10:20998960 G A 0.063214 1.4657e-04
10:21004527 C A 0.089923 -3.0868e-06
10:21010620 T C 1.248703 2.1626e-06
10:21021079 A G 0.035278 -3.9028e-05
10:21029288 A G 0.188867 5.3917e-07
10:21030955 A T 0.034928 -2.4464e-05
10:21031544 A G 0.160963 5.4596e-06
10:21033918 C T 0.132268 4.1555e-05
10:21050540 C T 0.218663 -1.0016e-05
10:21056587 A C 0.288690 2.1242e-04
10:21057121 T C 0.044214 2.1324e-05
10:21058067 A G 0.834334 1.5479e-05
10:21066981 T G 0.286662 -1.2681e-05
10:21074455 C T 0.564011 -3.7484e-05
10:21075323 C T 0.032393 2.0169e-05
10:21078422 A G 0.036223 -7.4844e-05
10:21093331 T C 0.036411 -6.0893e-05
10:21107041 C G 0.036615 -4.8290e-05
10:21110908 T C 0.021214 -9.2678e-05
10:21114783 A G 0.043545 1.0470e-04
10:21114950 G T 0.153193 7.3011e-06
10:21135165 A G 0.029296 -3.4987e-05
10:21139389 C T 0.161311 -1.5316e-06
10:21140255 C A 1.883929 -2.4998e-04
10:21141398 A G 0.104377 -5.3952e-05
10:21145121 C T 0.942446 2.8214e-05
10:21153869 C T 0.101835 -3.6699e-05
10:21164012 T C 0.028660 -9.1956e-05
10:21172207 G A 0.160561 1.2256e-05
10:21178057 A G 0.144501 -1.1785e-04
10:21179681 T C 1.304598 3.8213e-05
10:21205728 C T 1.415833 5.5840e-06
10:21206479 C T 0.106672 -5.5583e-05
10:21208182 G T 0.131976 -5.6778e-06
10:21211699 G T 0.047258 3.3282e-06
10:21213275 T C 0.073789 8.4856e-05
10:21214297 C T 1.134536 1.0078e-05
10:21216368 A C 1.453759 -1.4115e-05
10:21219958 A G 1.360074 -9.4254e-06
10:21220134 A G 0.066554 -4.9572e-05
10:21223488 A G 0.067950 -1.2930e-06
10:21240533 T C 0.175310 -5.1630e-05
10:21240806 G A 0.052750 -4.1206e-05
10:21242841 T C 0.366036 -5.6525e-06
10:21248604 T G 0.122297 5.0635e-05
10:21251264 A C 1.901216 3.0744e-05
10:21257497 A G 0.047128 -6.7020e-05
10:21262579 T C 0.447219 -1.8520e-05
10:21264311 A T 0.033032 3.1335e-05
10:21273438 T C 0.401305 -1.2336e-04
10:21274956 C A 0.113523 4.0064e-05
10:21276714 T C 0.095613 -1.0630e-06
10:21281251 C A 0.051659 -6.7891e-05
10:21283327 T G 0.036414 -4.5708e-05
10:21285291 A G 0.076970 -1.3387e-05
10:21285404 C A 0.159779 1.2678e-05
10:21288921 C T 0.622185 9.2119e-05
10:21291331 C T 0.133498 3.4434e-05
10:21301630 T C 0.157523 2.4425e-05
10:21302821 C A 0.742037 1.6923e-05
10:21306322 G C 0.880758 3.7560e-05
10:21307586 C T 0.158552 9.7832e-06
10:21312065 T C 0.025041 8.0096e-05
10:21313291 A G 0.029423 7.4140e-05
10:21313723 T C 0.179159 -7.2949e-06
10:21314449 A G 0.129343 -1.3445e-05
10:21314935 A G 0.397319 2.3400e-05
10:21315152 T C 1.267226 1.8206e-05
10:21315553 C A 1.207962 -5.3814e-06
10:21325916 C G 1.735189 -2.9695e-05
10:21328493 T C 0.073461 -1.7678e-05
10:21332920 A G 0.046560 -1.3880e-06
10:21334911 G A 1.036193 3.7195e-07
10:21343707 G A 0.043496 1.4388e-05
10:21344294 A G 0.764475 6.4303e-06
10:21351693 G C 1.807653 1.2951e-05
10:21353120 A C 0.266207 -1.0524e-05
10:21361151 T C 0.049494 -1.2084e-05
10:21363291 C A 0.060390 6.2687e-06
10:21373696 T C 0.351969 -6.4930e-05
10:21379650 T C 0.053561 -5.7521e-05
10:21379737 A C 0.059413 -1.8359e-05
10:21384152 G C 1.811409 2.6364e-05
10:21391109 A C 0.068521 -9.9130e-06
10:21405282 T C 0.661848 -1.5850e-05
10:21407139 T C 0.341791 1.4887e-05
10:21407639 A G 0.274811 -4.9318e-05
10:21410241 C T 0.617456 -1.2267e-05
10:21414892 G C 0.658563 -5.4414e-06
10:21415036 A G 0.031059 2.3093e-05
10:21417741 A C 0.047336 2.1110e-05
10:21428809 A G 0.041283 -1.4419e-05
10:21431604 T C 0.021198 -2.7009e-05
10:21440789 G C 0.731761 2.6427e-06
10:21448367 G C 0.368698 2.4575e-05
10:21453457 T G 0.271478 2.3669e-05
10:21454310 A G 0.039907 -1.9930e-05
10:21455373 T C 0.636972 -1.7280e-05
10:21456420 T C 0.365900 -3.7145e-05
10:21457662 T C 0.084224 8.3420e-05
10:21461232 A G 0.287577 1.7462e-05
10:21465272 T G 0.318623 6.0931e-06
10:21469291 G A 0.543297 2.9440e-05
10:21477483 C T 0.293676 -2.0436e-05
10:21486653 C A 0.206543 -6.9146e-05
10:21490793 T C 0.052059 1.6985e-04
10:21496814 C A 0.196543 -6.0906e-05
10:21497139 A G 0.060108 1.4006e-04
10:21497977 A G 0.230341 -2.0230e-05
10:21506018 C A 0.239202 3.8080e-05
10:21508378 T C 0.042886 1.8543e-05
10:21515731 T C 0.052367 2.6611e-05
10:21518432 C T 0.055373 2.7854e-05
10:21525237 G T 1.921492 -5.5695e-05
10:21525830 C T 0.090102 3.2864e-05
10:21526843 T C 0.034188 -9.4802e-05
10:21527745 T C 0.027290 3.2813e-05
10:21529061 C A 1.892864 3.8140e-05
10:21530561 A G 0.385651 2.3291e-06
10:21546191 G T 0.129681 2.7403e-05
10:21549970 T C 0.051247 -9.7887e-05
10:21550788 T C 0.066269 2.6145e-06
10:21554557 A G 0.132858 5.1009e-05
10:21556501 A C 0.785300 9.3084e-06
10:21559171 C T 0.213061 -2.7312e-05
10:21562721 A G 0.266122 4.2609e-05
10:21567565 A C 0.311430 -1.3212e-03
10:21567724 C A 1.165949 -6.2633e-06
10:21569423 C T 0.022032 1.4150e-04
10:21569443 T C 1.575206 -3.2485e-05
10:21574347 C T 0.036729 2.0191e-05
10:21575812 G T 1.436593 -5.2687e-05
10:21576005 C T 0.056135 -4.8195e-05
10:21586367 C T 0.240400 1.7502e-04
10:21605178 C T 0.160840 -1.1907e-05
10:21605463 G A 0.179253 3.6212e-04
10:21616815 G A 0.863597 2.3962e-07
10:21629761 A G 0.160772 -2.6966e-06
10:21630589 T C 0.223645 1.4171e-04
10:21633638 C T 0.073890 -9.1399e-05
10:21635795 C T 0.086869 5.8371e-07
10:21641888 G A 0.051163 9.3373e-06
10:21649992 A G 0.091485 4.6946e-05
10:21656194 T C 0.174978 1.0295e-04
10:21665536 G T 0.086464 -1.7367e-05
10:21667661 C T 0.051478 -1.4694e-05
10:21679527 A G 0.440660 -2.6017e-05
10:21681278 C A 0.392269 1.2960e-04
10:21688043 A G 0.047911 -1.8879e-05
10:21696844 A C 0.047589 1.0101e-05
10:21701447 G A 0.449777 5.1122e-05
10:21713350 T C 0.034129 -5.5331e-05
10:21720234 G A 0.032506 -4.3185e-05
10:21721571 G A 0.041929 -4.9908e-05
10:21724296 T C 0.079466 6.3944e-06
10:21736100 C T 0.368153 1.5844e-04
10:21745534 C T 0.151882 -5.0867e-05
10:21758867 G A 0.031893 -4.6747e-05
10:21765107 C T 0.025570 4.8822e-05
10:21768926 G T 0.168617 -8.4431e-05
10:21780626 C T 0.086282 -7.9982e-07
10:21782842 C T 0.707944 4.0686e-05
10:21784647 A C 0.031948 1.9738e-05
10:21807106 A G 0.045051 7.7617e-05
10:21810342 A G 0.026031 -8.1956e-05
10:21824727 A G 0.686042 6.7405e-05
10:21828186 G A 0.039241 4.4472e-05
10:21832785 G A 0.163972 5.3508e-05
10:21833156 G A 0.367682 2.1261e-05
10:21834536 A G 0.677791 1.2233e-04
10:21876658 A G 0.061316 2.4136e-05
10:21889083 T G 0.571811 4.1455e-03
10:21891000 C A 0.440507 1.4456e-05
10:21898019 G A 0.024385 -2.5550e-05
10:21906636 G A 0.042889 1.3165e-05
10:21922812 G A 0.132819 1.0226e-04
10:21928011 G A 0.044428 -9.7416e-06
10:21942353 G A 0.102491 1.1480e-04
10:21957229 C T 0.718782 1.1742e-04
10:21961864 G C 0.321862 -5.1946e-06
10:21970077 C T 1.040247 3.3595e-04
10:21985870 T C 0.088476 1.2323e-05
10:21988211 A G 0.076996 1.9942e-04
10:21989268 C G 0.127259 4.1090e-05
10:21994681 A C 0.044963 -3.2787e-05
10:22034918 G C 0.067677 -7.1326e-05
10:22039230 A C 0.027709 4.6565e-05
10:22043407 G A 0.403171 3.2509e-05
10:22050570 C G 1.397585 -2.0954e-05
10:22053930 G A 0.031373 8.3544e-05
10:22064958 G T 0.058774 -4.2919e-05
10:22098622 C T 0.029841 -4.9085e-05
10:22110950 C T 0.029757 -1.2666e-05
10:22131659 T G 0.029747 1.6249e-05
10:22132028 C T 0.125104 3.0629e-05
10:22136076 G A 0.058686 -4.2780e-05
10:22141442 C T 1.427203 -1.9243e-05
10:22189654 G A 0.030033 -8.9087e-05
10:22193280 G A 0.069164 1.0895e-05
10:22205083 C T 0.051426 -1.8617e-05
10:22211752 G A 0.051520 -2.4873e-05
10:22211769 T C 0.057619 -5.5586e-05
10:22228417 A G 0.054175 -8.3613e-05
10:22256411 T C 0.089070 -1.1434e-05
10:22271084 C T 0.131670 3.1655e-05
10:22284140 G T 1.460770 -5.1281e-05
10:22291832 T C 0.029510 4.9046e-05
10:22299503 C A 1.417783 -3.5958e-05
10:22302771 T C 0.038284 -6.5614e-05
10:22305324 C T 1.481335 -1.9943e-05
10:22319784 T C 0.028887 -3.8668e-05
10:22338406 T C 0.026885 2.6672e-05
10:22339708 A G 0.165394 2.6849e-06
10:22341421 A G 1.512657 -2.7566e-05
10:22362410 A G 1.642045 2.1959e-06
10:22376388 A G 0.039085 1.3660e-04
10:22387115 A C 0.067882 -4.8596e-05
10:22392364 C T 0.031500 -2.1994e-04
10:22393806 T C 0.039176 -9.2076e-05
10:22398892 C A 0.046382 -1.2349e-08
10:22400988 C T 1.963355 1.9012e-05
10:22403894 C G 0.064733 1.9405e-04
10:22422385 A G 0.137299 3.5233e-05
10:22447479 T G 0.165478 -4.2953e-05
10:22453197 A G 0.028433 -1.0421e-04
10:22490352 G A 0.042127 -2.4219e-05
10:22497710 T C 0.490131 -1.9705e-05
10:22498209 G A 0.520768 -3.3812e-05
10:22498450 C A 0.030176 -4.8215e-05
10:22517518 G A 0.813382 -4.5544e-05
10:22518956 G A 0.031743 -1.5844e-04
10:22532959 C T 0.643396 -6.9105e-06
10:22533935 A G 0.031182 -4.6469e-05
10:22535618 A G 0.070446 -7.4167e-05
10:22552171 C A 0.032944 -3.2703e-05
10:22558685 G T 0.028066 -3.1373e-05
10:22559861 C T 0.034892 1.6994e-05
10:22566657 T C 0.073373 3.0085e-04
10:22570125 T G 0.106195 4.1173e-06
10:22580283 C A 0.114948 2.3537e-05
10:22581581 A G 0.061228 7.5912e-05
10:22609331 T C 0.184930 3.6400e-05
10:22619256 C T 0.060488 1.0389e-04
10:22633394 A G 0.033551 2.0454e-05
10:22649751 C A 0.056583 -1.0346e-05
10:22658281 A G 1.563638 -1.7075e-05
10:22659951 T C 0.020994 9.8009e-06
10:22663301 T C 0.101420 -6.1994e-05
10:22686205 G A 0.114913 1.6781e-05
10:22699427 A G 0.020864 7.1801e-06
10:22714690 G A 0.028115 2.8963e-05
10:22715709 G A 0.032672 7.8350e-06
10:22715792 G A 0.238511 3.4235e-05
10:22717779 G A 0.191019 2.7250e-05
10:22718486 T G 0.119414 2.1014e-05
10:22729783 A C 0.073422 -6.0019e-05
10:22743369 A G 0.022168 3.7222e-05
10:22746583 T C 0.024161 -4.4698e-05
10:22755262 A G 0.073156 -6.8926e-05
10:22759833 G T 0.074344 -1.6982e-05
10:22760002 A C 0.049287 -4.0173e-05
10:22761032 G T 0.053289 -2.1009e-05
10:22762366 A G 0.093796 1.0275e-05
10:22767074 G A 0.129720 -1.6795e-04
10:22771147 G A 0.145738 7.7568e-05
10:22771223 T C 0.112456 -1.5935e-04
10:22777833 T C 0.020727 -6.6670e-05
10:22778349 G A 0.085818 -1.5770e-05
10:22779693 G A 0.409075 -2.6792e-06
10:22788160 T C 0.139661 -7.1104e-05
10:22791958 T G 0.606436 -1.9447e-06
10:22792804 T C 0.089427 -4.8497e-05
10:22794748 A C 0.413249 8.1301e-06
10:22817874 C T 0.071861 -2.6047e-05
10:22821052 C T 0.184914 1.2028e-05
10:22822524 A C 1.294562 -4.1900e-05
10:22824416 A G 1.869699 5.7571e-05
10:22832059 T C 0.039257 9.0828e-05
10:22839628 C T 0.660592 5.7109e-05
10:22839952 G A 0.067356 5.7452e-05
10:22841250 C A 0.039212 1.0197e-05
10:22841607 G A 0.121570 1.2031e-05
10:22848497 C T 0.035596 -2.8593e-05
10:22851609 A G 1.867648 3.9423e-05
10:22855391 T C 0.071222 5.6449e-05
10:22858349 A C 0.168977 -8.7244e-05
10:22859530 T C 1.631140 7.2144e-05
10:22859656 C T 0.820484 2.2615e-05
10:22859811 A C 0.059040 -2.2606e-05
10:22860062 C T 0.031386 -4.3952e-05
10:22860068 T C 1.778487 1.2030e-04
10:22861591 C A 1.891358 6.1526e-05
10:22866779 A G 0.094292 -3.9835e-05
10:22869242 G A 0.107334 -2.9407e-05
10:22869502 A C 0.719252 8.6435e-06
10:22870268 T C 0.029488 -4.0775e-05
10:22871553 G T 0.679966 1.9015e-05
10:22877923 T G 0.132557 7.9147e-06
10:22889820 C T 1.755890 2.9320e-05
10:22899787 T C 1.175439 1.0969e-05
10:22901615 G T 0.173021 -1.5954e-05
10:22910944 G A 0.224914 -3.2390e-05
10:22912425 G T 0.328639 3.0169e-05
10:22912875 C G 0.030497 -4.8277e-05
10:22922745 G A 0.042889 7.4711e-05
10:22940973 A G 0.643720 -3.2562e-06
10:22942867 A G 0.250027 -2.9345e-05
10:22943653 C T 0.048998 3.1332e-05
10:22944983 G A 0.021269 -1.7921e-05
10:22962003 C T 0.259660 -4.2069e-05
10:22966342 A G 0.024093 4.2455e-05
10:22967419 C T 0.074075 7.9625e-06
10:22968270 C T 0.223022 -1.0402e-05
10:22969346 A C 0.060929 -3.5180e-05
10:22977796 T C 0.080800 -1.6784e-05
10:22985134 C T 0.352998 -7.7341e-05
10:22990387 A C 0.044937 -1.5806e-05
10:22990528 C T 0.738756 -5.5241e-05
10:22996513 G A 0.041228 1.2777e-05
10:22997018 A G 0.086899 5.6772e-06
10:23000218 C G 0.066236 5.1062e-05
10:23021936 A G 0.091092 -3.4257e-05
10:23022966 C T 0.645223 -6.2704e-05
10:23024649 T C 0.053350 -3.0517e-06
10:23045992 A C 0.043055 -1.1118e-04
10:23067979 A G 0.023924 3.2992e-07
10:23071128 A G 0.424785 -3.9859e-06
10:23081193 G A 0.022392 -3.9143e-06
10:23090535 T C 0.609857 3.9605e-05
10:23107571 A G 0.498145 5.7759e-05
10:23112773 C T 0.185667 -2.1737e-05
10:23117216 A C 0.203736 -1.8648e-05
10:23120547 A C 0.072293 8.4471e-05
10:23129819 T C 0.189140 -6.0243e-06
10:23140204 C T 0.155079 -2.3937e-05
10:23140526 T C 0.189831 -1.2474e-05
10:23156926 C T 0.240961 -2.8508e-07
10:23157251 A G 0.034165 5.6237e-05
10:23182403 A C 0.481897 -4.3099e-06
10:23185714 A G 0.763563 -7.0502e-06
10:23188930 T C 0.077612 7.8977e-05
10:23221446 C T 1.918116 -3.1877e-05
10:23249109 T C 0.490569 -2.5767e-05
10:23273110 T C 0.773408 4.3705e-06
10:23274996 C T 0.426975 -1.3404e-05
10:23279456 T C 0.023162 1.3953e-05
10:23287050 G A 0.043259 3.4931e-06
10:23287544 C T 0.079566 1.2912e-05
10:23288059 C T 0.206138 8.5520e-06
10:23289793 G T 1.746172 6.1602e-06
10:23295249 A T 0.091968 1.4816e-05
10:23295903 C T 0.080748 2.9127e-05
10:23297252 A G 0.371762 -2.7526e-05
10:23300214 T C 1.428507 -5.9837e-06
10:23301436 G A 0.415268 -1.9426e-05
10:23304754 T C 1.219643 4.4832e-06
10:23306963 G C 0.073247 2.8697e-05
10:23310769 G A 0.146757 5.2402e-05
10:23327852 A G 0.123332 1.8799e-05
10:23329589 A G 0.037310 1.4113e-04
10:23332815 T C 1.727574 -2.4624e-06
10:23333359 C T 1.267752 4.0552e-06
10:23334912 C T 0.036625 1.1218e-06
10:23339046 G T 0.171136 -3.1673e-05
10:23340270 C T 0.039520 7.9238e-06
10:23340868 A G 0.290550 -2.7645e-05
10:23344698 A G 0.041620 -1.0899e-04
10:23345196 C T 0.064078 1.0718e-04
10:23352779 G A 0.076872 -2.6476e-05
10:23354253 T C 1.036515 5.2012e-05
10:23361114 T C 0.129963 -3.6625e-05
10:23364530 G T 1.168117 3.9854e-05
10:23367664 A G 0.060601 -9.3877e-05
10:23369321 A G 0.069836 5.8720e-05
10:23369421 T C 0.831782 -1.0812e-05
10:23372056 C T 0.382298 -8.0294e-06
10:23372303 A G 1.192794 -1.4764e-05
10:23374433 A C 0.297817 4.6830e-06
10:23375606 T C 0.438634 -2.4591e-05
10:23379726 T G 0.764673 -1.9585e-05
10:23392533 T G 0.045499 -1.0803e-04
10:23393567 C T 0.467567 2.0993e-07
10:23394012 A G 0.292218 -2.7493e-05
10:23400191 C T 0.944894 9.5613e-06
10:23401843 C T 0.038566 5.0791e-05
10:23403403 T C 1.916691 -3.1432e-05
10:23403917 A C 0.562700 -3.4698e-06
10:23408278 T C 0.690735 -2.7880e-06
10:23414495 G C 0.289855 -2.7479e-05
10:23420833 A G 0.115013 -1.0566e-05
10:23425480 C T 1.735705 6.1909e-05
10:23449062 G A 0.065356 -1.9468e-05
10:23449538 C T 0.063094 2.1763e-05
10:23452642 G A 0.341586 -1.2049e-05
10:23453093 T C 0.202528 3.8136e-05
10:23454772 A G 0.062452 2.9783e-05
10:23456375 C T 0.021253 4.0405e-05
10:23458334 A G 0.028215 2.7550e-05
10:23468919 C T 0.062004 4.1632e-05
10:23468978 T C 0.099625 -8.8756e-05
10:23482635 C T 0.934699 2.3001e-05
10:23486958 T C 0.097700 -1.7728e-06
10:23494555 T C 0.040747 1.2087e-06
10:23503373 C G 0.227183 2.4730e-05
10:23548192 G T 0.086363 4.0410e-05
10:23555016 G A 0.175676 1.5870e-05
10:23565338 C T 0.427664 4.2806e-05
10:23569179 C G 0.528801 -2.7453e-05
10:23572382 C A 1.842506 -6.1293e-05
10:23572897 A G 0.066655 -9.6477e-05
10:23574990 C A 0.036106 3.2677e-05
10:23578388 T C 0.106928 1.3906e-05
10:23579424 A G 0.342041 2.1609e-05
10:23592027 T C 0.036044 6.7241e-05
10:23593328 T C 0.037170 -7.4514e-05
10:23601847 A G 0.040082 -2.5944e-05
10:23605447 A C 0.023882 2.2698e-04
10:23624274 T C 0.059712 -4.8442e-05
10:23627063 T C 0.049128 1.0967e-04
10:23633025 T C 0.480147 -4.9022e-05
10:23633566 A C 0.929781 7.3313e-06
10:23639505 A G 0.027401 -3.9308e-05
10:23639595 C A 0.036339 4.2917e-05
10:23639703 C T 0.912137 9.1701e-06
10:23641464 C T 0.083500 6.6279e-05
10:23643693 A C 0.051302 4.8329e-05
10:23649096 A G 0.085990 -5.0301e-05
10:23651609 T G 0.040199 6.2869e-06
10:23660841 A G 0.034626 -1.2844e-04
10:23665438 T G 0.420792 3.3722e-05
10:23670802 T G 0.399370 3.0841e-05
10:23672502 A G 0.064425 -5.0671e-06
10:23681020 A G 0.072442 7.8420e-05
10:23689270 A G 0.032373 4.6243e-05
10:23691650 A G 0.082069 1.4648e-05
10:23692334 T C 0.043315 2.4470e-06
10:23703656 G C 0.549697 4.9629e-05
10:23705547 A C 0.383856 -2.2973e-06
10:23708265 G A 0.166832 2.1994e-04
10:23721523 A G 0.032707 4.5356e-05
10:23725892 G A 0.903221 -1.1042e-05
10:23729362 T A 0.059848 -1.2402e-04
10:23744364 A G 0.078739 1.8599e-05
10:23747406 A G 0.152528 -4.6186e-05
10:23751487 G A 0.566290 -2.6986e-05
10:23767581 G T 0.080946 1.1139e-04
10:23770781 G A 0.656106 -4.7437e-06
10:23770910 C T 0.202486 6.6796e-05
10:23772541 G T 0.066983 1.0125e-04
10:23775785 C T 0.035930 -1.5332e-05
10:23787913 C T 0.753716 -1.5405e-05
10:23791528 C T 0.062289 -4.4799e-07
10:23792679 A G 0.070163 -1.2470e-04
10:23795123 G A 0.646463 7.9459e-06
10:23802789 G A 0.037842 -1.3683e-05
10:23806176 A G 0.076191 3.7382e-06
10:23811147 A G 0.107305 8.1768e-05
10:23820354 A G 0.030218 3.7232e-05
10:23820596 G A 0.033892 6.6403e-06
10:23822268 A T 0.074315 4.1235e-06
10:23833623 T G 0.674815 1.6255e-05
10:23836961 C T 0.069339 7.9567e-06
10:23838779 G A 0.069965 4.1002e-05
10:23858264 C T 0.107084 1.5578e-04
10:23860074 A C 0.459576 -1.0092e-04
10:23866273 C A 0.035694 -1.3838e-05
10:23874775 T G 0.034463 -6.7464e-06
10:23895592 T C 0.051218 -3.0801e-05
10:23897514 G T 0.408747 -1.0840e-04
10:23902995 T C 0.020620 4.7979e-06
10:23919732 G A 0.103053 3.2167e-05
10:23944604 A C 0.076746 3.2792e-05
10:23946538 C T 0.378701 -2.5087e-05
10:23954921 C A 0.022350 6.0800e-05
10:23955028 T C 0.024960 6.3835e-05
10:23970694 G A 0.083169 -6.0142e-05
10:23972434 A C 0.388254 -3.0430e-05
10:23973011 T C 0.067015 -1.4932e-04
10:23977864 T G 0.062578 -8.9879e-05
10:23987536 G A 0.106302 1.9963e-05
10:24000379 G A 0.066174 2.9734e-05
10:24001397 T C 0.035129 -2.4206e-06
10:24002598 A C 0.050790 1.4724e-05
10:24020451 G A 0.035473 -4.8755e-05
10:24028585 G A 0.359289 8.4908e-06
10:24037942 G A 0.035752 1.9257e-05
10:24039128 A G 0.271108 3.7622e-06
10:24054846 A G 0.082264 1.3286e-05
10:24055881 G A 0.175910 3.2903e-06
10:24057566 A G 0.143267 -1.8211e-05
10:24059607 G A 0.948389 6.9573e-06
10:24061332 A G 0.176322 2.5092e-05
10:24067318 T A 0.030442 -5.8741e-05
10:24082171 C T 0.051874 -1.1642e-05
10:24086844 A G 0.031315 -1.4438e-04
10:24087410 T C 0.072046 5.6412e-06
10:24088946 T G 0.354459 -4.7428e-06
10:24103345 T C 0.425489 -1.1042e-05
10:24106471 T C 0.381321 2.8606e-06
10:24125987 G A 0.035580 -4.9165e-05
10:24126888 C G 0.413493 -1.9019e-05
10:24152015 G T 0.345131 -2.4718e-06
10:24163015 A C 0.072260 -1.2047e-04
10:24167030 C A 0.033211 1.1163e-05
10:24171463 A G 0.050715 7.3516e-05
10:24187867 C T 0.510274 1.2781e-06
10:24196470 T C 0.088411 2.3934e-05
10:24197263 T C 0.164066 -1.6620e-05
10:24199745 G A 0.070868 -2.7047e-05
10:24201179 G A 0.038547 -1.9561e-05
10:24201650 G A 0.143349 -2.0606e-05
10:24205438 T C 0.026800 -2.8876e-06
10:24208705 T C 0.035375 -2.7168e-05
10:24208773 C T 0.059079 -2.1560e-05
10:24216342 C T 0.027381 -1.3796e-05
10:24224930 G A 0.092075 -5.7051e-07
10:24225615 A C 0.065305 1.8262e-05
10:24230726 A G 0.469203 -1.5221e-04
10:24237445 G A 0.076450 -2.4580e-04
10:24238388 T C 0.595933 -1.9405e-04
10:24244249 T A 0.025976 -1.9027e-05
10:24247938 T G 1.903364 -9.8075e-05
10:24269640 T G 0.964725 -5.5646e-05
10:24269805 G C 0.492131 3.5161e-08
10:24274638 T G 0.046684 -2.1002e-04
10:24278748 C T 0.381931 -1.4219e-05
10:24280011 G A 0.863506 -1.4749e-05
10:24281017 C T 0.736396 2.7489e-05
10:24287260 A G 1.301287 -2.8033e-05
10:24289512 C T 0.038891 5.7407e-05
10:24297661 T C 0.556036 -1.3119e-05
10:24302480 G A 0.199883 -1.1664e-05
10:24317190 A G 0.038884 -2.8970e-05
10:24322509 C T 0.586475 -1.8243e-05
10:24325202 A G 0.673162 -1.9193e-05
10:24326623 T C 1.169983 -9.4309e-06
10:24328402 C T 0.082406 3.2049e-04
10:24334928 A G 0.968688 -4.0610e-05
10:24350786 A G 0.041302 2.9236e-05
10:24359354 A G 0.200023 3.2594e-05
10:24362785 T C 0.048349 -3.6965e-04
10:24365503 T C 0.117048 -6.3228e-05
10:24367942 G T 0.045590 -6.8265e-06
10:24367949 G A 0.029251 6.2095e-06
10:24372803 A G 0.027086 2.5344e-05
10:24376516 G A 0.047726 2.8928e-05
10:24400331 A G 0.238099 1.0487e-04
10:24405556 G C 0.131297 5.0495e-04
10:24408398 G A 0.123949 3.4089e-05
10:24420613 A G 0.429919 -5.8258e-05
10:24423030 A G 0.848332 5.4983e-06
10:24425167 T C 1.272702 -3.8433e-05
10:24431976 A G 0.033035 1.7961e-05
10:24433071 T G 0.036654 -1.7863e-05
10:24445550 C T 1.461403 1.6879e-05
10:24449738 A G 0.128016 -2.0637e-05
10:24453171 T C 0.063721 -5.3769e-04
10:24454392 G A 0.695915 4.1802e-05
10:24457977 C T 1.720365 8.4807e-05
10:24467077 C T 1.491394 3.0054e-05
10:24468095 G A 0.041195 -1.4368e-05
10:24470350 G A 0.771093 -2.2827e-05
10:24474111 A C 0.031555 -1.6315e-05
10:24479302 T G 0.034340 -3.4883e-07
10:24483544 A C 0.162268 -1.2682e-05
10:24484239 C A 1.453561 1.8211e-05
10:24484615 A C 1.658385 7.1158e-05
10:24491769 T C 0.141541 -6.1029e-06
10:24492674 A G 0.043577 2.6614e-05
10:24493037 T C 0.080540 -5.2595e-06
10:24493248 C T 0.044778 -5.4685e-04
10:24495586 G A 1.058514 1.9999e-05
10:24498403 A G 0.703377 -2.1653e-05
10:24501877 T C 0.074970 -5.8777e-05
10:24501917 T C 1.096642 9.5960e-06
10:24507199 C T 0.051594 -1.5752e-05
10:24507819 A G 0.075843 -5.6014e-06
10:24510203 T C 0.060459 4.0220e-05
10:24520648 A G 0.471160 1.6128e-04
10:24523789 C A 0.620607 -2.8764e-05
10:24524433 A C 0.836664 -1.4259e-05
10:24534136 G A 0.111780 3.0503e-05
10:24542941 T C 0.693374 3.7694e-05
10:24545194 C T 1.478859 -1.3001e-05
10:24553625 A G 0.706448 -4.9875e-05
10:24569130 C G 0.036641 -2.6938e-05
10:24570486 A G 0.070835 1.4441e-06
10:24574409 G A 0.967990 3.9337e-05
10:24577658 C G 0.045454 -9.7927e-06
10:24579146 A G 0.705370 3.7010e-05
10:24581683 G A 1.840634 3.3366e-04
10:24592764 A G 1.794606 1.0277e-04
10:24595755 T C 0.374972 5.2794e-05
10:24595983 T C 0.187900 2.8374e-05
10:24598722 G A 0.107467 -4.3910e-05
10:24600071 A G 0.090816 -1.3128e-05
10:24600144 C T 0.045882 1.1743e-05
10:24600547 T G 1.218533 4.9762e-05
10:24600918 T C 0.346513 1.3686e-05
10:24604136 A G 0.023743 3.1048e-05
10:24605328 T C 0.316733 9.8765e-06
10:24607833 T C 0.046232 -4.4973e-05
10:24612478 A G 0.097574 -4.6747e-05
10:24612517 A G 0.061809 4.4390e-05
10:24614227 G A 0.087888 -6.6758e-05
10:24620265 G A 0.336481 1.6421e-05
10:24621169 A G 1.631844 1.0169e-05
10:24624059 A G 0.175417 2.6784e-05
10:24627070 G A 0.213671 -7.7330e-05
10:24629653 T G 0.737763 4.2182e-05
10:24629664 A C 0.380360 5.9394e-05
10:24633785 C T 0.189192 3.0253e-05
10:24634956 G A 1.905438 -4.2320e-06
10:24636621 C T 1.360162 4.2399e-05
10:24644589 C A 0.226096 3.9739e-05
10:24645267 G A 0.933897 4.0319e-05
10:24651970 G A 1.744316 2.0954e-04
10:24654757 C T 0.148110 -1.1746e-05
10:24663585 G A 0.240059 2.7787e-04
10:24669877 G C 0.491718 2.2458e-05
10:24670117 G A 0.085870 -2.0358e-05
10:24681150 C T 0.746494 2.0305e-04
10:24684054 G T 0.099365 1.8494e-04
10:24688013 T C 0.051276 5.5213e-06
10:24689519 T C 0.035035 -1.2431e-05
10:24689612 A C 0.238384 5.1008e-04
10:24689784 A G 0.064970 5.1237e-05
10:24690616 G A 0.504818 2.6501e-05
10:24691005 T C 0.034687 -3.7773e-05
10:24694909 A G 0.538954 -4.2798e-06
10:24695216 G A 0.107811 -1.1663e-05
10:24695364 G A 0.369870 8.9685e-05
10:24699783 T C 0.099388 -2.4170e-05
10:24700710 A C 0.036216 3.4486e-06
10:24702109 C T 0.105867 1.1733e-04
10:24706072 A G 0.563326 -9.2923e-06
10:24706471 G A 0.378695 -5.4938e-05
10:24707551 G A 0.157159 1.5678e-05
10:24709847 C T 0.192840 -6.1925e-06
10:24711413 C T 1.071189 9.5021e-06
10:24712864 C T 0.198890 -1.1882e-04
10:24713465 G T 0.156526 -7.0103e-05
10:24713888 C T 0.067843 6.9389e-06
10:24716295 C T 0.384128 -4.9605e-05
10:24716504 C T 0.044431 3.2943e-05
10:24717102 G A 0.024470 3.5906e-05
10:24719771 T C 0.117957 -1.8515e-05
10:24719950 A G 0.046362 2.9684e-05
10:24720488 A G 0.322128 3.0976e-05
10:24720825 G A 0.999094 -2.6084e-05
10:24724335 G A 0.438271 -7.8443e-05
10:24729218 G A 0.196238 -3.1480e-05
10:24731026 G A 0.033662 -2.4690e-05
10:24738440 G C 0.054318 2.8989e-06
10:24747122 T C 0.130982 1.5271e-06
10:24749731 A C 0.177510 -7.5086e-05
10:24753146 C T 0.316863 -6.7688e-06
10:24757140 T C 0.325575 2.6980e-05
10:24761267 G T 0.138357 1.0485e-05
10:24761873 T C 0.080673 -2.6173e-05
10:24765618 T C 0.062487 -5.0819e-05
10:24765946 G T 0.228783 -3.8519e-05
10:24769036 T C 0.039890 -9.8426e-06
10:24779154 T C 0.358597 -2.5762e-05
10:24781660 T C 0.034330 2.3873e-05
10:24789614 C T 0.902465 -8.9881e-06
10:24791582 G A 0.102971 3.2874e-04
10:24793880 A G 0.437933 -1.1246e-05
10:24794344 C T 0.043298 1.0409e-04
10:24796060 G A 0.096454 -4.4807e-05
10:24799613 A G 0.541515 5.6830e-06
10:24800193 T C 0.054993 2.5805e-05
10:24800886 C T 0.119820 3.1041e-04
10:24808378 A G 0.048216 -4.1341e-05
10:24808500 A G 0.033126 9.1076e-05
10:24810603 T C 0.206336 -2.9862e-05
10:24812865 G C 0.188224 -1.1690e-05
10:24813454 A G 0.549357 1.6475e-06
10:24814503 A G 1.163816 -4.6910e-05
10:24817110 T C 0.257093 -3.5147e-05
10:24823076 C T 1.235453 2.9089e-05
10:24825319 C T 0.051669 7.0613e-05
10:24826625 A G 0.183284 6.0410e-05
10:24826680 T C 0.142125 2.1266e-05
10:24828744 G T 0.407666 -8.3099e-06
10:24832283 G C 0.022078 1.0920e-04
10:24833705 G A 0.108110 2.9475e-06
10:24838291 T G 1.335582 1.8334e-05
10:24840523 G A 0.036424 3.2074e-05
10:24843401 A C 0.159736 5.8079e-05
10:24847833 A G 0.657972 8.4641e-05
10:24849321 T C 0.106117 -1.7084e-05
10:24849754 C T 0.022844 1.1821e-04
10:24850192 T C 0.047605 2.9220e-05
10:24852365 G A 0.516256 -3.2084e-07
10:24853321 A C 0.910690 -2.1021e-07
10:24854258 A G 0.124465 -2.6501e-05
10:24857778 T G 0.440504 2.2951e-05
10:24871181 T C 0.040809 -3.2526e-05
10:24873369 G C 1.027647 -7.2033e-05
10:24877615 C T 0.046573 5.8436e-06
10:24885419 T C 0.251977 -5.8763e-05
10:24888090 T C 0.042545 -5.4801e-06
10:24894300 T C 0.059355 -7.7063e-05
10:24900106 T C 0.139924 -2.7776e-04
10:24912047 G C 0.026349 -3.0972e-05
10:24914386 A C 0.402477 2.4780e-05
10:24919992 T C 0.031802 -1.2264e-05
10:24930193 A G 1.032062 -7.2491e-05
10:24949513 C T 0.029114 -7.9418e-05
10:24950129 A G 0.075185 4.9366e-05
10:24962025 G T 0.022243 -1.4622e-05
10:24994155 A G 0.246310 -6.7444e-05
10:24995973 A G 0.025823 1.1291e-05
10:25004441 A G 0.847920 -1.7766e-04
10:25006547 G A 1.583297 -5.1533e-06
10:25009498 A G 0.030377 -3.1373e-05
10:25028709 T C 1.301637 -9.5203e-05
10:25030061 C T 0.146516 -1.2550e-04
10:25037765 T G 0.048907 -3.0242e-07
10:25039389 T C 1.293870 -8.5120e-05
10:25040901 C A 0.118525 4.4342e-05
10:25059463 A G 1.341615 -1.0531e-04
10:25075874 G A 0.054574 9.0369e-05
10:25081855 C T 0.347338 3.7750e-05
10:25084295 C T 0.328866 -2.0624e-05
10:25085147 C T 0.035375 -2.1191e-05
10:25093692 C T 0.068592 -8.9960e-05
10:25093876 C G 0.849514 -4.0271e-05
10:25109950 G C 0.048556 -8.5767e-05
10:25110372 C T 0.753810 6.4629e-05
10:25113614 C A 0.055710 -2.0190e-05
10:25123949 A C 0.029906 -3.6941e-05
10:25125228 A C 0.825327 -9.3420e-05
10:25126171 T C 0.039812 1.1088e-05
10:25128350 A G 0.852727 3.0913e-05
10:25129140 G T 0.056846 -3.0732e-05
10:25136637 T C 0.068300 1.7718e-04
10:25137295 G A 0.049783 -6.6078e-06
10:25139850 T G 0.055106 1.9445e-05
10:25146497 T C 0.528850 -5.0974e-05
10:25149899 T C 0.036352 4.5219e-05
10:25156468 T C 0.056022 -1.8143e-05
10:25160502 T C 0.276580 -1.4199e-06
10:25167258 A G 0.972018 -8.3189e-05
10:25168120 G C 1.678411 -1.8635e-05
10:25170302 G T 0.055077 6.5747e-06
10:25176327 G A 0.024963 -1.5680e-05
10:25177744 T C 0.901706 2.5716e-05
10:25179312 A G 0.057989 7.5047e-05
10:25179828 T C 0.036197 4.4619e-05
10:25181968 G A 0.191457 2.7060e-06
10:25182945 G A 0.026158 -5.3081e-05
10:25184541 G T 1.924819 3.0043e-05
10:25185698 C T 0.175410 -7.6714e-06
10:25186482 A G 0.199607 2.1238e-05
10:25190371 G T 0.050260 -3.6183e-06
10:25197880 G A 0.163310 3.1778e-05
10:25207403 C A 0.743972 4.3939e-06
10:25218513 C T 0.202006 -3.4469e-05
10:25219389 A G 0.224525 1.3177e-05
10:25227815 T C 0.047356 5.8688e-05
10:25227898 T C 0.516084 -2.3755e-05
10:25231515 T C 0.931761 -1.4346e-05
10:25233083 A G 0.348013 1.8695e-06
10:25236223 T C 0.398137 1.7000e-06
10:25239082 C T 0.069414 -3.1024e-06
10:25241502 T C 0.027160 7.6834e-05
10:25255447 A G 0.656892 4.4276e-06
10:25258585 C T 0.228809 3.3871e-05
10:25263585 G A 0.021626 1.0062e-04
10:25281589 A C 0.117542 -4.0154e-05
10:25285861 T C 0.042000 6.4056e-05
10:25289734 C T 0.031471 4.8543e-06
10:25303175 A G 0.028800 1.3452e-05
10:25304609 A G 0.092381 -4.1496e-05
10:25307543 T C 0.057236 9.6804e-06
10:25312895 A C 0.087207 5.1609e-05
10:25313254 A C 0.047609 3.9107e-05
10:25319093 T C 0.148130 4.4151e-05
10:25320223 G A 0.751726 -7.9061e-06
10:25326299 G A 0.141167 -8.0928e-05
10:25334053 T C 0.086710 4.3580e-05
10:25336332 A G 0.596595 2.9847e-05
10:25346357 A C 0.574618 3.7764e-05
10:25348880 A C 0.102429 1.7880e-04
10:25350125 A G 0.079729 2.4657e-05
10:25354970 T C 0.044824 -5.0838e-07
10:25358467 A G 0.031435 -1.1787e-06
10:25359690 G A 1.616514 -8.8544e-05
10:25361365 T C 0.119009 -5.8679e-05
10:25374719 A G 0.418342 -2.8410e-05
10:25375783 G A 0.114267 -5.5186e-05
10:25385138 T C 0.059472 2.9226e-05
10:25391659 T C 0.050105 -5.0776e-05
10:25395201 C T 0.087161 -2.5810e-05
10:25395579 G A 0.109693 1.7309e-05
10:25405279 A G 0.025356 5.3963e-05
10:25406941 T C 0.038696 1.9618e-05
10:25417504 T C 0.045275 -2.6505e-05
10:25417900 A G 0.762232 2.0653e-05
10:25418512 C T 0.144378 -1.8273e-05
10:25419620 C T 0.445012 -6.4490e-07
10:25425238 C T 0.680764 1.3453e-05
10:25425714 A G 0.025716 6.2395e-06
10:25428915 T C 0.029202 4.4017e-05
10:25432195 G A 0.520333 2.3010e-05
10:25433273 T C 0.058570 1.5957e-06
10:25433794 C T 0.200422 -4.0690e-05
10:25435437 A G 0.041601 -1.9448e-05
10:25436989 A G 0.102378 2.5701e-05
10:25437274 T G 0.033256 -8.3403e-05
10:25441649 G C 0.204142 3.4294e-05
10:25441735 A G 0.125143 -2.1925e-05
10:25449101 A G 0.044665 -1.2771e-05
10:25451311 C T 0.038745 6.5682e-05
10:25455176 G T 0.195797 -4.0392e-06
10:25462468 A C 0.052604 7.5492e-05
10:25466693 C A 0.737591 1.1453e-05
10:25482005 T C 0.210562 -1.0309e-05
10:25485777 A C 0.109651 -1.8982e-05
10:25486278 G A 0.038125 4.8864e-05
10:25487105 T C 0.023042 9.7553e-06
10:25511599 A G 0.170383 -5.1412e-05
10:25517572 A G 0.525176 -4.1820e-05
10:25520124 A G 0.036352 4.8762e-05
10:25523740 A G 0.151995 -2.2133e-05
10:25529486 C T 0.026466 8.6471e-06
10:25532099 T C 0.151482 -1.0899e-05
10:25542911 A G 0.080699 5.6179e-05
10:25551542 A G 0.030864 -3.3642e-05
10:25555314 G A 0.864035 3.9627e-05
10:25558732 C G 0.155105 -1.5746e-05
10:25559939 C T 1.104825 -4.1197e-06
10:25564748 C T 1.076003 3.9623e-06
10:25575282 C G 0.021091 -4.6741e-05
10:25575371 C T 0.028157 6.1270e-05
10:25575682 T C 0.047589 -2.5558e-05
10:25576155 C T 0.030049 2.9496e-05
10:25576578 C T 0.472663 -1.0837e-04
10:25579331 T A 0.284513 7.7715e-05
10:25580274 T C 0.206479 1.0399e-04
10:25581177 T C 0.349350 -1.2453e-05
10:25581298 T G 0.098152 -2.2542e-05
10:25581379 T C 0.064315 -1.2446e-05
10:25582586 T C 1.292092 -3.9887e-05
10:25586279 G T 0.052494 6.5889e-05
10:25591541 T C 0.189416 -7.0182e-06
10:25608794 C T 0.380947 -4.9340e-06
10:25610967 A G 0.121073 -1.2918e-04
10:25616444 G C 0.054944 4.3638e-05
10:25623190 G A 0.035651 3.1419e-05
10:25637069 C A 1.513157 -1.1956e-05
10:25637491 A G 0.028839 -1.9962e-06
10:25654298 A G 0.035869 -1.9864e-05
10:25669873 G T 0.183057 2.3701e-06
10:25671163 A G 1.767254 2.3247e-05
10:25674087 T C 0.034687 -2.7959e-05
10:25690861 A G 0.141508 6.0241e-05
10:25697921 C T 0.228650 1.9888e-04
10:25701341 G C 1.476593 -1.6354e-05
10:25702828 G T 0.091456 -2.4061e-05
10:25703541 A C 0.282864 -2.3124e-05
10:25710272 T C 0.427482 -2.5680e-05
10:25714970 G A 1.768198 1.3225e-05
10:25715868 G A 1.617706 1.3280e-05
10:25718456 T C 1.388997 -4.3692e-05
10:25725522 G A 0.150123 5.5099e-05
10:25725945 A G 0.087385 8.6960e-05
10:25727314 T G 0.071514 -7.6715e-05
10:25732966 G A 0.243594 7.7278e-05
10:25736865 T C 0.037858 -2.7902e-05
10:25736937 C T 0.092037 9.1169e-06
10:25737382 C T 1.203418 1.7371e-04
10:25740911 C T 0.902550 1.4872e-05
10:25741805 T C 0.029514 9.9648e-05
10:25755296 G A 0.042088 7.9588e-05
10:25756848 A G 0.072789 -6.2869e-05
10:25762961 C T 0.048829 -4.9373e-05
10:25763679 T G 0.245509 7.2593e-06
10:25769873 C G 0.032182 5.0685e-05
10:25773997 A G 0.973054 1.4168e-05
10:25777936 C T 0.088921 4.5649e-06
10:25782535 C T 0.110297 -5.4022e-05
10:25786177 T G 0.129032 3.8371e-05
10:25787023 G A 0.071851 -2.3218e-06
10:25791510 T G 0.062659 -4.8398e-05
10:25811347 A G 0.118184 7.9117e-06
10:25815417 A G 1.079469 -2.4360e-05
10:25820704 C T 0.032003 3.0039e-05
10:25821318 C T 0.956913 1.2373e-06
10:25842594 T C 0.107616 8.1896e-05
10:25843861 G A 0.043688 7.3602e-06
10:25845329 C T 0.941927 -3.2334e-06
10:25846945 A G 0.064415 -5.6640e-05
10:25847937 A C 0.032331 8.1298e-05
10:25858625 T C 0.062938 1.5835e-04
10:25862212 C T 0.109320 2.2039e-05
10:25864654 C T 0.094958 2.5145e-06
10:25867000 G T 0.634694 2.6612e-06
10:25875942 T C 0.112300 3.4259e-05
10:25880459 G C 0.107960 1.7301e-05
10:25885933 A G 0.030633 8.7003e-07
10:25888180 G A 0.861403 1.3454e-05
10:25889149 A G 0.052055 2.1252e-05
10:25894777 T C 0.560288 -1.0776e-05
10:25905876 T C 0.233821 5.1109e-06
10:25918879 T C 0.052227 -2.4288e-05
10:25930834 C T 0.573213 4.3694e-06
10:25934258 C T 0.066655 4.9011e-05
10:25937453 G A 0.239767 -2.6225e-05
10:25940716 C T 0.105477 -1.2148e-05
10:25941313 G A 0.105432 -1.0230e-04
10:25959786 A G 0.780181 -2.6776e-05
10:25969102 T C 0.066262 -3.8504e-05
10:25970447 A G 0.037034 1.2433e-05
10:25983382 G A 0.341713 -1.5767e-05
10:25984701 G A 0.041701 1.6686e-05
10:25986499 G C 0.934514 -2.2922e-05
10:25987141 C T 0.592343 -6.4370e-05
10:25988527 G A 1.551843 -1.0172e-05
10:25988830 C A 0.476136 -4.0640e-05
10:25989773 A C 0.539438 6.4475e-05
10:25991698 G A 0.383895 -2.6287e-05
10:25991772 T C 0.783268 -4.6934e-05
10:25995733 G A 0.402944 1.5639e-04
10:25996101 C T 0.440134 3.1756e-06
10:25998218 G A 0.707236 -1.0945e-05
10:25998924 C T 0.657398 -1.7687e-05
10:25999578 C T 0.486571 -6.0589e-05
10:25999826 A G 0.064204 -9.6542e-05
10:26002248 A G 0.519570 1.6415e-05
10:26005356 G A 1.597472 1.3203e-04
10:26017913 G A 1.785634 2.1977e-05
10:26023950 A G 0.774716 1.1894e-05
10:26024518 T G 0.126617 6.8162e-05
10:26026785 C T 1.407102 -1.6070e-05
10:26028530 C T 1.777400 1.6022e-05
10:26032135 C T 0.345819 1.9043e-05
10:26033058 G A 1.590052 -1.3835e-05
10:26034214 C G 0.306720 7.2227e-05
10:26034881 C T 0.784725 -3.7780e-05
10:26040885 G A 0.299710 -1.9938e-05
10:26043135 C T 0.240004 2.5924e-05
10:26048553 A G 0.030361 -4.3410e-05
10:26049414 C T 0.116795 1.7287e-05
10:26053070 G A 0.082053 -1.3874e-05
10:26053868 C G 0.198890 5.1578e-05
10:26055390 G A 0.247466 -7.2047e-06
10:26057707 G T 0.819825 5.6869e-05
10:26061969 C T 0.203051 3.6793e-05
10:26075081 A G 0.053474 1.3220e-05
10:26084340 G T 0.111790 -1.2205e-04
10:26087273 T C 0.027128 -3.6275e-05
10:26101074 A G 0.031468 -1.0456e-05
10:26101333 T C 0.037586 -1.9685e-04
10:26101453 A G 1.569344 4.1244e-06
10:26105041 T C 0.073309 -2.6485e-05
10:26106752 T G 0.859913 -1.6039e-05
10:26116844 G A 1.130275 -5.0297e-06
10:26117741 A G 0.053811 2.3964e-05
10:26117821 C T 0.212499 -1.8766e-05
10:26132407 A G 0.249855 -9.2744e-05
10:26132888 G A 0.105432 6.4487e-05
10:26135839 A C 0.047969 -1.4942e-05
10:26138377 A G 0.615495 2.4211e-05
10:26139349 C T 0.023924 -4.6351e-05
10:26143578 A G 0.195914 3.1552e-05
10:26147262 G A 0.077590 -1.7816e-05
10:26155769 G A 0.728415 -1.5035e-05
10:26157672 G A 0.503342 -1.3266e-05
10:26158386 C A 1.108710 4.4338e-05
10:26158422 C A 0.311459 -1.2348e-04
10:26158590 G C 1.551372 -1.2159e-04
10:26159516 G T 1.667239 -1.4394e-05
10:26164212 A G 0.146325 5.5585e-05
10:26164407 G A 0.800013 2.5821e-05
10:26167278 A G 0.314903 3.0549e-05
10:26171945 C T 0.211941 5.7574e-06
10:26172678 G A 0.021464 -3.6331e-05
10:26175646 C T 0.049926 7.5957e-05
10:26183589 A G 0.376397 -1.1587e-05
10:26187717 C T 1.888375 -1.8873e-04
10:26191720 A G 0.035577 1.2468e-04
10:26196551 A G 0.135669 -4.4858e-05
10:26204385 T C 0.083357 7.3564e-06
10:26206578 A G 0.031705 -3.1603e-05
10:26216597 A G 0.034288 3.1102e-06
10:26227401 T C 0.141729 -7.0441e-05
10:26254123 T C 0.092549 6.4147e-05
10:26255552 A C 0.140525 -7.7095e-05
10:26274991 A C 0.191321 7.3189e-07
10:26289007 G C 0.051396 7.9431e-06
10:26289146 C T 0.038222 -1.7096e-05
10:26322522 A G 0.177276 4.1304e-06
10:26336357 A G 0.231925 -1.4004e-05
10:26339336 C T 0.420279 4.6659e-06
10:26357747 T C 1.099985 7.4260e-05
10:26357748 A G 1.377835 1.2416e-05
10:26379129 G A 0.049485 8.6257e-05
10:26379898 T G 0.138000 -2.6733e-05
10:26406062 A G 0.071231 -2.3998e-05
10:26416212 A G 0.294023 -2.1648e-04
10:26434455 T G 0.177228 5.0413e-06
10:26439067 C T 1.394810 4.6464e-06
10:26446181 T C 0.119931 2.3069e-05
10:26446312 A G 1.097593 7.9467e-05
10:26463052 A C 0.023574 -5.7763e-06
10:26463130 A C 1.151573 9.0485e-06
10:26463957 T C 0.111024 -1.2831e-04
10:26465552 A G 0.063315 5.6726e-05
10:26478569 A G 0.164125 1.7369e-04
10:26483266 C T 0.070822 -1.0478e-04
10:26484441 T G 1.127506 -2.9334e-05
10:26486140 G A 0.109807 8.1251e-05
10:26487417 T C 0.042403 1.4463e-05
10:26501385 A G 0.026437 1.2387e-05
10:26505496 G A 0.356254 -5.1458e-05
10:26509176 C T 0.078752 2.4802e-05
10:26509815 A G 0.173076 -3.8484e-05
10:26510325 G T 0.061286 -1.6697e-04
10:26515110 A C 0.166475 -4.8452e-05
10:26520487 A G 0.141401 4.2292e-05
10:26525996 T C 1.909317 2.1626e-05
10:26529361 A G 0.184294 -3.8472e-05
10:26531397 A G 0.036888 -8.2435e-06
10:26533310 A G 0.049923 -3.3227e-05
10:26540771 A G 0.568123 -1.5489e-04
10:26545425 A G 0.072731 2.8938e-05
10:26552819 T G 0.056956 -2.5592e-05
10:26556560 A G 0.197170 2.2014e-05
10:26565673 A G 0.244477 4.0657e-06
10:26565905 T G 0.039420 3.9190e-05
10:26573407 G A 0.112150 -4.5510e-05
10:26577585 T C 0.035096 -6.5194e-06
10:26577671 A G 0.360061 -1.2930e-04
10:26597733 C T 0.364686 -1.0716e-04
10:26602896 G A 0.202201 -2.5169e-05
10:26612897 A C 0.399825 5.0693e-05
10:26619913 C A 0.077246 -6.0259e-05
10:26629906 G A 0.058258 1.5729e-05
10:26630030 A G 0.810081 -4.4453e-06
10:26631401 T C 0.034635 1.8942e-05
10:26631611 T G 0.069456 3.5581e-05
10:26636674 A G 1.088116 2.3291e-04
10:26661013 G A 0.029088 -1.2694e-04
10:26661078 T C 0.135848 1.7588e-05
10:26668158 A G 0.231786 9.3467e-05
10:26669943 T C 0.564102 3.2769e-05
10:26670468 T C 0.902793 9.2262e-05
10:26672199 A G 0.085084 9.8207e-06
10:26672328 A G 0.904740 -2.8176e-05
10:26673486 G A 1.476788 7.6641e-05
10:26674518 A G 0.051627 -4.1933e-05
10:26677893 G A 0.237631 1.1710e-05
10:26678091 C T 0.381662 -5.3185e-05
10:26682900 G A 1.085214 6.7195e-05
10:26688228 G A 0.317532 -4.5765e-06
10:26705212 T C 0.118337 1.8445e-05
10:26709005 G T 1.503643 -2.1028e-06
10:26711954 T C 0.318454 1.3598e-05
10:26722351 A G 0.124939 -4.1307e-06
10:26722663 C T 1.213717 -1.4124e-05
10:26730316 A C 0.541697 1.7205e-05
10:26733591 G A 0.654801 -3.5205e-05
10:26734587 T C 0.539123 1.4924e-05
10:26734943 T C 0.121115 9.1063e-05
10:26741149 T G 1.218196 -1.0635e-05
10:26741654 G A 0.038452 6.3702e-05
10:26747544 G T 0.137893 -4.5218e-06
10:26757072 C T 0.044678 3.8559e-05
10:26761243 T C 1.341398 4.6845e-06
10:26761266 A G 0.029358 -9.5586e-05
10:26770053 A G 0.163057 3.6077e-05
10:26772431 T C 0.133186 8.6327e-05
10:26774694 C T 1.480121 -2.1908e-05
10:26781157 T C 0.310313 -4.7115e-05
10:26782556 A G 0.183852 -1.3712e-04
10:26790109 C T 0.022246 -6.6382e-05
10:26791667 T C 0.033431 1.1875e-06
10:26794604 G A 0.758435 5.3952e-05
10:26795922 A G 0.245389 7.4820e-05
10:26798050 G T 0.143280 2.4554e-04
10:26798222 A G 0.073594 1.4195e-05
10:26798463 T C 0.359318 1.1200e-05
10:26801721 A G 0.099671 3.0710e-05
10:26802361 T C 0.362703 -5.3240e-05
10:26804638 C T 0.393661 -9.4695e-06
10:26808573 C A 1.361317 -2.4750e-05
10:26809929 C T 0.102900 -4.5281e-06
10:26817335 T C 0.052672 -4.1966e-05
10:26818023 T C 0.218605 1.3620e-05
10:26818061 T C 0.090605 -3.7736e-05
10:26821207 C T 0.413389 5.4290e-06
10:26826256 G A 0.845557 -9.8294e-06
10:26828898 T C 1.149623 -4.8684e-05
10:26831461 A G 0.086928 -6.4144e-06
10:26834965 A G 0.041607 -1.9030e-05
10:26835638 T C 0.021562 -6.0217e-05
10:26839856 G A 0.157643 -5.2682e-05
10:26840288 C A 0.219166 6.3207e-05
10:26845199 T G 0.527720 -1.0625e-05
10:26850495 G A 0.119992 -2.1062e-05
10:26852120 T C 1.946702 -2.9804e-05
10:26857439 T C 0.303958 -1.3499e-05
10:26858800 T C 0.038167 1.6388e-05
10:26859274 T G 0.275850 7.5948e-05
10:26864211 C G 0.027758 -4.4076e-05
10:26864791 G C 0.022957 -1.2881e-04
10:26866420 A G 0.473916 3.5885e-05
10:26867713 T C 0.133725 -3.6273e-07
10:26870397 A G 0.785485 -2.0974e-04
10:26876804 T C 0.375955 1.0934e-04
10:26878512 C T 0.050673 1.9047e-05
10:26878671 G A 1.316110 -2.9400e-05
10:26881755 T C 0.089592 -2.4494e-05
10:26884399 A G 0.040439 5.7050e-05
10:26887183 C T 0.070092 2.2000e-05
10:26889823 T C 0.457963 1.8009e-05
10:26896157 T C 0.098424 1.0514e-04
10:26897395 C T 0.037368 3.6883e-05
10:26899752 C T 0.135900 -1.2771e-04
10:26900228 C T 0.134212 1.1475e-05
10:26901421 G A 1.005657 2.6892e-06
10:26901953 T C 0.083127 7.1016e-05
10:26908355 C T 0.904643 -1.2522e-05
10:26910259 C T 0.201149 -3.6107e-05
10:26913852 G A 1.163394 -2.7753e-05
10:26918486 C G 0.355024 -8.4224e-06
10:26930810 G A 0.078430 -5.6287e-05
10:26931729 G A 0.659848 -3.4290e-05
10:26934867 G A 0.074746 5.5293e-08
10:26946728 C T 0.198530 3.4025e-05
10:26954984 A G 1.316198 -4.3470e-05
10:26956432 T C 0.854139 -6.8529e-06
10:26956697 A G 0.541314 -5.5009e-06
10:26972708 A C 0.102128 2.1876e-05
10:26987139 C T 0.182369 -5.0807e-05
10:26987415 T C 1.393658 -1.4287e-05
10:26991604 G A 1.329217 -3.0254e-05
10:26993156 A G 1.201026 -7.4140e-05
10:26993354 A G 0.036242 1.3911e-04
10:26995422 T C 0.203057 6.4192e-05
10:26997427 T C 0.078197 9.6040e-05
10:26997925 A G 1.202808 -7.4634e-05
10:27003433 G A 0.091673 -1.6729e-05
10:27005257 A G 0.021717 2.2929e-05
10:27011747 C G 0.093556 1.9128e-05
10:27014467 T G 0.318363 3.6395e-05
10:27016705 A G 0.072108 -1.7117e-05
10:27021006 T C 1.698544 -7.0648e-07
10:27023882 C T 0.307233 -1.1856e-06
10:27024323 A C 0.026209 -1.0419e-05
10:27025659 G A 0.966088 -2.4763e-06
10:27028149 G C 0.199195 -2.1999e-07
10:27033814 T C 0.137727 -1.3875e-05
10:27034322 C A 0.124799 -7.7331e-05
10:27038608 C T 0.078830 1.7201e-05
10:27039059 G C 0.049050 1.0257e-04
10:27060172 T C 0.090378 -4.3572e-05
10:27062889 G A 0.038027 7.9654e-05
10:27063497 T C 0.136218 2.9087e-05
10:27065976 A G 0.351048 2.2622e-05
10:27072989 T G 0.831309 7.6081e-06
10:27073441 A G 0.062997 -4.8012e-05
10:27076602 G T 0.081631 1.8909e-05
10:27096524 C T 0.218332 1.2785e-05
10:27099497 C T 0.048440 -2.9236e-05
10:27122025 T C 0.042247 -1.2272e-05
10:27125541 A G 1.800922 -1.0331e-05
10:27128017 C T 0.031205 1.9795e-05
10:27134623 G A 0.349613 -3.2448e-05
10:27150262 C T 0.174625 -5.3948e-05
10:27153190 A G 0.059238 -7.0946e-05
10:27155369 A G 0.300268 -1.2933e-04
10:27157722 T C 0.490462 3.6196e-05
10:27164638 C A 1.226394 -7.6705e-06
10:27182390 T C 1.702997 8.6678e-06
10:27185286 G A 1.527233 -1.9363e-06
10:27192279 C T 1.364998 6.6351e-06
10:27192534 A G 1.160425 1.2495e-05
10:27204960 C T 0.050140 -2.4885e-05
10:27210071 G A 0.661488 -1.1069e-04
10:27210569 G A 0.170441 -1.8391e-05
10:27210616 G T 0.180558 4.3188e-06
10:27217467 A G 0.044882 -3.6252e-06
10:27218041 G C 0.070436 9.3345e-06
10:27220668 C T 0.087937 -2.8106e-06
10:27222799 C T 0.082267 -3.9062e-05
10:27225955 C T 0.027998 -2.7368e-05
10:27229540 G A 0.135257 1.2866e-05
10:27229744 A T 1.100219 1.1135e-04
10:27252244 T C 0.938039 7.3905e-05
10:27256860 T G 0.302387 2.8423e-05
10:27257855 A G 0.023123 1.3974e-05
10:27259075 C G 0.051728 -2.5092e-05
10:27259820 A G 0.095036 -2.7639e-05
10:27261424 A G 0.020081 7.5300e-05
10:27262443 T C 0.082656 1.0402e-04
10:27269249 G A 0.992467 -6.4234e-05
10:27273042 A T 1.576137 -2.6209e-05
10:27279119 G T 0.233782 2.9158e-05
10:27287455 G A 0.057563 2.8499e-05
10:27303605 T A 0.274376 3.4496e-05
10:27317840 T C 0.273494 3.3195e-05
10:27318371 A G 0.714325 -1.0494e-04
10:27319258 C T 1.507947 1.2009e-06
10:27329659 G A 0.171424 -2.7827e-05
10:27351298 A G 0.079096 -9.2999e-05
10:27356807 T G 0.122521 -6.9451e-06
10:27360466 G A 0.038196 -1.6193e-05
10:27371126 G A 1.288706 -3.6549e-06
10:27378207 A G 0.229890 5.5594e-06
10:27381397 T C 0.035778 -3.6185e-05
10:27381491 A G 0.029066 2.2477e-05
10:27385022 T G 0.062481 -9.3874e-06
10:27392009 C T 0.330109 4.1448e-08
10:27392450 C T 0.075584 -4.2994e-05
10:27399420 A G 0.055123 -1.3409e-05
10:27405829 G A 0.088684 3.4773e-06
10:27408884 C T 0.134556 -9.3817e-06
10:27409232 T C 0.058115 -4.6393e-05
10:27431015 G T 0.253250 -6.2495e-05
10:27434483 A G 0.345796 1.1173e-05
10:27435685 A G 0.070663 -1.1385e-05
10:27436566 C T 0.095260 1.1334e-05
10:27443012 G A 0.157614 1.2845e-05
10:27445598 C T 0.078359 -5.1702e-05
10:27450609 C T 0.043146 -2.6942e-05
10:27459716 A G 0.026368 1.8372e-06
10:27459746 G C 0.096188 1.4930e-05
10:27464600 C T 1.019264 3.2196e-05
10:27465296 A G 1.635447 8.9580e-06
10:27466220 G A 0.126493 -2.1280e-06
10:27467800 G T 0.038079 -2.6070e-05
10:27479855 A G 0.264883 2.2775e-05
10:27487072 A G 1.361353 -2.3419e-05
10:27497191 A G 0.082043 -7.7695e-05
10:27499804 C T 0.058518 -4.1010e-05
10:27505557 T C 0.079307 8.2733e-06
10:27508758 C T 1.049864 -2.2519e-05
10:27510475 G T 0.083380 1.1588e-04
10:27513394 G T 0.058446 -3.8015e-05
10:27514875 A G 1.946617 1.7029e-05
10:27516588 A G 1.485590 -9.8341e-06
10:27530311 T C 1.489141 -1.5537e-05
10:27532986 C T 0.131323 -8.9428e-05
10:27536849 C A 0.042445 -2.6472e-05
10:27554985 T C 0.069495 -2.3420e-05
10:27560120 T C 1.015567 4.4045e-05
10:27564519 C T 0.066314 -9.0159e-06
10:27574929 C T 0.021951 7.2588e-05
10:27594543 G C 0.060001 4.3807e-06
10:27596691 T C 0.894718 2.4651e-05
10:27598509 A G 0.847962 2.9873e-05
10:27599357 G T 0.069135 -3.8518e-05
10:27606435 T C 0.113718 -8.4237e-06
10:27620211 G A 0.971149 -4.8904e-06
10:27625269 G A 0.211123 -3.7791e-05
10:27636868 A G 1.102929 -9.1602e-05
10:27642191 G A 0.056002 -2.7766e-06
10:27654517 G T 1.119301 -2.6232e-05
10:27659316 G A 0.145741 -2.2037e-05
10:27660284 C T 0.061796 -3.7152e-05
10:27663205 T C 0.035947 -2.5544e-05
10:27664796 G A 1.342446 -1.1041e-04
10:27669197 A G 0.079021 -5.0176e-05
10:27669655 A G 1.352482 6.5643e-07
10:27671644 C G 1.355358 -6.6897e-07
10:27673165 G A 0.165864 -3.6895e-05
10:27675276 T C 0.069917 2.0088e-05
10:27676134 C T 0.083786 -5.8601e-05
10:27678534 C T 1.357383 8.0656e-07
10:27681428 T C 0.239225 4.9889e-05
10:27682100 T C 0.064493 -1.8511e-05
10:27685149 G A 0.064526 -2.2930e-05
10:27687463 G A 0.076749 4.9237e-05
10:27687775 C T 1.899846 -1.0882e-04
10:27688109 C T 1.355449 -4.8890e-06
10:27693836 C A 0.780162 -3.3942e-05
10:27695285 A G 0.064788 6.3014e-05
10:27699257 T C 0.065392 -9.4445e-06
10:27702725 G A 0.461140 -4.6390e-05
10:27703356 A G 0.049501 5.1369e-05
10:27713723 A G 0.102235 7.1692e-05
10:27716836 T C 0.108061 -4.8513e-05
10:27718539 T C 0.595680 2.5702e-05
10:27719833 C T 0.023564 5.3014e-06
10:27734720 G A 0.069008 1.8321e-05
10:27737235 T G 0.483143 -1.3248e-04
10:27739477 A C 0.045518 -1.1685e-04
10:27749576 C T 0.044139 2.7542e-05
10:27751896 A G 1.767461 8.0828e-05
10:27769750 G A 0.118460 -7.6021e-05
10:27774832 G T 0.069323 -7.0964e-05
10:27775851 C T 1.156374 5.5371e-05
10:27775914 T C 0.071332 -1.5627e-04
10:27781437 A C 0.021451 7.4822e-06
10:27784239 C T 0.071494 -1.0945e-04
10:27784999 T C 0.516065 -4.8436e-06
10:27787823 T C 0.045418 3.5452e-05
10:27789552 G A 0.032831 3.0380e-05
10:27795153 T G 0.128113 2.6391e-06
10:27795847 C T 0.137646 6.4853e-05
10:27801608 A G 1.002814 8.0086e-05
10:27813230 A G 0.065045 9.0304e-05
10:27820742 G C 0.674182 -1.9965e-05
10:27824082 G A 0.093659 -9.8257e-06
10:27830433 A G 1.007731 9.0423e-05
10:27836034 C T 0.315571 -9.0776e-05
10:27839311 A G 0.078843 2.7861e-05
10:27839999 G A 0.027034 3.3127e-05
10:27855265 A G 0.128535 1.3842e-04
10:27860019 C T 1.072049 -1.1918e-05
10:27873733 G A 0.434304 7.6760e-06
10:27882825 A G 1.011672 3.4608e-05
10:27883545 G A 0.151943 -4.4183e-05
10:27887454 G T 0.103377 -6.2668e-05
10:27895339 T G 0.120846 6.9885e-06
10:27901434 A G 0.516133 3.6067e-03
10:27902538 T C 0.020604 3.3333e-05
10:27905211 T C 0.026706 2.5208e-05
10:27908790 C T 1.785998 2.5740e-05
10:27926193 G A 0.746465 -3.0174e-05
10:27926792 A G 0.176238 -5.7105e-05
10:27959563 C T 1.508655 3.5670e-05
10:27960822 T C 1.663435 -1.1930e-05
10:27968343 T C 0.547938 2.1573e-06
10:27968383 C T 0.901355 1.2205e-04
10:27969032 A G 1.802077 6.6334e-05
10:27974188 T C 0.058940 1.5958e-05
10:27974779 A G 1.906590 5.6111e-06
10:27981274 C T 0.528318 3.9235e-05
10:27982296 A G 1.627144 4.7890e-04
10:27982634 C A 0.048125 -1.0858e-04
10:27984152 T A 0.079576 -5.0861e-05
10:27985230 C G 0.031523 8.6556e-05
10:27992837 A G 0.058437 -5.7140e-05
10:28003207 A G 0.028566 4.0138e-05
10:28007368 G A 0.025859 4.2670e-05
10:28023688 T C 0.027930 4.2352e-05
10:28024177 T C 0.026073 -7.2631e-05
10:28025771 T C 0.169565 9.3362e-06
10:28030094 A C 1.606699 3.3273e-04
10:28035796 C T 1.836830 7.9155e-06
10:28051605 G T 0.069897 8.3181e-05
10:28064920 T C 0.075467 3.2581e-05
10:28076404 A G 0.103910 1.5167e-05
10:28096754 A G 1.650543 1.2014e-04
10:28099214 A G 0.110570 4.6415e-05
10:28109090 A C 0.033610 3.8064e-06
10:28109350 C G 0.479339 5.2307e-05
10:28116647 T C 0.125770 7.0924e-05
10:28116822 G C 0.080293 1.2209e-04
10:28121023 C T 0.330515 -3.6423e-06
10:28133687 T C 1.393573 2.1554e-05
10:28167091 T G 0.037962 -9.5315e-05
10:28182497 A G 1.391486 5.9984e-05
10:28184600 C T 0.117931 5.7229e-05
10:28184617 A G 0.049877 -1.6988e-06
10:28201745 A G 0.022548 5.9615e-05
10:28216167 T C 0.143631 -4.0120e-05
10:28224075 A G 0.037618 -9.0232e-05
10:28226825 A G 0.392674 1.0160e-04
10:28228865 G A 1.050384 5.7198e-05
10:28236846 G A 0.150463 -5.1244e-05
10:28238666 A G 0.031649 -9.7980e-05
10:28243957 A G 0.033873 -7.1534e-05
10:28245420 G A 0.912352 1.1359e-04
10:28260151 G A 0.112891 2.4760e-05
10:28260543 G A 0.255726 -1.4498e-04
10:28274362 A C 0.502991 -5.4000e-06
10:28278287 T G 0.255837 7.2337e-05
10:28290226 T C 0.112725 2.5535e-05
10:28295760 C A 0.250890 5.7970e-06
10:28297164 A G 0.033301 3.4907e-05
10:28297248 T C 0.616355 -4.0900e-06
10:28297288 A C 0.096013 6.0135e-05
10:28298726 A C 0.677976 3.2887e-06
10:28299147 A G 0.029595 -6.7302e-05
10:28302843 G A 0.247573 1.3648e-05
10:28305685 G A 0.283766 6.4418e-07
10:28307856 T C 0.044470 1.5784e-05
10:28309447 T C 0.030351 4.8598e-06
10:28311172 G A 0.576803 1.7557e-05
10:28312848 A G 1.164751 -1.2272e-05
10:28312990 C T 0.438300 5.3203e-05
10:28314957 T C 0.362388 -4.1286e-05
10:28315205 C T 0.028369 8.3132e-06
10:28323086 A G 0.116006 -5.3799e-05
10:28323804 T G 0.022483 -1.2284e-05
10:28338370 T G 0.338142 1.1569e-04
10:28342633 A G 0.089359 -1.1564e-04
10:28348217 T C 0.428332 1.3699e-06
10:28355450 T C 0.121693 9.0595e-06
10:28356917 C T 0.066846 -6.7546e-07
10:28366123 A G 0.158198 3.1033e-05
10:28370118 C G 0.034256 2.7645e-06
10:28378758 C T 1.751061 -3.4547e-05
10:28379541 C T 0.055593 3.7261e-05
10:28382933 C A 1.302569 -5.7388e-05
10:28383431 C T 0.087006 -6.0125e-05
10:28399501 G A 0.105451 9.6775e-06
10:28408383 T C 0.237784 6.3022e-06
10:28412379 G A 0.056700 -9.7705e-06
10:28412897 C A 0.025934 -2.0816e-06
10:28420620 T C 0.020049 -7.3436e-05
10:28422708 T C 0.884669 -1.6779e-05
10:28436255 C T 0.070981 9.3293e-06
10:28443326 C G 1.963787 -4.5199e-06
10:28446352 A G 0.025174 -4.8778e-06
10:28447337 C T 0.102501 -4.2649e-05
10:28453354 C T 1.509603 -9.9877e-05
10:28454987 T C 0.169360 8.1876e-06
10:28455043 A G 0.243042 9.9578e-05
10:28458030 C T 0.152427 3.9005e-05
10:28459853 C T 1.281741 -1.2567e-04
10:28498561 A G 0.324501 3.7381e-06
10:28501345 C T 0.609374 -2.8655e-05
10:28504944 C T 0.093468 1.2470e-05
10:28507488 A C 0.048537 -5.0623e-05
10:28521328 C T 0.652539 1.4905e-05
10:28533942 C T 0.278700 -3.6204e-05
10:28536136 C A 0.173197 2.8882e-05
10:28537861 C T 0.065434 -1.7290e-05
10:28540615 G A 0.031763 2.4070e-05
10:28544794 C T 0.069728 4.8407e-06
10:28560451 C T 0.303488 -6.7692e-05
10:28573064 C T 0.270206 -5.0995e-05
10:28577029 A C 0.041039 3.1524e-05
10:28578743 G T 0.147610 -1.9838e-05
10:28584670 T C 0.113312 1.4284e-05
10:28600229 C T 0.635307 -6.4561e-05
10:28611563 T C 0.584304 -1.5988e-05
10:28615756 G A 0.319044 3.3733e-05
10:28619487 C T 0.372307 9.4098e-06
10:28628417 C G 1.204908 -1.9656e-04
10:28636719 C A 0.467505 -3.0423e-05
10:28639207 T C 0.646937 -3.6169e-05
10:28646703 C G 0.070462 1.7320e-05
10:28647270 A C 0.033483 -4.3975e-05
10:28648001 T C 0.141992 4.7439e-06
10:28649384 A G 0.564780 1.1591e-04
10:28651538 A G 0.350369 1.1657e-04
10:28652892 A G 0.703062 -5.4174e-05
10:28656402 A G 0.033483 -1.3695e-04
10:28658275 A G 0.388958 -3.7513e-06
10:28659440 G C 0.703822 -1.3771e-05
10:28661748 G A 0.175582 -6.4831e-05
10:28661816 T C 0.136698 -2.5473e-05
10:28665418 C T 0.440845 5.9068e-05
10:28668231 G C 0.225012 3.0015e-05
10:28671644 C T 0.214304 2.7623e-05
10:28672643 G A 0.225505 -9.2749e-05
10:28685674 T C 0.959675 -1.2247e-04
10:28687184 T C 0.246226 3.9034e-05
10:28693021 A G 0.151291 -2.4391e-04
10:28699067 G A 0.920784 -7.0539e-05
10:28699937 G C 0.090096 -5.9112e-05
10:28704428 C T 0.165670 -3.6109e-05
10:28707208 A G 0.286441 -6.7097e-06
10:28707325 G A 0.912939 -1.9110e-04
10:28714813 C T 0.469258 -7.7218e-06
10:28721147 A G 0.066515 2.2548e-05
10:28724329 G A 0.028507 -8.8468e-06
10:28730749 A G 0.027070 5.2128e-05
10:28737630 T C 0.041341 -1.6909e-04
10:28738441 T C 0.105409 2.2189e-05
10:28740402 G A 0.513131 -7.5308e-06
10:28748532 C T 1.615223 -2.2600e-05
10:28752106 C T 0.880011 9.8087e-06
10:28752942 A C 0.202778 -2.2642e-05
10:28756016 A G 0.047972 -1.1784e-05
10:28768350 T C 0.560908 7.0298e-05
10:28769698 T C 1.023188 -2.5141e-05
10:28775881 T C 0.225992 -6.9291e-05
10:28776864 G T 1.053941 -2.0293e-05
10:28793239 G A 1.539425 -1.4672e-05
10:28795375 A C 0.038767 -2.1772e-05
10:28799026 T C 0.071241 3.5836e-05
10:28800430 T C 1.867427 -3.8436e-05
10:28800848 C T 0.046385 2.5528e-06
10:28801030 G A 0.533462 -2.8167e-05
10:28819406 A G 0.985144 -9.8323e-06
10:28821089 A G 1.001451 -1.0088e-05
10:28831564 C T 0.058748 -1.0901e-05
10:28833158 C T 0.083818 1.2980e-05
10:28838572 C T 1.663613 1.1176e-05
10:28847077 G A 0.531463 -6.6032e-06
10:28866708 G A 0.127399 4.5216e-05
10:28874531 A G 1.602136 -1.6531e-05
10:28880160 G A 0.515419 8.1519e-06
10:28901629 C G 0.030672 3.7621e-05
10:28904572 G A 0.036683 -4.8601e-05
10:28912412 G A 0.553891 -1.3604e-05
10:28913590 C T 0.040156 -2.1004e-04
10:28913603 G A 1.596852 -1.8038e-05
10:28917348 T C 0.029669 -1.0610e-04
10:28933757 T C 1.601178 -9.5204e-06
10:28939784 T C 0.041357 -3.0692e-05
10:28940386 T G 0.310047 -3.3044e-05
10:28941056 T C 1.216505 -1.8028e-05
10:28954547 A G 0.038598 -1.3992e-04
10:28965790 C A 0.069774 5.0272e-05
10:28967335 C T 0.246258 5.2906e-06
10:28972617 G T 0.048569 2.8739e-06
10:28974123 T C 0.071147 7.9697e-05
10:28977010 T C 0.554582 -4.2431e-05
10:28978553 A G 0.150992 -4.0314e-05
10:28991219 C G 0.297506 -1.2085e-05
10:28994376 C T 0.642798 5.6903e-04
10:28995009 C T 0.139587 -7.9025e-05
10:28996853 G A 0.031244 -1.0652e-04
10:28998166 A G 0.075908 1.2253e-05
10:28999510 A G 0.082020 -2.2594e-05
10:29005257 T G 0.732868 3.9315e-05
10:29005814 T C 0.046226 -1.0615e-04
10:29011821 T C 0.886227 7.1115e-05
10:29013251 A G 0.309852 -1.6342e-05
10:29015065 A G 0.899550 -2.0664e-05
10:29016275 C A 1.190120 -1.9844e-05
10:29016367 G A 0.061789 7.9697e-05
10:29017361 A T 0.030211 3.0792e-05
10:29017573 T C 1.594719 -4.1952e-06
10:29019372 C T 0.114685 1.7236e-05
10:29023050 G A 0.051838 -2.8638e-05
10:29027702 G A 0.379578 3.4407e-05
10:29032706 T C 0.414447 2.1701e-05
10:29034954 A G 0.908876 -4.2828e-07
10:29040176 A G 0.378156 4.3739e-05
10:29050284 C T 1.377212 -1.1038e-05
10:29061776 G A 0.072510 -2.6757e-05
10:29061863 G A 0.213019 -1.3769e-05
10:29067529 A C 0.582197 1.7723e-05
10:29074039 G A 0.678765 -3.8238e-05
10:29078244 G C 0.264415 1.3146e-05
10:29083847 A G 0.176913 4.2789e-05
10:29086404 A C 0.285600 -4.9814e-05
10:29091034 T C 0.035197 -2.7511e-05
10:29091274 A G 1.162077 -1.4577e-05
10:29098161 C T 0.229851 8.7891e-05
10:29101998 A T 1.485483 -5.0892e-05
10:29110097 C T 0.173693 3.3258e-05
10:29110316 C T 1.440575 -2.0668e-05
10:29112165 G T 0.100664 -4.5965e-06
10:29115095 C A 1.784063 2.4241e-05
10:29115340 T C 1.555978 6.3136e-07
10:29124334 G T 0.024041 1.3011e-04
10:29128437 G A 0.095587 -1.1220e-04
10:29130586 C T 1.588504 -4.8029e-06
10:29136175 T C 0.041581 2.3407e-04
10:29136734 T C 0.038706 -2.1584e-04
10:29137232 T C 0.031964 -2.8872e-05
10:29146476 T C 0.040114 1.2093e-05
10:29148624 T C 1.713325 -1.2972e-04
10:29156072 G A 0.111469 -6.7836e-05
10:29161054 A G 0.133689 -1.6258e-07
10:29161763 C A 1.781084 -3.8285e-05
10:29169492 C T 1.641094 9.2362e-07
10:29178725 T C 0.714984 -3.4897e-05
10:29179243 C T 0.135608 -4.2866e-05
10:29180308 C T 0.461942 5.8106e-05
10:29181155 A G 0.036193 -4.8955e-05
10:29186293 A C 0.664733 -3.8476e-06
10:29186652 T C 0.039689 5.6217e-05
10:29193015 C T 1.225852 5.4057e-05
10:29193826 G A 0.414999 6.5539e-05
10:29193879 G A 0.078398 -4.2384e-06
10:29194332 G A 0.175293 4.6857e-06
10:29201276 A G 0.020435 1.0440e-04
10:29204907 T G 1.797102 -7.6709e-05
10:29205665 G A 0.465136 1.6115e-05
10:29206754 T C 0.069290 -1.2420e-04
10:29206965 C T 0.146721 -6.5082e-05
10:29214609 A G 0.308184 8.1396e-06
10:29217299 A C 0.096431 2.2277e-05
10:29222286 G A 0.036216 -1.7432e-05
10:29237462 G A 0.307301 8.8408e-06
10:29244611 G A 0.047063 3.6038e-05
10:29247864 T C 0.757036 -2.6666e-06
10:29251086 T C 0.054905 -3.1977e-05
10:29256207 G A 0.811282 6.1049e-05
10:29259450 A G 0.370951 -8.3635e-05
10:29259886 T C 0.249839 3.5751e-07
10:29260667 A G 1.197442 2.7522e-04
10:29264684 T G 0.082393 3.6548e-05
10:29270771 A G 0.086201 1.7492e-05
10:29275719 C T 0.914212 -4.2689e-05
10:29276863 C T 0.745225 -8.9998e-05
10:29277762 A G 0.200331 6.9059e-05
10:29280623 A G 0.105140 -8.9581e-05
10:29284251 A G 0.033396 2.5044e-06
10:29285853 T C 0.064532 2.2450e-05
10:29289031 T C 1.105652 5.9449e-05
10:29289127 A G 0.073727 -3.8931e-05
10:29291898 T A 0.981999 1.2048e-05
10:29296412 T C 1.816128 4.4473e-05
10:29296428 T C 0.098369 -9.3064e-05
10:29296790 A G 0.055856 -1.8450e-05
10:29300280 G A 1.709794 6.7562e-06
10:29302946 A G 1.434811 2.7387e-04
10:29308535 G A 0.050390 -1.8779e-05
10:29308658 A G 0.078015 -2.2837e-04
10:29308739 A G 0.170298 -6.0343e-05
10:29314775 C T 0.028611 6.3796e-05
10:29315162 A G 0.125010 -2.8144e-05
10:29316021 A G 0.226489 -4.1068e-05
10:29316027 G A 0.075126 -7.0097e-05
10:29318346 A G 0.084708 -2.0955e-05
10:29319519 C T 0.978929 1.4986e-05
10:29319680 C G 0.074909 8.5914e-06
10:29320247 C T 0.090274 -1.1209e-04
10:29322359 A G 0.658060 2.1087e-05
10:29323568 C T 0.549899 -6.0900e-05
10:29327246 C T 0.168740 4.9191e-05
10:29327405 A G 1.468615 2.0105e-05
10:29330081 C T 0.068833 -2.1768e-05
10:29332413 G A 0.077729 -4.6416e-05
10:29334296 A C 0.113186 -4.1638e-05
10:29334874 A G 0.020828 -2.9622e-05
10:29337888 G A 0.059573 -1.9360e-05
10:29339688 A G 1.964946 1.9849e-05
10:29343825 T C 1.828653 -3.3297e-05
10:29345673 A C 0.297743 -1.9099e-04
10:29349540 G A 0.150879 -9.7251e-05
10:29353384 C T 0.265399 2.5062e-05
10:29357200 C T 0.038904 1.3274e-05
10:29364393 A G 0.245298 -3.1763e-05
10:29364774 G A 0.027767 1.9852e-06
10:29366300 T C 1.298061 1.8141e-05
10:29370208 G A 0.277057 9.4756e-05
10:29370326 A G 0.055801 5.2235e-05
10:29370430 C T 1.927925 1.4785e-04
10:29378284 C A 1.305279 9.7833e-06
10:29389273 A G 0.806368 -7.3980e-05
10:29391401 A G 0.086077 5.4876e-05
10:29392499 T C 0.249748 -2.6591e-05
10:29392580 T C 1.504974 -2.1560e-04
10:29397818 T C 0.052610 6.7939e-05
10:29398695 T C 0.065305 -3.5005e-05
10:29399300 G A 0.216488 -4.6741e-05
10:29400098 T G 0.020211 -1.2166e-04
10:29400371 T G 0.073146 -1.4657e-05
10:29405002 G T 0.220841 -1.6020e-04
10:29405545 T G 0.038154 5.4278e-05
10:29409192 T C 0.515098 -4.4886e-06
10:29420405 T C 0.864938 -2.0237e-05
10:29424338 G A 0.282650 -4.0253e-05
10:29427241 A G 0.280125 6.7198e-06
10:29431839 T C 0.037089 8.8219e-05
10:29434216 G A 1.320969 1.6642e-05
10:29437974 A G 0.993272 -2.6084e-05
10:29439429 G A 0.057985 5.1859e-06
10:29440503 A C 0.128071 -7.5846e-05
10:29440837 G T 0.168860 -7.5847e-05
10:29441518 A G 0.133858 -3.8355e-05
10:29441776 C T 0.037505 -4.4975e-05
10:29446722 G A 0.241565 1.7814e-05
10:29448724 G A 0.916555 -8.5449e-06
10:29449051 C T 0.422766 2.9063e-05
10:29449129 C A 1.458842 3.0579e-05
10:29449253 A G 0.198793 1.0735e-04
10:29457157 A G 0.253461 7.2399e-06
10:29459299 G A 0.105383 1.7622e-05
10:29459459 A G 1.739012 1.1143e-04
10:29460703 A G 0.038673 5.7410e-05
10:29461164 C T 0.168026 -2.5150e-05
10:29462529 A G 1.710018 4.3428e-05
10:29462562 G A 0.260699 -2.6949e-06
10:29463251 G A 0.210201 -2.4129e-05
10:29463413 T G 0.079475 -7.6225e-05
10:29465241 A C 0.072471 2.0588e-05
10:29466415 G C 0.073198 1.0798e-07
10:29467377 C T 1.458398 5.2147e-05
10:29468543 A G 0.107727 1.1850e-05
10:29481569 A G 0.078395 1.3291e-05
10:29481588 G A 0.186738 -1.7405e-05
10:29485536 A G 0.191207 -2.1843e-05
10:29489709 C T 0.451494 -1.5959e-04
10:29490357 A G 0.283338 -1.1203e-04
10:29490709 T G 0.060037 -1.9198e-04
10:29492089 T G 0.026368 2.3532e-05
10:29493568 G T 0.648138 -1.3366e-05
10:29496790 C T 0.704734 7.7435e-06
10:29500010 T C 0.116652 -1.1409e-07
10:29500084 C T 1.534140 -8.4077e-06
10:29507790 T C 0.232932 6.8764e-06
10:29509782 G T 0.215706 1.6217e-05
10:29516331 T C 0.073542 2.6559e-05
10:29520034 C A 0.283757 8.4600e-07
10:29520489 A G 0.217154 2.4131e-05
10:29520837 T C 0.097496 6.1869e-06
10:29523397 G A 0.097564 1.3753e-05
10:29523746 T G 0.262396 -3.4185e-05
10:29525659 A G 0.150304 -2.2385e-05
10:29527059 C T 1.632964 6.0717e-06
10:29528060 G C 0.327337 2.3529e-05
10:29529138 G A 0.253772 1.6228e-05
10:29531776 C A 0.052536 2.0247e-05
10:29540207 G T 0.655976 1.7194e-05
10:29548285 C T 0.142242 -1.0350e-04
10:29548450 G A 1.938746 9.2864e-06
10:29548764 G A 0.022607 2.5165e-05
10:29550295 A G 0.064256 5.6410e-05
10:29556353 C T 0.054548 1.8849e-05
10:29556800 C A 0.097710 6.5244e-05
10:29557959 T G 0.070722 -1.4514e-05
10:29558509 G A 1.054941 -3.6050e-05
10:29562611 C T 0.127704 4.6084e-05
10:29562883 A C 0.020909 1.6462e-06
10:29569236 C T 0.042506 -1.1029e-05
10:29569927 G A 0.309583 9.6704e-06
10:29575412 G A 0.773151 -2.4012e-05
10:29578709 C A 1.209874 4.7235e-05
10:29578862 G A 0.071903 -6.0201e-06
10:29579324 T C 0.029387 -8.1104e-07
10:29579420 T C 0.979010 1.8113e-05
10:29580044 C T 0.404710 -6.5439e-05
10:29581493 C A 0.426794 8.6041e-06
10:29581998 G T 0.284610 -4.1198e-05
10:29582447 A G 0.151278 4.9121e-05
10:29584291 C T 0.870050 3.9086e-06
10:29587578 C G 0.385232 1.4773e-05
10:29587602 A G 0.401263 1.5788e-05
10:29590406 C A 0.559665 3.8762e-05
10:29591453 G A 0.090430 1.6010e-05
10:29593503 G A 0.053029 1.6418e-05
10:29599972 A G 0.109622 9.2737e-06
10:29601222 A C 0.109476 6.1444e-06
10:29609271 C A 0.420828 1.4943e-05
10:29612894 T G 0.046995 -8.3653e-06
10:29614793 T A 0.133965 5.4163e-05
10:29618997 A G 0.340054 3.6545e-05
10:29628552 A G 0.222331 1.1734e-05
10:29632700 C T 0.104111 -1.1121e-05
10:29635671 T C 0.430448 1.3214e-05
10:29642160 A G 0.679125 -2.9947e-05
10:29642470 G A 0.077301 -1.3558e-04
10:29657273 G T 1.487775 1.6126e-06
10:29658541 C T 0.032896 2.9492e-05
10:29661219 T C 0.201827 -1.3969e-05
10:29665650 T C 0.056531 -1.3213e-05
10:29666746 C T 0.854396 -9.4827e-06
10:29670533 C A 0.856749 7.1942e-05
10:29673366 G T 0.066327 2.8571e-05
10:29676601 G A 0.088583 -2.2168e-05
10:29679179 C T 1.533212 3.2646e-05
10:29680754 T G 0.145679 3.1312e-05
10:29685992 C T 0.892040 -9.3457e-06
10:29697927 A G 0.253328 6.9913e-05
10:29703777 G A 0.031510 -2.6641e-05
10:29712797 G A 0.108450 1.2976e-04
10:29714120 G A 0.178075 -5.9414e-05
10:29714135 A C 0.091439 -3.0137e-06
10:29739681 C T 0.879355 -1.4384e-05
10:29748350 C A 0.179682 -7.0263e-05
10:29751086 A G 0.065600 -2.4435e-05
10:29751703 T C 0.043818 3.0160e-05
10:29764362 A G 0.517733 7.4758e-05
10:29764408 T G 0.731112 -3.3962e-05
10:29764575 C T 0.460205 -3.8116e-05
10:29769589 T C 0.155884 1.7217e-05
10:29770551 G A 0.271150 -3.5174e-06
10:29779914 T C 0.073331 3.0908e-06
10:29789094 G A 0.323163 -2.9732e-05
10:29801659 A G 0.170808 -6.2382e-05
10:29804245 A G 0.820017 -2.0138e-06
10:29812113 C A 0.085915 -1.9727e-05
10:29812422 A C 0.170707 -6.4724e-05
10:29822032 T C 1.961044 -4.0975e-05
10:29822159 C T 0.876924 -4.2094e-06
10:29824780 C G 0.144595 -1.6649e-05
10:29831140 G T 0.041215 2.8723e-05
10:29835016 C A 0.104961 8.1273e-07
10:29837450 T C 0.841997 -2.6725e-07
10:29841847 A G 0.520615 3.6688e-07
10:29845117 T G 0.168558 -6.6133e-06
10:29850081 G A 0.959006 2.9023e-05
10:29855695 A G 0.145452 1.2014e-04
10:29865286 G T 0.173089 -7.4228e-05
10:29869491 A G 0.027904 3.2232e-05
10:29870036 C T 0.234106 7.3026e-05
10:29874633 A G 0.568007 3.1796e-06
10:29881403 T C 0.036141 5.9258e-05
10:29881649 C T 0.431766 -9.0718e-05
10:29889620 C A 0.061335 -2.3037e-05
10:29889702 C T 0.985446 -3.6279e-05
10:29890036 C A 0.048492 -7.8400e-05
10:29895268 T C 0.698307 1.5601e-05
10:29896243 A G 1.331005 -1.2063e-06
10:29896899 C T 0.838949 1.4000e-06
10:29900664 A G 0.321849 2.2312e-06
10:29905424 G A 0.202726 5.6517e-05
10:29910399 A G 0.126867 -6.9942e-05
10:29922368 C T 0.045794 -3.0866e-05
10:29929783 T C 0.050351 3.8498e-05
10:29932458 A G 0.073903 -1.0988e-05
10:29932841 T C 0.854230 -9.4612e-06
10:29935967 G A 0.295873 -2.8496e-05
10:29938853 A G 0.084786 3.7016e-05
10:29940621 G A 0.083481 2.6317e-05
10:29946190 T C 0.024840 2.9262e-05
10:29946299 C T 0.100732 -4.4284e-05
10:29947754 A G 0.344764 6.8976e-06
10:29952227 T C 0.021441 -2.8636e-05
10:29956221 G A 0.358510 -5.3727e-05
10:29959765 T G 1.368506 -1.7803e-05
10:29966261 T G 0.042928 1.9530e-04
10:29967646 C T 0.557633 1.1277e-05
10:29981273 A G 0.034502 -6.7811e-06
10:29988568 A G 0.951226 8.0885e-06
10:29990117 T C 0.032623 1.5647e-04
10:29991160 C G 0.138188 1.0574e-04
10:29992043 G A 0.395991 1.0829e-04
10:30000844 G T 0.485084 -6.8360e-06
10:30001730 C T 0.093046 1.3473e-04
10:30003223 G T 0.401389 -3.3562e-05
10:30007597 G A 0.216475 1.0084e-04
10:30008362 G A 0.047060 -3.4675e-05
10:30008663 C T 0.597261 2.9928e-05
10:30012843 C T 0.187111 9.5225e-08
10:30014723 A G 1.550239 3.4487e-05
10:30017009 G A 0.894273 1.4601e-05
10:30018212 T C 0.034707 4.4611e-05
10:30019507 A C 0.461763 1.0180e-05
10:30020168 C T 0.096464 7.9356e-05
10:30023725 C T 0.509271 -4.2045e-04
10:30024725 T C 0.054727 2.6950e-05
10:30041067 A C 0.241354 -6.9314e-06
10:30041106 C T 1.584093 -6.6745e-05
10:30041303 A G 0.062812 3.7710e-05
10:30044737 C A 0.033129 7.5557e-06
10:30054922 G A 0.039494 1.0292e-05
10:30066839 T C 0.035015 4.4114e-05
10:30072345 T C 0.052127 3.7245e-05
10:30074393 C G 1.941768 1.9658e-05
10:30076469 G T 1.090868 -5.8081e-05
10:30086144 T C 0.343491 9.0141e-06
10:30088333 G A 1.438303 -3.9069e-05
10:30094414 A C 0.635895 -1.2136e-04
10:30096628 G A 0.952898 -8.5976e-06
10:30099040 C T 0.931060 -1.6902e-06
10:30099114 C T 1.393220 -2.6220e-05
10:30099726 T C 0.044924 -1.2081e-04
10:30101219 A C 0.344365 1.5027e-05
10:30102178 C T 1.046200 -1.8808e-05
10:30109015 G A 0.121115 9.6970e-05
10:30117425 T C 0.210497 -8.5775e-06
10:30119423 A G 0.901469 8.8022e-06
10:30130789 C T 0.035028 -8.6404e-05
10:30138371 G A 0.026300 -1.4930e-05
10:30142675 T G 0.088632 -7.4083e-06
10:30143168 C T 0.164313 2.3379e-06
10:30149457 A G 0.262257 5.1140e-05
10:30153534 T C 0.942229 -9.7005e-06
10:30162275 T C 0.135309 4.8735e-06
10:30162423 G A 1.374774 1.3855e-05
10:30164762 C T 0.774881 -1.0347e-05
10:30166547 A G 1.177325 1.5014e-04
10:30166908 A G 0.158828 3.5996e-05
10:30168051 C G 0.197313 -1.6926e-05
10:30169497 C T 0.025031 2.4136e-05
10:30170992 C T 0.399370 -3.5338e-07
10:30171124 T C 0.078268 2.7854e-06
10:30172754 C T 0.747857 -1.9730e-05
10:30175730 G A 0.306029 -7.6209e-06
10:30176186 G A 0.033993 -1.0738e-05
10:30177888 C T 1.155300 5.7240e-05
10:30180967 C T 0.034136 -1.9479e-05
10:30182960 C T 0.573466 -1.8436e-05
10:30185085 T G 0.066772 -6.3517e-05
10:30188048 A C 0.604960 -1.6630e-05
10:30190956 C A 0.501060 5.6478e-05
10:30191526 C T 0.037161 -2.4290e-05
10:30195766 A G 0.104231 2.5237e-05
10:30195851 G A 0.062607 3.7066e-06
10:30197067 G A 0.089190 -6.0201e-05
10:30199717 A C 1.457927 9.6833e-05
10:30207685 C T 1.430611 3.9061e-06
10:30209085 C T 0.034548 -2.5558e-06
10:30212034 T C 0.387939 4.1735e-05
10:30212062 T C 0.133706 -1.3853e-05
10:30213497 C T 1.111462 -5.2237e-05
10:30217476 T C 0.082666 9.4429e-07
10:30217515 T C 1.498765 -3.2615e-05
10:30218346 C A 0.237008 1.2117e-05
10:30220870 A G 0.084185 5.6697e-05
10:30223270 A G 0.985939 -6.2626e-05
10:30223860 G A 0.858037 2.6283e-05
10:30229069 T C 0.383203 -4.5290e-04
10:30233296 C T 0.544634 -3.1774e-05
10:30234930 T C 0.210906 -1.0898e-04
10:30238837 C G 0.678888 2.2389e-05
10:30241018 A G 0.971278 -5.0642e-06
10:30246742 A G 0.174495 -2.6741e-05
10:30247590 A G 0.076684 1.0287e-04
10:30254704 A G 0.974063 5.3971e-06
10:30263372 C T 0.277846 -3.8367e-05
10:30265882 A G 0.037712 -8.8907e-05
10:30266826 C T 0.831214 -2.7421e-05
10:30270408 C T 0.903260 -4.9461e-05
10:30278457 G C 0.057684 4.3953e-05
10:30279243 C T 0.025677 -8.8674e-06
10:30280247 A G 0.889362 -4.3859e-05
10:30284284 T C 0.126331 -2.1082e-04
10:30285705 C G 0.098739 -4.1830e-05
10:30286263 C T 0.195810 1.7011e-04
10:30286305 T C 0.027225 8.9114e-05
10:30291454 C T 0.067843 3.1267e-05
10:30292597 T C 0.934773 -4.2989e-05
10:30295538 G A 0.112456 3.4760e-05
10:30297270 A G 0.093137 -1.4382e-04
10:30297301 C T 0.218134 7.3097e-05
10:30300079 A G 0.836365 -1.0307e-04
10:30303271 C T 0.023103 -1.4271e-05
10:30303933 G T 0.076454 -1.5990e-05
10:30304918 T C 0.746504 -3.0118e-05
10:30311507 A C 0.769078 -3.3819e-05
10:30316072 G C 0.865516 3.0695e-05
10:30316208 C T 0.845661 -2.6915e-05
10:30322052 C A 0.084441 -2.8127e-06
10:30323699 T C 0.070803 -7.9331e-06
10:30324868 T C 0.059969 -1.6059e-05
10:30325539 T C 0.084003 5.1635e-06
10:30326543 A G 0.034833 -4.1993e-05
10:30328846 T G 0.032341 1.2249e-05
10:30329759 G A 1.938707 -4.5834e-05
10:30335122 C T 0.861845 5.2788e-05
10:30335354 T C 1.805466 2.9831e-05
10:30336672 T C 0.082582 -4.5490e-05
10:30341613 T C 0.629588 -6.8164e-04
10:30344067 T C 0.032412 2.7580e-05
10:30350625 A C 0.069972 -1.1503e-05
10:30351150 C T 0.988864 1.0183e-04
10:30351203 G A 1.952927 -2.2993e-06
10:30355193 G A 1.729817 -2.2592e-05
10:30361124 G A 0.520327 -4.8689e-05
10:30364563 A G 0.073029 -2.0122e-05
10:30367609 A G 0.030101 9.6323e-06
10:30373683 G A 0.180827 6.7813e-05
10:30377385 C G 0.685493 -6.4668e-05
10:30400396 C T 0.103189 5.0855e-05
10:30405648 C T 0.720177 -3.9630e-05
10:30406893 T C 0.021493 2.4085e-05
10:30408814 A G 0.641046 -8.6005e-05
10:30410738 T G 0.029741 2.0071e-05
10:30413109 G A 0.116253 -3.9283e-05
10:30424666 T C 1.050316 1.6681e-04
10:30433975 A G 0.222042 -3.9234e-05
10:30434185 T C 0.079855 -1.5571e-06
10:30441567 C T 0.062487 1.2080e-05
10:30442069 C T 1.861393 1.0053e-04
10:30456495 A G 0.037644 -5.7486e-05
10:30465419 G A 0.119616 7.7006e-05
10:30467780 A G 0.037346 3.0037e-05
10:30467805 A G 1.292585 4.3936e-04
10:30476201 C A 0.250494 2.0295e-05
10:30487398 A G 0.048011 4.5545e-05
10:30489747 G A 0.105688 -6.8191e-05
10:30490672 C T 0.048271 -1.4882e-05
10:30497366 A C 0.043749 4.7975e-05
10:30509850 T G 1.853354 7.1943e-05
10:30510259 C T 1.327143 2.7649e-05
10:30512205 C T 0.067343 -3.4915e-06
10:30519832 T C 1.550171 5.5047e-05
10:30524750 T C 0.034015 -4.1575e-05
10:30534677 G A 0.028985 -2.0323e-06
10:30544106 T G 1.779484 5.6642e-05
10:30554773 C T 0.287045 -4.4348e-05
10:30569010 T C 0.072491 2.7499e-05
10:30571565 G A 0.079748 6.7896e-05
10:30576645 C T 0.226398 5.9396e-05
10:30577678 C T 0.031679 -1.9884e-05
10:30577967 T G 0.056664 -3.0885e-05
10:30587628 C T 0.091413 -1.1574e-05
10:30587822 C T 0.118772 8.3761e-05
10:30588673 T G 1.705419 -4.6594e-04
10:30590421 C T 0.097554 4.3627e-05
10:30592883 C A 0.022668 -5.4096e-05
10:30602997 T C 0.043454 3.6103e-05
10:30604416 A G 1.808897 -1.3593e-04
10:30608938 T C 0.024038 1.9674e-05
10:30629226 A G 0.560795 1.4587e-05
10:30631692 T A 1.092958 -1.0030e-04
10:30638308 A G 0.097837 5.2821e-06
10:30641560 T C 0.032944 9.2599e-06
10:30644599 G T 0.089427 1.1088e-05
10:30644937 G T 0.252997 1.0895e-04
10:30645611 G C 0.154835 -4.0170e-05
10:30651432 G A 0.651828 1.9081e-05
10:30654889 G A 1.900138 6.1943e-05
10:30656782 G T 0.194768 2.3886e-05
10:30658517 T C 0.668466 -6.4044e-06
10:30661385 G A 0.023678 -1.4081e-05
10:30663209 A G 0.672111 2.7256e-05
10:30667375 A G 0.527448 1.2858e-05
10:30668104 G A 0.038089 4.0480e-05
10:30673719 C T 1.883942 -6.7719e-06
10:30675490 A G 0.611023 -3.2882e-05
10:30675702 A G 0.090433 8.6169e-06
10:30675751 T C 0.024415 -2.2832e-05
10:30677927 G C 1.569714 1.1584e-06
10:30678440 A G 1.055188 -3.6201e-05
10:30683064 A G 0.449748 1.6409e-05
10:30685675 G A 0.363057 -1.7155e-05
10:30686263 T C 0.041455 6.3875e-05
10:30699246 T G 0.035755 2.1267e-05
10:30700909 A G 0.159876 -3.2582e-04
10:30708441 T C 1.217855 3.1039e-05
10:30723901 A G 0.069456 5.8621e-05
10:30727427 T C 0.038388 2.0270e-06
10:30728250 G A 1.218754 2.4899e-05
10:30730952 A G 0.077041 -6.6263e-05
10:30731411 G A 0.176822 -1.9558e-04
10:30731491 C T 1.396449 -2.3995e-05
10:30733493 G A 1.321966 -1.4147e-05
10:30742699 A G 0.076752 -2.8647e-05
10:30743197 A G 1.416823 -2.7166e-05
10:30745304 A G 0.042052 1.9806e-05
10:30748498 C T 0.202733 5.5658e-06
10:30753711 T C 0.069024 6.1164e-05
10:30758721 A G 0.089657 4.1167e-06
10:30762973 T C 1.400234 5.2852e-06
10:30775725 G A 0.053133 8.6135e-05
10:30777238 C T 1.086632 1.7144e-05
10:30784631 C T 0.710573 -2.6592e-06
10:30787680 A G 0.076022 -7.2483e-05
10:30793144 C T 1.397413 7.3800e-05
10:30794642 T C 0.372853 7.1484e-05
10:30795748 T C 0.035421 -5.6761e-05
10:30799716 G C 0.543453 2.9015e-05
10:30803886 A C 0.914215 1.1219e-04
10:30808553 C G 0.039355 5.4312e-05
10:30814815 A G 0.580152 -2.5961e-05
10:30815163 A G 0.195401 -1.9347e-05
10:30817277 A G 0.884652 3.3363e-05
10:30821231 G A 0.111703 -2.0919e-05
10:30825042 A C 0.024619 5.5953e-05
10:30827831 G T 0.183223 3.2135e-05
10:30828483 T C 0.063847 4.0789e-05
10:30828754 G A 0.676639 -8.7425e-06
10:30829330 A G 0.518314 -3.5614e-05
10:30830592 C T 0.596410 2.7558e-05
10:30832795 A C 0.092007 -4.4324e-05
10:30834283 C T 0.081024 1.3158e-05
10:30834632 A G 0.178520 1.6770e-05
10:30838262 A C 0.060436 4.9842e-05
10:30838906 A G 0.193999 2.1544e-06
10:30843179 C T 0.226891 3.3216e-05
10:30845116 C T 0.077148 2.1931e-05
10:30850062 T G 0.465038 -3.7080e-06
10:30851219 T G 0.356179 -1.7149e-05
10:30851270 A C 0.101482 6.8529e-05
10:30853789 G A 0.689388 1.0040e-05
10:30854024 G A 0.079531 -1.3601e-04
10:30855565 A C 0.141489 -3.9800e-05
10:30855571 G A 1.781892 1.0677e-05
10:30862662 A G 0.223606 5.3786e-06
10:30867763 T C 1.275967 2.5523e-05
10:30875252 T G 0.025320 -1.0697e-05
10:30878020 T C 0.082952 6.8338e-06
10:30878911 C T 1.349714 1.1950e-05
10:30881298 T C 0.101394 1.2167e-05
10:30881362 G A 0.288291 1.0246e-06
10:30881545 A G 0.021510 -2.5670e-05
10:30885543 T C 0.065671 -9.3752e-06
10:30886109 A G 0.091537 3.0652e-05
10:30886797 T C 0.278132 3.3912e-05
10:30887651 T G 0.141946 -1.0883e-04
10:30888729 G T 0.276515 2.6838e-05
10:30893302 T G 0.085688 -2.0029e-05
10:30895478 A G 1.125789 -6.6402e-05
10:30897357 T C 0.030513 9.6169e-05
10:30898311 A G 0.029491 2.0229e-05
10:30898947 G A 0.289790 -2.3367e-05
10:30899752 A G 0.033795 -1.6576e-04
10:30903287 C T 0.180574 -3.1722e-05
10:30904384 C T 1.728113 -1.5717e-04
10:30905934 T C 1.254678 -1.2188e-05
10:30909502 A G 0.040513 8.4241e-05
10:30912030 T G 1.727652 -1.3703e-04
10:30912770 T C 0.071549 8.9453e-06
10:30912894 C T 0.353423 -3.2076e-05
10:30915817 C T 0.032126 1.3178e-04
10:30918018 A G 1.416612 1.5723e-05
10:30923387 C T 0.128782 -4.0863e-05
10:30929348 G A 0.077976 1.1903e-06
10:30936365 T C 0.065528 5.2108e-05
10:30937055 G C 0.024957 -8.2205e-05
10:30943237 A G 1.475707 2.8616e-05
10:30950524 T C 0.070504 -1.2564e-05
10:30952982 C T 0.222201 3.0144e-05
10:30955460 A G 0.126906 -4.7881e-05
10:30955825 T C 1.504792 1.9320e-05
10:30957478 T C 0.966773 3.6625e-05
10:30970970 A C 0.994440 1.8325e-05
10:30972686 T C 0.067771 1.9610e-05
10:30973046 A G 0.994719 2.0933e-05
10:30976620 C T 0.083958 2.4811e-05
10:30978985 A C 0.032561 9.2962e-05
10:30979379 T C 1.204752 4.4137e-05
10:30984044 A C 0.027910 6.9732e-06
10:30985070 A G 0.933598 2.2259e-05
10:30986700 T C 0.603551 -1.3420e-05
10:30989762 C A 1.860527 4.7213e-05
10:30994533 G A 0.083111 -1.7493e-05
10:30994558 A G 0.067667 2.3643e-05
10:30997507 C G 0.183135 -1.9921e-06
10:31001895 A G 0.027761 3.8121e-05
10:31002406 T C 1.720099 5.0437e-05
10:31010783 A G 0.142433 -2.9358e-05
10:31013294 T C 0.045512 2.8411e-06
10:31013666 G A 1.839991 6.5421e-05
10:31015533 T C 1.699106 6.2421e-05
10:31016816 A G 0.426823 -7.7602e-06
10:31018606 T C 0.037414 -1.9949e-05
10:31018920 C A 0.071721 5.4792e-06
10:31019319 T C 0.062185 6.2357e-05
10:31020796 A G 0.089508 2.4399e-05
10:31031212 T C 0.079122 3.6457e-05
10:31032055 T C 0.054250 -8.6187e-05
10:31032658 G A 0.041039 3.9724e-05
10:31037386 A G 0.039475 -1.0649e-04
10:31037688 A G 0.905065 1.1294e-04
10:31037825 C T 0.032139 6.3866e-05
10:31044209 A G 1.014590 1.2226e-04
10:31048751 G A 0.405609 -6.6027e-04
10:31054104 A G 0.060978 2.8975e-05
10:31055736 G T 1.522527 -4.1469e-05
10:31077396 T C 0.660608 5.9209e-06
10:31080677 C T 0.186238 -3.2187e-05
10:31081548 C T 0.141810 1.5762e-05
10:31089392 A G 0.344877 -3.2881e-05
10:31097372 G A 0.030380 -3.5417e-06
10:31100264 T C 1.127915 -1.3430e-05
10:31100606 A G 0.030805 2.3109e-05
10:31105451 C T 0.444886 -3.8296e-05
10:31108191 A G 0.242769 -4.5089e-05
10:31108629 A C 0.160337 -2.8903e-05
10:31108694 A C 1.664951 -3.0264e-05
10:31121117 T C 0.161804 -7.0907e-05
10:31129883 A G 0.710664 1.7713e-05
10:31138817 A G 0.794683 -2.0774e-05
10:31142219 T C 0.124079 -3.5619e-05
10:31145356 A G 0.040286 -3.5656e-05
10:31146615 C T 0.364112 -2.0097e-05
10:31152559 G A 0.039549 2.8773e-05
10:31152699 G A 0.078836 4.6257e-05
10:31181787 C A 0.959185 -1.0709e-05
10:31183378 T C 0.095169 4.8584e-05
10:31183618 A G 0.198062 -5.2007e-05
10:31184267 T C 0.068161 3.4844e-05
10:31189640 A G 0.036979 -9.5921e-05
10:31205112 A G 0.020062 -3.2687e-06
10:31209714 A C 1.538162 -3.2979e-05
10:31220226 C T 0.397491 1.8944e-05
10:31230550 A G 0.042516 9.3774e-05
10:31246185 C T 0.835015 -2.0882e-06
10:31262740 C T 0.069063 -2.8209e-05
10:31289921 T C 0.088012 -2.1652e-05
10:31290309 C A 0.073175 -7.5658e-05
10:31298325 A G 1.324906 -1.9909e-05
10:31307347 C T 0.029682 7.4057e-05
10:31318167 C T 0.054272 9.9792e-05
10:31320161 C T 1.478288 -9.1162e-06
10:31321654 G A 0.153251 2.6416e-05
10:31330221 A C 0.125211 -1.6326e-05
10:31330800 T C 0.094562 8.5641e-05
10:31357900 C T 0.179824 4.2887e-05
10:31358448 G T 0.195044 -7.1957e-05
10:31366271 C T 1.594875 8.6628e-05
10:31371383 C T 0.125786 5.0451e-05
10:31373921 C T 0.032879 -7.3346e-05
10:31383491 T C 0.036804 4.3482e-05
10:31385195 T C 0.032574 -8.6126e-05
10:31386691 A G 0.021026 7.7680e-06
10:31402573 C T 0.027326 4.8982e-05
10:31402763 G A 0.037544 -6.6505e-05
10:31410094 T G 0.125624 -4.2778e-07
10:31411592 T C 0.373800 8.9716e-05
10:31412505 G A 0.375654 1.0052e-04
10:31412936 A C 1.467340 -4.4717e-05
10:31415106 T C 0.990935 -4.1569e-05
10:31415294 C T 0.031127 1.4509e-04
10:31428177 C T 0.141460 -4.9332e-05
10:31429850 C T 0.751437 -1.8530e-06
10:31432143 G A 0.115695 8.4350e-05
10:31434464 C T 0.060936 -6.5470e-05
10:31438337 A G 0.051594 -1.5541e-05
10:31438487 G A 1.159837 -2.2048e-05
10:31443181 T C 0.046181 1.9700e-05
10:31454549 G A 0.162359 -6.3058e-05
10:31457207 A G 0.100667 -4.0395e-05
10:31465875 C A 1.004547 2.7142e-05
10:31473679 G A 0.140424 -6.3877e-05
10:31474146 G A 0.040176 4.0110e-05
10:31476487 G A 1.271416 3.2039e-05
10:31479422 C T 0.075623 2.4493e-05
10:31484084 C T 0.106182 -6.4821e-06
10:31502403 T C 0.031834 7.4435e-05
10:31529140 T C 0.077937 -1.2437e-05
10:31549580 C T 0.096675 2.9997e-05
10:31554178 T C 0.792820 -2.9493e-05
10:31586372 A G 0.476726 2.1242e-04
10:31597696 C T 0.058852 -4.3278e-05
10:31598381 C T 0.286915 3.8704e-05
10:31603660 A G 0.051779 -3.6677e-05
10:31654629 G A 0.054347 -1.4138e-05
10:31670562 G A 0.096886 8.8089e-06
10:31686761 T C 0.084812 -5.9039e-06
10:31769469 G A 0.072014 6.7448e-05
10:31776522 G A 0.124488 -2.0597e-05
10:31786753 T C 0.040228 -3.5056e-06
10:31789517 T C 0.038670 -1.8212e-05
10:31791501 G A 0.366582 -1.5878e-05
10:31802782 C T 0.271660 6.4459e-05
10:31811405 G A 0.060371 2.8841e-05
10:31817905 T C 0.094468 2.5680e-06
10:31870733 T G 0.084373 9.1929e-06
10:31875608 C T 0.112829 -1.6797e-05
10:31880635 A G 0.118538 -4.4506e-05
10:31882894 G T 1.440140 -7.0465e-06
10:31883507 G A 0.073010 -2.6442e-05
10:31884571 T C 1.351521 3.1321e-06
10:31888295 G A 0.030380 -1.0843e-05
10:31896620 C T 1.413558 -1.4090e-06
10:31898047 G A 0.174482 -1.9545e-05
10:31902801 A G 1.319690 2.3644e-06
10:31905836 T G 0.020653 6.6446e-05
10:31908498 A G 1.129317 -4.7704e-06
10:31910989 T C 0.089206 3.7989e-05
10:31911724 C T 0.055197 3.9811e-05
10:31915467 T C 0.497214 -2.3133e-05
10:31935184 C G 0.087431 -4.7402e-05
10:31937548 C T 1.723660 -4.4204e-05
10:31940256 C A 0.400993 -5.4999e-05
10:31949770 T C 0.035057 -6.9950e-05
10:31956180 G T 0.037781 3.2384e-05
10:31958198 T C 0.054162 -9.6254e-05
10:31964225 A C 1.286834 6.9760e-06
10:31979399 T C 1.069109 -3.2989e-05
10:31987246 C T 0.233944 1.6980e-05
10:31988887 A G 0.053126 8.7962e-06
10:31989608 G A 1.423340 -5.4277e-06
10:31995097 C G 0.265574 4.1768e-05
10:31995679 A G 0.153725 -4.6184e-05
10:31996242 T G 0.918911 -2.4586e-05
10:32001010 T G 0.568854 1.0191e-04
10:32009915 A G 0.038981 -4.6765e-05
10:32010008 T C 0.105205 -2.1456e-05
10:32023569 G A 0.201980 9.0397e-04
10:32030344 G A 0.589601 6.8221e-05
10:32031905 T C 0.184213 9.9416e-05
10:32034770 C T 0.142761 -4.5597e-05
10:32035840 T C 0.049232 -2.5066e-05
10:32041350 G A 1.083542 -6.9302e-07
10:32042285 C T 0.036856 -1.2318e-04
10:32045498 C G 0.020656 2.8541e-05
10:32046500 C T 1.257628 3.9491e-05
10:32050944 G A 0.617861 -5.0377e-05
10:32066303 A G 0.103754 3.8156e-06
10:32067305 T C 1.332391 3.9244e-05
10:32070331 A G 1.344449 2.8330e-05
10:32082506 T G 1.180490 4.4120e-05
10:32083617 T C 0.335896 1.2837e-04
10:32089720 A G 0.053026 -1.2487e-05
10:32095662 A G 0.071887 7.4046e-05
10:32116001 A C 0.379983 7.6250e-06
10:32128611 G A 0.428715 -6.6089e-05
10:32140609 C A 0.069712 -4.4987e-05
10:32164656 C G 0.051851 -3.1988e-06
10:32166173 T C 0.038459 1.3074e-05
10:32168803 C T 0.163904 3.1804e-05
10:32175369 T C 0.040858 4.9794e-05
10:32193262 T C 1.836219 1.1103e-04
10:32201003 T C 0.040192 -4.5565e-05
10:32216887 G T 1.028598 5.1115e-05
10:32218599 C T 0.596258 5.1674e-04
10:32221142 C A 0.020757 4.9814e-05
10:32227713 G A 0.026777 -2.2261e-06
10:32241865 A G 0.030147 -9.9722e-05
10:32242029 C A 0.029384 1.8076e-05
10:32255000 A G 0.036700 2.0047e-05
10:32266749 A C 0.170334 4.8267e-06
10:32271090 T C 0.052169 -1.2002e-05
10:32286411 G A 0.084318 -1.3787e-05
10:32288852 C T 0.245749 6.8167e-05
10:32309005 G A 1.023210 -2.8472e-05
10:32320488 G A 0.053380 -8.4982e-06
10:32329454 T C 0.036167 2.0311e-05
10:32331161 C G 0.484932 4.6091e-04
10:32336330 G T 0.120508 1.2204e-04
10:32343105 A G 0.246989 1.0268e-04
10:32361124 A C 0.053831 -2.3513e-05
10:32368216 C T 0.481686 2.8315e-05
10:32370926 G T 0.470361 2.3542e-05
10:32379636 C T 0.048690 -4.2199e-05
10:32382337 T C 0.482614 -6.8027e-05
10:32408702 G A 0.049124 1.6762e-05
10:32410319 C T 0.064704 -1.7901e-05
10:32415664 T C 0.683822 -4.8348e-05
10:32418501 T G 0.201503 6.0415e-06
10:32422064 A C 0.828196 -1.9517e-05
10:32429928 A C 1.394012 -1.1918e-05
10:32438199 A G 0.292030 2.8697e-05
10:32441053 A G 0.524958 -4.4896e-05
10:32449645 G A 0.053990 -3.1678e-05
10:32454879 C T 0.047722 -2.8454e-05
10:32456826 A G 1.249991 -2.0849e-05
10:32459575 T C 0.132806 -5.6266e-05
10:32460050 G T 1.232604 -3.3575e-06
10:32460504 C T 1.014151 1.9504e-05
10:32469529 T G 0.718963 -3.3668e-05
10:32475285 C T 1.119048 -2.9265e-06
10:32478653 G A 0.253876 1.6521e-06
10:32478788 G A 0.030137 9.0484e-06
10:32480411 C G 0.065863 -3.0329e-05
10:32483319 T C 0.854834 -9.5867e-06
10:32495716 T C 0.794184 5.3368e-06
10:32499938 T C 1.113608 -6.7622e-06
10:32518251 A G 0.292040 -2.9920e-05
10:32518273 C T 0.899275 -1.2932e-05
10:32534087 G A 0.261387 -2.0153e-05
10:32536607 G C 0.046304 -3.6731e-05
10:32547292 G A 0.265561 -1.9593e-05
10:32559096 T G 0.040085 -3.5995e-05
10:32563503 T C 0.267567 -5.2042e-06
10:32566899 G C 0.048345 3.6676e-06
10:32571849 C A 1.132560 1.3188e-05
10:32571969 T C 0.111673 -6.7743e-05
10:32576743 G A 0.038556 -3.2147e-05
10:32580205 T C 0.131836 -6.9128e-05
10:32586709 C T 0.050101 -5.7665e-05
10:32587426 G T 0.064396 -6.7896e-05
10:32596746 G A 0.027897 1.6610e-05
10:32604125 G A 0.026300 2.5070e-04
10:32606767 C G 0.139944 -2.6740e-05
10:32626006 T C 1.392593 -2.3840e-05
10:32626948 C T 0.266658 -8.2239e-06
10:32639093 T C 0.339548 4.9066e-05
10:32642948 C G 0.052977 -3.2503e-05
10:32646193 A G 0.063484 2.9026e-05
10:32651861 C T 1.290803 -8.1077e-05
10:32655721 C G 0.066002 9.9813e-05
10:32668682 T C 0.024677 1.8627e-05
10:32675710 C T 0.373317 1.5159e-05
10:32677122 G A 1.625732 -6.7532e-05
10:32680846 C T 0.503627 2.1207e-06
10:32682262 G C 0.087340 6.9039e-05
10:32686451 G T 0.174553 -3.1624e-06
10:32703807 G C 0.246028 9.2013e-05
10:32716294 G A 0.186511 -1.3803e-05
10:32729847 T G 0.040176 4.1151e-05
10:32738545 A G 0.035135 -4.5173e-05
10:32743786 T G 0.185482 -6.2104e-06
10:32745248 C A 0.171110 2.2101e-05
10:32764241 G C 0.990529 3.4848e-05
10:32768061 A G 0.049339 2.9851e-05
10:32780306 C T 0.146273 2.9073e-05
10:32807434 T G 0.185741 -1.2306e-05
10:32821436 A G 0.086736 -4.9760e-05
10:32830570 G A 0.046388 4.6720e-05
10:32831685 T C 0.329853 -1.3172e-05
10:32856746 C A 0.172106 2.7951e-05
10:32857305 G A 0.186034 -5.4057e-06
10:32864526 C G 0.034963 9.4768e-06
10:32865772 C T 0.042227 4.8283e-05
10:32867208 T C 0.043970 5.0787e-05
10:32911166 G A 0.103952 1.6642e-05
10:32935390 G T 0.142511 -5.6112e-05
10:32951737 C T 0.208121 -8.9553e-05
10:32955086 C G 0.713160 -8.8309e-06
10:32961934 T C 0.072543 9.8156e-05
10:32970337 T C 0.031760 -6.6312e-05
10:32984268 G C 0.063643 -9.8467e-07
10:32985903 G A 0.186689 -8.4148e-06
10:33020700 T G 0.039955 -2.5964e-05
10:33033549 C T 0.084649 -2.2241e-05
10:33037756 A C 0.049293 -1.0669e-05
10:33042613 G T 0.159327 -2.7722e-05
10:33049786 G A 0.049267 -5.4424e-05
10:33051346 T C 0.332342 -6.8013e-06
10:33075213 A G 0.083481 1.1300e-04
10:33077575 A G 0.041555 5.1444e-05
10:33089200 T A 0.320950 -7.7400e-05
10:33090193 A C 0.028981 -1.6094e-06
10:33100405 T C 0.169503 2.3421e-05
10:33101763 A G 0.058342 -6.8234e-05
10:33114047 A G 0.127743 -1.4790e-05
10:33154360 T C 0.065931 1.5397e-05
10:33154886 G A 0.987481 3.6291e-05
10:33171610 C T 0.051312 -3.2775e-05
10:33178914 A G 0.083020 9.3825e-05
10:33183145 G A 0.211298 -5.7603e-05
10:33209266 T G 1.789234 5.0669e-05
10:33218076 C T 0.507249 -1.3427e-05
10:33227128 C T 0.187228 -1.4499e-05
10:33227477 C T 0.321482 -7.5495e-06
10:33232511 G A 0.096941 -5.7435e-05
10:33236253 C T 0.969548 3.3956e-05
10:33243232 C G 0.097162 -4.7807e-07
10:33248497 C G 0.121372 -6.8371e-06
10:33249133 A G 1.113803 1.2073e-05
10:33251445 A C 0.047398 8.3615e-05
10:33252757 C A 0.052211 7.3240e-06
10:33255440 C T 0.174696 -1.0417e-05
10:33260523 A G 0.071673 2.6838e-05
10:33261176 G A 0.050978 1.3267e-05
10:33264139 A G 0.981168 2.0596e-05
10:33270895 C T 0.038793 -4.8378e-05
10:33278600 A G 0.071351 6.4494e-05
10:33283998 A G 1.242581 -5.4551e-07
10:33294333 C A 0.090628 -3.6544e-05
10:33294775 A G 0.272247 4.7640e-05
10:33298440 G A 0.045752 -2.4692e-05
10:33298617 G A 0.465918 1.0231e-05
10:33300699 T C 0.042286 3.9414e-05
10:33314308 G A 0.085444 -1.5540e-05
10:33316679 G T 0.102397 -1.4703e-05
10:33319840 T C 0.143943 -7.8531e-05
10:33325916 G A 0.540505 3.7988e-06
10:33328130 C T 1.941719 2.4157e-05
10:33328818 T C 0.033331 3.1651e-05
10:33330669 G A 1.405907 -5.1002e-07
10:33342540 T C 0.020831 3.3929e-05
10:33343808 G A 0.083520 6.8778e-05
10:33353984 A G 0.083523 -4.5549e-06
10:33359425 C T 0.045671 3.3990e-05
10:33361337 G A 0.886671 -4.7132e-05
10:33365699 C T 1.928350 -2.0503e-04
10:33368644 C T 0.156533 -8.5320e-05
10:33371368 A G 0.115903 -1.8389e-05
10:33372515 C T 0.164800 6.5135e-05
10:33374735 G A 0.401143 1.2522e-04
10:33376207 A G 0.032240 2.4614e-05
10:33384007 T C 0.237544 7.2167e-05
10:33385294 C A 0.025288 -3.2748e-05
10:33390680 C T 0.046382 -1.4196e-05
10:33390850 T C 0.726214 -3.5889e-05
10:33395124 G T 0.379860 4.2624e-05
10:33396157 C T 0.037969 -3.1955e-05
10:33405679 A G 0.031344 -8.8687e-05
10:33414748 A G 0.218196 1.5455e-05
10:33418872 A G 0.841851 2.0395e-06
10:33421011 G T 0.206741 2.1997e-05
10:33423206 C T 0.149730 -6.4622e-05
10:33430184 T G 0.037881 2.5648e-05
10:33435012 C A 0.052903 3.5143e-05
10:33441017 C G 1.350846 1.2353e-05
10:33446007 A C 0.126068 1.5723e-04
10:33448302 A G 0.242334 -1.0196e-05
10:33448764 T G 0.115322 -2.7204e-06
10:33449308 A G 0.033376 -9.8111e-05
10:33464138 G A 0.080650 -8.1050e-05
10:33467321 T G 0.558344 -3.8803e-05
10:33475282 T C 0.193181 4.3814e-04
10:33490519 G T 0.455775 3.4582e-04
10:33493307 T C 0.889378 3.1034e-05
10:33495613 C A 0.502355 2.5374e-04
10:33496576 C G 0.024489 -2.5283e-05
10:33501147 G A 0.034463 -1.0641e-04
10:33508813 A G 0.513721 2.7703e-04
10:33513119 T C 0.042211 1.0079e-04
10:33516355 C G 0.356621 -7.1575e-05
10:33519279 T C 0.037927 -2.5843e-05
10:33520753 C T 0.083471 5.2868e-05
10:33536537 T C 0.276788 1.7472e-05
10:33539328 C T 0.135423 1.1561e-04
10:33545464 C G 0.643181 1.2391e-04
10:33546204 T C 0.324903 5.4865e-05
10:33549561 C T 0.284441 4.1907e-05
10:33552407 A G 0.962602 1.0287e-04
10:33553398 C T 0.107902 1.7309e-05
10:33561574 T C 0.306444 4.0715e-05
10:33561788 T C 0.856184 7.9868e-05
10:33563297 C T 0.029991 9.5716e-06
10:33568307 A C 0.069229 -7.8132e-05
10:33569413 A C 0.149785 9.7226e-05
10:33571234 T C 0.080047 -5.6903e-05
10:33573399 A G 1.305841 -2.5596e-06
10:33574833 T C 0.147678 2.6033e-05
10:33587096 T C 0.105974 9.4138e-05
10:33593822 G A 0.947289 -2.0755e-05
10:33596592 T C 0.075824 3.2839e-05
10:33613032 G A 0.140401 -3.8020e-05
10:33623251 A G 0.185563 2.3952e-05
10:33635072 C A 1.406738 -1.4846e-04
10:33635835 A G 0.123472 -1.4899e-05
10:33636866 T C 0.039345 -7.2847e-05
10:33641460 T C 0.050527 1.4387e-05
10:33654034 C A 0.110430 1.1568e-04
10:33656119 C T 0.188332 2.2676e-05
10:33657364 A C 0.942748 1.8430e-04
10:33660600 T C 0.030484 4.1672e-05
10:33662310 A G 0.193340 -6.7986e-06
10:33665183 C G 0.128061 -3.5069e-05
10:33671349 G T 0.440854 -3.3253e-05
10:33674982 G A 1.017323 4.1685e-05
10:33677995 T C 0.063341 3.7332e-05
10:33681540 C T 0.215953 1.9116e-05
10:33681599 A G 0.216615 -3.7480e-05
10:33687297 A G 1.206592 1.6212e-04
10:33690129 G A 0.515653 7.7128e-05
10:33701196 T C 0.781304 3.1668e-06
10:33705496 T C 0.151979 -4.6325e-05
10:33706415 T G 0.778429 3.7362e-06
10:33708671 G T 0.031497 -7.4328e-06
10:33708874 G A 0.347065 1.0452e-04
10:33711550 G T 0.095675 6.4638e-06
10:33715709 G A 0.283452 8.9732e-06
10:33716882 T C 0.022126 1.0273e-04
10:33720175 A G 0.272698 1.2090e-04
10:33733976 G T 0.304880 2.6437e-05
10:33735135 G A 0.538600 9.5786e-05
10:33758430 T C 1.557633 1.4914e-05
10:33759910 T C 0.105714 4.2499e-05
10:33760115 C A 0.064678 2.3995e-05
10:33762902 C T 1.137561 -1.9563e-05
10:33766736 T C 0.059874 3.3145e-05
10:33767968 C A 1.578107 6.7455e-06
10:33771680 T C 0.030221 -1.2510e-05
10:33774731 C T 1.298505 6.4824e-05
10:33778723 A G 1.300923 -1.1094e-05
10:33782231 T G 1.445853 5.4917e-06
10:33787338 A G 0.061098 4.1657e-05
10:33788096 T C 0.698031 -9.4005e-06
10:33791668 C A 0.033967 -9.5917e-05
10:33795480 G T 0.413181 3.3049e-06
10:33797071 G A 0.055593 -3.8415e-05
10:33806001 G C 0.063630 -6.8067e-05
10:33817533 A G 1.192801 -6.0085e-05
10:33821216 A G 0.249738 7.0634e-05
10:33821823 C A 0.323890 6.7520e-05
10:33836540 T C 0.874646 -1.7939e-05
10:33838759 A G 0.043126 1.6531e-06
10:33838844 T C 0.067820 8.3201e-06
10:33838999 C T 0.786813 -4.2729e-05
10:33841193 T C 0.027871 -4.1604e-06
10:33841580 C A 0.029984 -1.1465e-04
10:33844359 T C 1.337198 7.8149e-06
10:33848021 G A 1.423837 -1.8078e-04
10:33850029 T C 0.527178 -2.2534e-05
10:33854166 T C 0.057862 -4.2899e-05
10:33855696 G T 0.482176 7.4984e-05
10:33856151 A G 0.062367 -1.1405e-06
10:33863197 T C 1.189870 -1.3515e-05
10:33868125 G A 0.063906 -1.1865e-05
10:33868374 T C 0.620786 7.0841e-06
10:33869058 C T 0.861922 -7.9169e-05
10:33878849 G A 0.243918 1.6879e-04
10:33879999 T C 0.075399 1.1487e-05
10:33882585 A G 0.095688 -3.5323e-05
10:33885610 T C 1.771704 3.1500e-06
10:33900705 G A 0.119908 1.6985e-05
10:33905261 T C 1.940733 -3.7834e-06
10:33906877 T C 0.478904 -1.0358e-04
10:33908086 T C 0.550853 2.7592e-05
10:33910313 G A 0.138237 1.1602e-04
10:33913854 A G 0.669498 -3.5628e-06
10:33915191 C T 0.311946 -5.9278e-06
10:33916521 T C 0.051838 2.7116e-05
10:33917056 G A 0.114822 -1.9330e-06
10:33918552 G A 0.194086 -1.0376e-04
10:33922273 T C 1.180685 -4.9904e-05
10:33922376 A G 0.055155 1.0517e-05
10:33923388 A G 0.094059 -1.4812e-04
10:33925714 T G 0.494461 1.7693e-05
10:33937977 T C 0.096892 3.3724e-05
10:33938535 T C 0.078132 4.9300e-05
10:33943452 T C 0.078690 6.4162e-06
10:33947396 C T 0.047041 -4.4129e-05
10:33948850 G A 0.064117 -1.6667e-06
10:33955921 A C 0.034496 -2.8815e-05
10:33958834 G A 0.467431 7.2475e-06
10:33962977 C T 0.118246 -2.8319e-05
10:33967123 T C 0.155312 1.4954e-05
10:33968127 T C 0.131878 -1.7581e-04
10:33973093 T C 0.229919 5.7166e-05
10:33994685 G A 0.039803 -1.3688e-05
10:33995037 T C 0.028546 -8.0019e-05
10:34003178 A G 0.486395 -1.1709e-05
10:34006031 A G 0.033597 1.1054e-05
10:34013633 T C 0.169441 2.7172e-05
10:34019406 G A 1.890998 -6.8668e-05
10:34020720 C T 0.566864 2.4873e-05
10:34024165 G A 0.250773 1.2930e-05
10:34026697 A G 0.568403 -6.9527e-05
10:34028762 C A 0.409585 -2.5524e-05
10:34031508 G A 1.933550 3.5040e-05
10:34039552 C T 0.042084 2.1792e-05
10:34043192 T C 0.078580 3.7420e-05
10:34051838 G A 0.222902 -2.4048e-06
10:34055880 T C 0.048443 2.0084e-05
10:34056213 G A 0.033321 -5.1534e-05
10:34064066 G A 1.585086 2.2084e-05
10:34066436 C A 0.038913 -2.3733e-07
10:34076298 T C 0.257476 1.3852e-04
10:34082310 G T 1.807735 3.5136e-05
10:34083719 T C 0.188640 -2.1956e-04
10:34088053 C T 1.396803 -1.9127e-05
10:34097883 A G 0.230156 -1.9533e-05
10:34106658 A G 1.616758 1.8519e-05
10:34113125 G A 0.092238 -4.3490e-06
10:34117003 C T 0.251244 1.2944e-05
10:34134806 A G 0.041490 -8.5832e-05
10:34144725 G A 0.800156 -1.4502e-06
10:34146040 C T 0.150311 2.7070e-05
10:34147295 C T 0.273159 -1.5562e-04
10:34149520 A G 0.158510 8.3887e-06
10:34151119 T C 0.033798 -5.9082e-05
10:34155311 G A 0.858277 1.1167e-06
10:34156833 C T 0.635431 -1.7332e-05
10:34156901 A G 0.042698 2.8431e-05
10:34165548 C T 0.045230 7.5844e-05
10:34165617 T C 0.342855 -4.9246e-05
10:34167001 C G 0.297136 -1.3500e-05
10:34168090 T C 1.003476 -3.7163e-06
10:34168825 C T 1.021058 -9.2858e-06
10:34168881 A G 0.114702 3.1288e-05
10:34171139 G A 1.944391 -1.4362e-05
10:34177129 C T 0.475756 -2.6928e-05
10:34178636 T C 0.132748 -6.2748e-05
10:34179022 A G 0.343057 -4.0630e-05
10:34181026 G A 1.443104 -5.8877e-05
10:34186497 A G 0.056836 5.2787e-05
10:34186525 G C 0.363524 -1.5157e-04
10:34192790 A G 0.247657 -6.7384e-05
10:34194353 A G 0.139973 2.7973e-05
10:34194404 A G 0.619212 -4.2463e-06
10:34195211 T C 0.068076 -1.2051e-04
10:34201682 C T 0.027232 6.8625e-05
10:34201851 A G 1.174307 -7.2258e-06
10:34202302 T G 1.677758 8.0535e-07
10:34202856 T C 0.184933 7.1875e-05
10:34204103 A G 0.540281 -4.8567e-05
10:34205182 G A 0.054655 7.2665e-05
10:34206477 T C 0.363755 -7.1345e-05
10:34206497 T C 0.669089 -4.6233e-05
10:34207272 C T 1.745708 1.0598e-05
10:34207969 G A 0.214216 1.4855e-05
10:34208456 T C 0.149486 -3.0638e-05
10:34209459 G A 0.287661 4.5882e-06
10:34210538 C T 0.165160 -1.2764e-05
10:34211489 A G 0.049215 7.0166e-05
10:34214086 C T 0.770499 6.5853e-05
10:34218285 C A 1.693702 -3.1777e-06
10:34220435 T G 0.049306 1.8790e-05
10:34220715 A G 0.048897 7.5644e-05
10:34229323 A G 0.227829 2.4658e-05
10:34230325 G A 0.729531 2.3175e-05
10:34231275 C A 0.502111 -3.9072e-07
10:34236915 C T 0.796017 1.1772e-05
10:34237166 A G 0.606592 -4.9629e-05
10:34237242 A G 1.553128 1.0505e-05
10:34239128 T C 1.153128 1.1350e-05
10:34241330 A G 0.063120 6.7153e-05
10:34246494 A G 0.115072 3.2138e-05
10:34248860 G T 0.860179 -1.8511e-05
10:34253453 G A 1.861802 5.5876e-05
10:34254270 C T 0.057755 -4.9900e-05
10:34255219 C G 0.031396 1.8845e-05
10:34255388 C T 0.145377 -3.0464e-05
10:34257612 A G 0.764154 3.9301e-05
10:34260271 C T 0.371045 -3.0072e-06
10:34260593 T C 0.189922 3.0385e-05
10:34263083 A G 0.039257 -1.7082e-06
10:34265531 C A 1.894140 1.2583e-04
10:34267428 G T 0.033409 -4.0099e-06
10:34267459 T C 1.839192 2.2985e-04
10:34272829 T C 0.116513 4.0115e-06
10:34273227 A G 0.041439 -3.8340e-06
10:34281430 T C 0.579831 -2.1107e-05
10:34284406 G A 0.025009 5.5752e-05
10:34289996 G A 0.800880 7.9156e-05
10:34290125 G A 0.055022 -9.5297e-05
10:34304047 C T 1.896866 3.6894e-05
10:34305335 A C 1.872043 4.4597e-05
10:34312169 T C 0.525744 2.3764e-05
10:34316972 T C 0.600798 8.7258e-07
10:34320417 G A 0.707178 1.9401e-06
10:34322109 A G 0.084649 -4.0337e-05
10:34325044 C T 0.027378 8.1839e-05
10:34332327 T C 0.047362 -1.3244e-05
10:34342143 C T 0.113705 4.8077e-05
10:34354752 T C 0.064048 3.3374e-06
10:34369573 G A 0.025551 -1.6984e-05
10:34370846 A G 0.023636 -1.0602e-05
10:34375702 C T 0.031360 4.9166e-05
10:34380912 T C 0.044308 -1.2388e-05
10:34383172 T C 0.838611 -3.0974e-05
10:34384105 C A 0.674698 1.4417e-05
10:34390799 A C 0.154215 1.6546e-05
10:34393863 C T 0.186215 -6.8080e-05
10:34395970 A G 0.092546 -2.0700e-04
10:34399069 T C 1.895925 4.9065e-05
10:34401632 T C 0.496941 1.2994e-05
10:34402495 A G 0.061147 1.2257e-05
10:34414534 T C 0.020847 1.2072e-05
10:34414868 G A 0.026748 4.4672e-05
10:34421485 T C 0.034360 2.8617e-05
10:34422513 C T 0.021665 6.5401e-05
10:34424509 C T 0.577624 2.2644e-05
10:34427540 C T 1.203035 1.4855e-05
10:34428128 C T 0.606219 -9.0439e-07
10:34433796 G A 0.042743 2.5501e-05
10:34443426 C T 0.088947 -1.2804e-04
10:34456691 A G 1.167393 2.0845e-05
10:34460535 A G 0.133946 -3.0946e-05
10:34461245 T C 0.486305 6.8694e-05
10:34465073 C T 0.131102 7.1742e-05
10:34467741 C A 0.531080 3.5196e-05
10:34468587 A C 0.088064 -1.1721e-04
10:34480664 A G 0.131498 -6.3683e-05
10:34483082 T C 0.074961 1.6230e-05
10:34488793 T C 0.090930 -1.4126e-04
10:34489367 T G 1.922433 8.2997e-05
10:34491885 A C 0.092854 6.7180e-05
10:34492188 T G 0.533955 4.8865e-05
10:34498373 C A 0.445265 9.4572e-05
10:34505150 G A 1.338081 1.8750e-04
10:34507905 A G 0.022889 2.0863e-05
10:34509423 C A 0.046901 5.4106e-05
10:34511704 T C 0.160175 1.2659e-04
10:34513830 T C 0.991675 3.8776e-05
10:34519133 G A 0.045515 -3.8423e-05
10:34521238 A C 0.077931 -3.9138e-05
10:34522468 T C 0.056911 1.7692e-04
10:34524792 G T 0.473789 7.3005e-05
10:34525999 C T 0.180954 -3.8613e-05
10:34529170 G T 0.226080 -1.1559e-05
10:34530765 G C 0.193395 -1.5626e-04
10:34535781 A G 0.073974 -7.5095e-05
10:34537601 G A 0.031708 -4.1800e-05
10:34538563 C T 0.205622 -3.8344e-05
10:34547562 C T 1.069810 1.1425e-04
10:34561169 A G 0.029254 -3.2075e-06
10:34564364 C T 0.075782 4.4513e-05
10:34583790 A G 0.026424 -1.5899e-05
10:34584680 C T 1.933469 1.8308e-05
10:34589054 C T 1.242805 1.2049e-04
10:34600093 G C 0.034558 -1.6350e-05
10:34605286 C T 0.037264 4.5041e-05
10:34610322 C T 0.075116 4.2912e-06
10:34618786 G A 0.024622 -7.5289e-06
10:34620220 T C 0.932498 -8.5527e-06
10:34623962 A G 0.101835 -1.0507e-04
10:34651987 T C 0.961531 -2.5606e-06
10:34656697 G A 0.080274 5.2839e-05
10:34657923 C T 0.032263 2.5900e-05
10:34658076 C T 0.079430 -4.2894e-05
10:34669037 T C 0.045032 -2.0432e-05
10:34673277 A G 0.050945 -1.0990e-04
10:34675845 T C 0.198205 -3.9170e-05
10:34677647 G T 0.553988 -3.7320e-06
10:34685371 A G 1.971590 -5.7571e-05
10:34697864 G A 0.075730 4.6875e-05
10:34700119 A C 0.112306 1.9948e-05
10:34702615 A G 0.067164 2.6854e-06
10:34704074 T C 0.578328 6.0324e-06
10:34705559 G A 0.804612 -4.7523e-06
10:34706277 C A 0.033159 -5.8206e-06
10:34726104 C A 1.375147 2.6760e-05
10:34740212 C A 0.693598 -2.4439e-06
10:34743386 A G 0.592006 -9.9483e-06
10:34747485 C G 0.067479 5.2335e-06
10:34755329 C G 0.475214 1.4502e-05
10:34767475 C T 0.047544 -3.3976e-05
10:34767895 T C 0.072942 1.7674e-05
10:34780035 C T 0.041646 2.3118e-05
10:34786932 C T 0.089609 -8.1680e-06
10:34789296 A G 0.086418 1.2741e-05
10:34792352 G A 0.035518 8.3071e-05
10:34797138 C A 0.105899 4.6058e-05
10:34802967 T C 0.455321 -4.6038e-06
10:34813205 C T 0.036966 -9.1322e-06
10:34813943 C G 0.044428 2.5050e-05
10:34817988 A G 0.089524 -1.5287e-05
10:34819773 C T 0.781149 -3.4718e-06
10:34823274 G A 0.100346 -3.2659e-04
10:34834298 A C 1.824710 -4.3685e-06
10:34856584 C T 0.026907 2.9220e-05
10:34876019 G A 0.152976 -1.3634e-05
10:34883101 A G 0.238446 -1.8574e-04
10:34885422 C A 0.055103 5.0862e-05
10:34889569 A C 0.101758 4.6028e-06
10:34898243 T C 0.736935 -1.5264e-05
10:34898820 G C 0.099161 -1.2908e-05
10:34907886 A C 0.035190 7.5236e-05
10:34914171 C T 0.575926 -1.7583e-05
10:34948362 C T 0.625648 -4.3889e-05
10:34950516 T C 0.239997 -1.6956e-04
10:34952979 A G 0.036365 -2.0512e-05
10:34957570 T C 0.078171 2.6095e-05
10:34979189 C T 0.802113 -2.0735e-05
10:34984959 G A 1.365085 -3.2192e-05
10:34998474 G A 0.121761 -1.6862e-05
10:34998488 A G 0.045772 -3.5731e-06
10:34999031 T C 0.228692 7.3402e-05
10:35003567 T C 0.052312 -1.5967e-04
10:35004417 T A 0.071050 9.3224e-06
10:35006068 A G 0.810412 -2.5341e-05
10:35013241 T C 0.038121 8.3808e-05
10:35013782 A G 0.038400 -1.5597e-06
10:35020349 T C 0.042792 2.6380e-05
10:35027892 C T 0.040559 4.3921e-05
10:35030500 G A 0.117392 2.1227e-05
10:35036853 A G 0.059865 7.9080e-07
10:35041310 C T 0.046317 2.0233e-05
10:35042616 G T 0.517730 8.7018e-05
10:35049949 A G 0.045418 4.5336e-05
10:35053262 A C 1.467836 2.6599e-05
10:35071485 C T 0.039903 5.2585e-05
10:35096266 A G 0.463578 -1.8703e-05
10:35096730 C T 0.030416 2.7876e-05
10:35100738 A G 0.534312 -2.4192e-05
10:35101464 C A 0.041163 5.0990e-05
10:35104735 C T 0.082569 -6.2620e-05
10:35105887 A G 0.269397 1.6015e-04
10:35108896 A G 0.386040 -2.1223e-05
10:35111495 A C 1.749016 -9.6238e-06
10:35118015 G A 0.300738 1.2406e-04
10:35119259 G A 0.030614 2.6980e-05
10:35123628 A G 1.200256 2.5763e-05
10:35125023 A C 0.067839 7.5995e-06
10:35125543 G A 0.053516 1.4626e-05
10:35132742 T C 0.975280 -4.9245e-05
10:35145881 C T 0.080280 -5.0965e-05
10:35147228 T C 0.606595 1.0186e-04
10:35148770 G A 0.042727 1.8984e-05
10:35157902 C A 0.037511 9.0596e-07
10:35158001 C T 0.354128 7.3645e-05
10:35160070 T A 0.111037 -3.4525e-05
10:35161685 T C 0.034265 -9.3291e-06
10:35173730 G A 0.038034 -2.6649e-05
10:35174347 G A 1.757474 2.7362e-05
10:35178745 A T 0.038014 2.0341e-05
10:35184378 C T 0.239855 -7.6686e-05
10:35192438 C T 0.045100 5.6767e-05
10:35194388 A C 0.754264 -7.5691e-05
10:35194846 C G 0.053295 1.7389e-05
10:35199225 A G 0.587192 -7.6849e-06
10:35205349 C G 0.049569 -2.3553e-05
10:35212149 C T 0.501956 -1.2887e-05
10:35231376 A G 0.238524 -4.0575e-05
10:35244427 G T 0.462883 2.9371e-05
10:35250069 A G 0.377406 3.8715e-05
10:35257886 A G 0.643493 -7.6851e-05
10:35269199 T C 0.940460 1.4435e-05
10:35273736 A G 0.021188 -3.2149e-05
10:35283761 C A 0.052971 -2.6992e-05
10:35284000 A C 0.031412 -9.6838e-06
10:35284461 T C 0.075558 -1.7870e-05
10:35287650 G T 0.687983 -2.9762e-04
10:35299006 T C 0.063409 3.2695e-06
10:35301722 C G 0.022048 -1.8275e-05
10:35303323 C T 0.020461 3.9756e-06
10:35317498 A T 0.053260 2.0646e-05
10:35323433 T C 0.338204 -8.2547e-04
10:35343656 T C 0.350321 -6.9532e-06
10:35353304 G C 0.076600 -3.6043e-05
10:35363104 T C 0.051208 1.8992e-05
10:35370943 A G 0.050166 3.1529e-06
10:35401289 A G 0.062056 -9.0681e-06
10:35408030 T G 0.077908 -4.3824e-05
10:35411246 G A 0.689709 -2.4258e-04
10:35445593 G A 0.087226 2.0409e-05
10:35473913 G A 0.339704 -6.9401e-04
10:35478127 G T 0.032360 -3.7118e-05
10:35478972 G C 0.147743 -3.4446e-05
10:35481169 G A 0.354521 -8.9847e-06
10:35495698 G A 0.131067 2.0189e-04
10:35496946 A G 0.871880 2.2644e-05
10:35501643 T C 0.039342 1.9900e-05
10:35508906 G T 0.050747 -2.2424e-05
10:35519715 T C 0.063230 -3.7546e-06
10:35521598 C T 0.322105 -3.9222e-04
10:35535695 G A 0.627777 -2.3019e-04
10:35537076 T C 0.042104 -5.3946e-05
10:35538663 A G 0.065993 -1.8043e-05
10:35548225 C T 0.132251 -5.2412e-05
10:35554054 G T 0.555621 -4.6749e-04
10:35554142 A G 0.028128 -5.1592e-05
10:35555521 T C 0.031646 6.6963e-07
10:35567127 C T 0.677041 -3.9421e-05
10:35591788 G A 0.253169 1.4581e-05
10:35617403 T C 0.025009 3.1180e-07
10:35622910 T C 0.616339 -1.7011e-05
10:35647067 A C 1.964024 3.6345e-05
10:35657506 A G 0.056002 1.3803e-05
10:35661250 T C 0.043853 1.6309e-04
10:35662860 A C 0.060501 -3.4492e-05
10:35681278 C T 0.042945 2.0012e-04
10:35699825 C T 0.050407 -6.3408e-05
10:35706859 T C 0.113916 -1.8915e-05
10:35715552 C G 0.074672 -9.1552e-05
10:35720884 T G 0.597079 -2.5645e-05
10:35724454 A G 1.039913 9.3353e-06
10:35728134 C T 0.031072 -9.7011e-05
10:35752385 A G 0.047369 -4.9038e-06
10:35772402 A G 0.634600 -4.3178e-06
10:35774123 G T 0.072075 -1.5744e-05
10:35787404 A G 0.080173 -6.1239e-05
10:35787528 T C 0.076162 -8.3703e-05
10:35802124 T C 0.024999 1.9392e-06
10:35815727 A G 0.273948 1.4305e-05
10:35820373 G A 0.100514 3.3891e-05
10:35833157 T C 0.040254 5.5394e-06
10:35849845 A G 0.083150 -1.1441e-04
10:35851413 T C 0.069225 2.1212e-05
10:35864959 A G 0.024453 -6.3216e-05
10:35867977 T C 0.069959 -7.3384e-06
10:35870714 T C 0.612451 -1.2201e-05
10:35873493 T G 1.875019 -3.0995e-05
10:35874847 C T 0.111680 -3.4650e-05
10:35877486 T C 0.140632 7.9966e-05
10:35881826 A G 0.555734 9.2402e-06
10:35882638 G A 0.070371 -1.0545e-05
10:35888023 A G 1.770068 -2.6562e-05
10:35892923 T C 0.152748 3.2425e-05
10:35893495 C T 0.106539 -3.8773e-05
10:35896470 T G 0.046304 -3.4193e-05
10:35896700 T C 0.045243 1.2433e-04
10:35898361 A G 0.020854 -1.3521e-05
10:35899601 C T 0.035999 -4.1954e-05
10:35902912 C T 0.462942 -1.1779e-06
10:35909940 T C 0.041101 -4.6746e-05
10:35914517 T C 0.028410 -1.9549e-04
10:35917816 C A 0.344030 5.6621e-06
10:35918521 T G 0.175913 -1.0526e-06
10:35921576 T G 0.068937 1.6119e-05
10:35922417 C A 0.072098 7.8184e-06
10:35923333 A G 1.594411 -6.1044e-06
10:35938972 A G 0.029458 -1.3702e-04
10:35947881 T G 0.069394 1.0407e-05
10:35948516 G A 0.303955 1.4115e-04
10:35950484 T G 0.039150 -2.8397e-05
10:35950742 G A 1.760950 -7.0359e-05
10:35964302 G A 0.361470 1.3367e-04
10:35969570 A G 1.341836 -6.4635e-06
10:35971667 T C 0.047599 -3.8364e-05
10:35993394 A G 1.526406 2.0776e-05
10:35996411 G T 0.056457 6.5530e-06
10:35996542 C T 1.967231 -9.5743e-07
10:35996972 G C 1.382070 1.1767e-05
10:36000906 T C 1.660076 -5.3029e-05
10:36001121 A G 0.652903 2.0199e-05
10:36003829 T C 0.105536 -9.4096e-06
10:36006940 G A 1.012415 -4.4809e-05
10:36007779 A G 1.926701 -1.4234e-04
10:36008683 C T 0.071754 1.5062e-04
10:36016517 T C 0.308781 1.0490e-05
10:36017327 G T 1.141239 -3.1789e-06
10:36017381 T C 1.906354 -7.7915e-05
10:36017592 A G 0.389571 2.6018e-05
10:36026138 C T 1.803681 -3.9986e-05
10:36028950 T C 1.456122 -5.5191e-06
10:36029183 T G 0.117230 -4.9415e-05
10:36030945 G A 1.129100 2.9703e-06
10:36041963 A G 0.121057 -4.5002e-05
10:36042660 A G 0.045681 -3.4389e-05
10:36058211 A G 0.603025 2.0990e-07
10:36058844 C A 1.063626 7.3076e-05
10:36060309 G A 0.356075 -3.3498e-05
10:36061337 A C 0.326286 -1.9105e-06
10:36067367 C T 1.450608 2.8801e-05
10:36074526 A G 0.075094 5.4050e-05
10:36079293 T C 0.223934 -3.1673e-07
10:36080075 G T 0.144072 -2.2918e-05
10:36085040 C T 0.195875 -5.0397e-05
10:36091350 T C 0.150097 9.4473e-06
10:36109346 T C 0.053944 -1.1131e-05
10:36116230 G T 0.259741 -4.8674e-05
10:36121464 G A 0.025229 -1.4531e-05
10:36122509 G A 0.323141 -2.9313e-05
10:36124112 A G 0.357429 -2.4422e-05
10:36124547 A G 0.302527 8.0244e-05
10:36125324 A G 0.040273 2.5833e-05
10:36132217 A G 0.260569 6.8831e-05
10:36136605 A G 0.358156 -2.7845e-05
10:36142195 A G 0.386790 -2.5054e-05
10:36164881 G C 0.157221 6.5165e-07
10:36165392 C T 0.229582 1.0018e-04
10:36170452 T C 0.041361 -5.0505e-06
10:36171926 C A 0.133936 -5.6620e-05
10:36172146 C T 0.043104 -1.3414e-04
10:36172484 C A 0.026122 -5.8334e-06
10:36172842 A G 0.065256 2.5001e-04
10:36177055 T C 0.432656 -1.8031e-05
10:36186861 C T 0.081407 -2.9077e-05
10:36193006 A C 1.964540 -1.0876e-05
10:36193792 G A 0.301063 -2.9089e-05
10:36195566 A G 1.568159 7.2611e-05
10:36198028 G A 0.095406 5.3613e-05
10:36201437 T C 0.960963 5.7562e-05
10:36205439 T C 0.182535 -1.1923e-05
10:36206258 C T 0.239877 -3.5463e-06
10:36206905 T C 1.601022 6.1988e-05
10:36209232 T C 0.036943 -1.0151e-05
10:36210444 T C 0.027206 2.9398e-06
10:36215550 A G 1.060812 4.6097e-05
10:36218364 A G 0.280368 -2.2235e-04
10:36222422 T C 0.054983 9.5698e-06
10:36223220 T C 0.058690 -1.1002e-04
10:36230317 A G 1.581859 5.5211e-05
10:36232798 C T 0.058917 -3.3165e-05
10:36235785 T G 0.035921 -4.6012e-05
10:36235823 G A 0.081381 1.6236e-04
10:36239156 T C 1.152654 2.1386e-04
10:36244618 C T 0.049170 -2.5588e-05
10:36244805 C T 0.769883 -4.3717e-06
10:36257632 A G 1.871900 8.4577e-05
10:36262488 G A 0.986952 5.1073e-05
10:36273474 C A 0.147279 3.5362e-05
10:36282984 A G 0.069034 1.1191e-04
10:36296365 G A 1.710641 8.1126e-05
10:36306640 A G 1.650549 8.1344e-05
10:36308094 A C 0.026508 -1.4375e-05
10:36312759 A C 0.097915 -4.2116e-05
10:36313443 C T 0.392983 -4.4683e-05
10:36313497 T C 0.095247 -9.6897e-05
10:36317196 C G 1.508619 -2.0372e-05
10:36317517 C T 0.172840 -9.3668e-05
10:36318355 C T 1.808432 -1.9473e-06
10:36320590 A C 1.257180 1.9283e-05
10:36327593 T C 0.069284 -2.1674e-05
10:36327999 T G 1.217761 2.4508e-05
10:36328479 A G 0.065259 -1.4794e-04
10:36338215 C T 0.118064 -9.2310e-06
10:36339816 T C 0.144939 5.4076e-05
10:36341543 A G 0.025577 4.5761e-05
10:36352303 C T 0.079073 5.8358e-05
10:36356560 A G 0.038800 -3.8828e-05
10:36357781 G A 0.296603 -3.1360e-06
10:36379110 A G 0.025690 -6.2145e-05
10:36379308 T G 1.856846 3.2433e-05
10:36383244 T C 0.238215 5.4257e-06
10:36385531 T C 1.208280 1.9859e-04
10:36387350 C T 1.762278 7.9330e-04
10:36396060 T C 0.105737 -1.9873e-04
10:36399558 T C 0.763872 1.5375e-05
10:36408558 A G 0.249988 -4.0611e-05
10:36415617 T C 0.062333 -1.9836e-05
10:36416380 C G 0.267427 -1.4825e-04
10:36417203 T C 0.036262 -1.2181e-04
10:36422092 G A 0.097282 5.0813e-06
10:36422510 A G 0.029137 -8.3808e-05
10:36423110 C A 0.069920 2.7317e-05
10:36430041 G A 0.155465 -9.8209e-05
10:36434649 A G 0.028322 1.2198e-04
10:36434790 A C 0.148743 -4.4010e-06
10:36435549 A G 0.030990 -1.4045e-04
10:36439780 T C 0.139720 8.4685e-05
10:36446818 G A 0.154446 -8.8925e-05
10:36453926 G A 0.038095 -3.5159e-05
10:36455292 G A 0.334825 6.2359e-05
10:36455471 T C 0.037936 4.3686e-05
10:36455908 C T 0.034606 -1.7535e-05
10:36461861 T C 0.287827 -6.1646e-05
10:36465719 C T 0.246693 -1.4380e-04
10:36466053 C T 0.755465 1.6105e-04
10:36467648 G A 1.927048 -1.3232e-04
10:36474822 A C 1.791801 -6.4410e-05
10:36475839 G T 1.187848 2.8623e-05
10:36480286 T G 0.037544 -3.8118e-05
10:36487178 C T 0.051955 -7.5588e-06
10:36487446 A G 0.215732 1.6813e-05
10:36494856 C G 0.120525 4.5428e-05
10:36495749 T C 0.374699 -3.7240e-05
10:36499962 C A 1.737555 9.1637e-06
10:36514894 G A 0.109401 -1.3423e-05
10:36516196 G A 0.029325 -6.9187e-06
10:36518006 C T 1.324088 -9.7212e-06
10:36519509 C T 0.274419 2.9797e-05
10:36524322 A C 0.088651 -4.9961e-05
10:36540765 C T 0.029699 -1.4572e-05
10:36548567 G C 1.920479 -2.7043e-05
10:36551131 G A 0.446463 2.0455e-04
10:36570721 C A 0.040929 -1.9720e-07
10:36573920 T C 0.061027 1.2495e-04
10:36577982 T C 0.032990 1.7394e-05
10:36590152 A G 1.796387 -6.6052e-05
10:36596493 T A 0.061484 -2.3221e-04
10:36602924 T C 0.294331 2.1315e-05
10:36604164 T C 0.038956 9.2049e-06
10:36612033 T G 0.035278 -1.6812e-05
10:36614471 G A 0.177702 1.2988e-04
10:36615215 A G 0.325069 -3.8415e-05
10:36619902 A C 0.027696 -1.2519e-04
10:36627310 C T 0.066035 -3.2804e-05
10:36635058 T G 1.487674 -3.7005e-05
10:36635409 G A 0.394963 -3.6009e-05
10:36637021 T G 0.560872 -4.1758e-05
10:36647556 C T 0.037294 -5.4133e-05
10:36648040 G T 0.168993 4.6657e-05
10:36648566 C T 0.555634 -2.3877e-05
10:36649186 G A 0.242747 6.3228e-05
10:36654368 A G 1.629666 2.8369e-05
10:36656814 G A 0.336331 -3.4668e-05
10:36659730 A G 0.064354 1.4597e-04
10:36659847 A G 0.536795 -1.5880e-05
10:36666512 A G 0.297846 1.1499e-04
10:36672310 G A 0.021594 -4.1401e-05
10:36686162 A G 0.343978 -6.4017e-05
10:36695156 C A 0.034385 -4.7041e-06
10:36702570 T C 1.363820 -1.4037e-05
10:36711613 T C 0.033571 4.8341e-05
10:36713313 T C 0.025891 3.3796e-05
10:36715566 T C 0.403061 2.6514e-05
10:36718287 T C 0.043909 6.5966e-05
10:36725466 A G 0.453445 -5.1741e-05
10:36725682 G C 0.038641 1.2535e-05
10:36729227 T C 0.167919 3.4163e-05
10:36731029 A C 0.440909 2.5660e-05
10:36734964 G A 0.030766 3.9357e-05
10:36754138 C T 0.124072 -2.9793e-05
10:36765530 C T 0.369165 6.5067e-05
10:36778871 A G 0.022289 -2.2035e-05
10:36789324 C T 0.185420 1.6931e-06
10:36792027 A G 0.567202 -3.2964e-05
10:36800397 C T 0.377195 1.5468e-05
10:36803573 A G 1.894260 1.5112e-05
10:36812251 T C 0.051088 -3.0091e-05
10:36826186 A C 0.108463 -9.5118e-06
10:36828410 G A 0.140132 4.8568e-05
10:36833321 T C 0.036622 6.7051e-06
10:36853842 A G 1.156643 -3.9368e-05
10:36860053 G A 0.523183 3.0566e-05
10:36864986 C T 0.043285 4.7665e-05
10:36867432 T C 0.481326 -6.0929e-05
10:36884871 C T 0.188017 1.8045e-06
10:36885746 C A 0.131015 -3.9606e-05
10:36885921 G A 0.496266 2.2378e-05
10:36887434 A G 0.212457 7.6053e-05
10:36888003 T C 1.899408 -1.4489e-04
10:36891028 G A 1.215391 1.0818e-05
10:36891816 G C 0.022035 -8.0886e-05
10:36892179 G A 0.065503 -1.6587e-05
10:36892217 G A 0.611918 1.0150e-05
10:36893210 G A 0.342109 -1.6148e-05
10:36902635 G A 0.146124 3.0171e-05
10:36903993 C A 0.069160 -1.3341e-04
10:36910285 G A 0.099713 -6.0165e-05
10:36910405 T C 0.049014 2.3519e-05
10:36912633 G T 0.527253 -3.6390e-05
10:36914935 A G 0.130427 7.5368e-06
10:36915345 T C 0.543173 8.6084e-06
10:36927802 T G 0.021902 -8.0966e-05
10:36933396 T C 0.303205 5.1627e-05
10:36933911 A G 0.029098 -5.7238e-05
10:36942066 C G 0.346442 -3.9602e-06
10:36942094 G A 0.446590 -3.1477e-05
10:36947104 C A 1.567987 -3.8692e-05
10:36955209 T G 0.818111 -3.3106e-05
10:36959273 A C 0.084195 -1.7762e-04
10:36964024 T C 0.141661 4.1040e-05
10:36967380 C T 0.093789 5.1650e-05
10:36974142 G T 0.323059 6.8392e-05
10:36994431 T C 0.110541 -2.4619e-05
10:37001827 A C 1.352469 -2.2008e-05
10:37004038 G A 0.799714 -4.0745e-05
10:37005752 C T 0.137536 1.2145e-05
10:37007428 A G 0.021912 2.9010e-05
10:37009761 G A 0.338736 2.1652e-05
10:37017925 A G 0.086999 7.1840e-05
10:37036551 A G 0.084240 -1.7330e-04
10:37041265 C T 0.022811 4.5607e-05
10:37041412 C T 0.159931 2.4265e-05
10:37055420 T C 0.938811 -7.3973e-05
10:37060768 T C 0.315042 2.2617e-05
10:37063692 T G 1.259099 -3.2287e-05
10:37068259 C T 0.031490 -1.3004e-07
10:37071841 C A 0.084020 -2.8991e-04
10:37084097 T G 0.167529 -1.8377e-05
10:37089969 G A 0.138000 2.3562e-05
10:37091993 C T 0.153868 2.4043e-05
10:37096493 A C 0.030422 5.4478e-05
10:37100674 T C 0.077035 -5.5674e-06
10:37100768 T C 1.041185 4.4684e-05
10:37111514 T C 0.886921 3.5252e-05
10:37120394 G A 0.181110 1.6054e-05
10:37138052 A C 0.143962 -2.3677e-05
10:37142132 G T 0.701712 -8.1739e-06
10:37143638 C A 0.608754 -5.2044e-05
10:37147830 C G 0.032088 -1.1670e-04
10:37161534 G A 0.068401 2.1908e-05
10:37162077 T G 0.118525 -1.2931e-05
10:37176095 A G 0.030676 4.7707e-06
10:37177813 A C 0.106607 -5.4890e-05
10:37191979 C T 0.130187 3.0701e-05
10:37220523 T G 0.076473 2.1120e-05
10:37221864 T C 0.077726 3.3033e-05
10:37222560 C T 1.475188 2.2440e-05
10:37232415 A G 0.148954 5.4595e-06
10:37234950 G C 0.830559 -7.7799e-05
10:37235393 G A 1.825927 1.5007e-05
10:37238001 G A 0.161664 2.1760e-05
10:37250582 T C 0.182957 5.5250e-05
10:37250974 G A 0.136448 1.1281e-04
10:37256635 T C 1.341427 -6.1545e-05
10:37264042 A G 0.222516 1.5140e-06
10:37279058 G A 0.112845 1.4505e-06
10:37283349 T G 0.326445 2.4871e-05
10:37285492 T C 0.238702 1.2946e-04
10:37304120 C T 0.085182 -8.4267e-05
10:37310508 T C 0.903088 2.6195e-05
10:37315221 C T 0.155523 -1.7340e-04
10:37327092 T C 0.676285 -4.8168e-05
10:37346278 C T 0.163368 3.4585e-05
10:37349436 G A 0.135978 5.4062e-05
10:37352831 C T 0.057456 -1.3588e-05
10:37358339 C T 0.560428 1.3655e-05
10:37362961 A C 0.034944 6.8555e-05
10:37368998 T G 0.135952 -2.4359e-05
10:37376149 C T 1.105260 3.7719e-05
10:37394296 C T 0.032383 -6.7090e-05
10:37396981 A G 0.164621 2.4899e-05
10:37416971 G T 1.174157 -1.7314e-05
10:37419218 T C 0.197313 2.0593e-05
10:37421199 T C 0.128694 6.8300e-06
10:37432010 A G 0.077311 3.8585e-06
10:37445093 G A 0.199094 1.5707e-05
10:37481539 G A 0.020374 -5.8444e-05
10:37508450 C A 0.828335 -3.9653e-05
10:37522267 T G 0.036122 -3.5630e-05
10:37525630 G T 0.055392 -6.1743e-05
10:37538359 T C 0.075639 9.6434e-06
10:37538965 C T 0.199033 2.4933e-05
10:37539392 A G 0.137529 -3.3087e-05
10:37539985 T C 0.029400 7.1685e-05
10:37558818 A G 0.936847 -7.0539e-05
10:37585841 G A 0.054282 -8.9401e-05
10:37594894 A C 0.027505 -9.0990e-06
10:37598573 G A 0.128678 2.4497e-05
10:37601063 T C 0.914854 -6.8652e-06
10:37612616 A G 0.097996 -1.0644e-05
10:37612836 T G 0.063510 -1.0232e-05
10:37633443 A G 0.145608 3.0305e-05
10:37656491 C T 0.039614 -9.0086e-05
10:37681073 A G 0.274656 4.7779e-05
10:37687545 T C 0.079375 -5.1456e-05
10:37687620 G A 0.041542 -2.6536e-05
10:37706622 T C 0.113264 4.4884e-05
10:37720411 G A 0.126649 5.5074e-05
10:37721225 C T 0.174592 -3.1214e-05
10:37739418 A G 0.031182 -7.8617e-06
10:37751394 G A 0.047661 -1.2181e-04
10:37758910 C T 0.474058 7.6453e-07
10:37767467 G A 1.081874 4.9954e-07
10:37778077 T C 0.103001 9.0974e-06
10:37807240 T C 0.060316 -1.8567e-04
10:37811746 T G 0.038907 7.3298e-06
10:37812362 T C 0.033194 -2.6160e-05
10:37817540 G T 0.095980 4.0942e-04
10:37836606 T C 0.033006 -7.6297e-06
10:37840146 C T 0.520606 -2.4349e-06
10:37843457 C T 0.114620 2.2149e-05
10:37844115 T C 0.028530 -1.0462e-04
10:37845077 A G 0.040695 4.5512e-06
10:37846521 G A 1.328973 3.0406e-05
10:37853301 A C 0.035496 9.1203e-06
10:37885669 A G 0.029598 -6.3416e-05
10:37885903 C A 0.454467 -1.5444e-05
10:37897960 A C 1.311128 2.1365e-05
10:37906832 G T 0.027303 1.0835e-04
10:37913618 T C 1.677022 -1.5878e-06
10:37923915 A G 0.054993 -4.4402e-05
10:37939165 T G 0.165027 -1.2194e-05
10:37949979 G A 0.065503 2.1794e-06
10:37951471 A G 0.027576 -3.0125e-05
10:37953754 C A 0.038868 1.5733e-04
10:37963109 T C 0.046937 -6.4959e-06
10:37982097 T C 0.300527 -2.7025e-05
10:37990034 T C 0.344679 -1.5379e-05
10:37992406 T C 0.031003 -6.0332e-05
10:37996138 T C 0.153657 -7.5492e-07
10:38014782 G C 0.127892 -3.6335e-05
10:38020337 T C 0.275652 -4.1414e-06
10:38027989 T C 0.322725 1.7229e-06
10:38030610 A C 0.028368 -1.4694e-05
10:38030983 A G 0.070475 -4.1737e-05
10:38039183 T C 0.171077 -5.4291e-06
10:38040205 G C 0.205206 -1.6156e-05
10:38043551 G A 0.035379 3.3740e-05
10:38048629 G A 0.083166 -3.8467e-05
10:38084912 C A 0.044970 -8.6165e-05
10:38105518 T C 0.050543 -4.3393e-05
10:38121631 C T 0.035538 1.1516e-05
10:38128462 A C 0.051091 1.4059e-05
10:38129803 T G 0.022990 3.6388e-05
10:38145594 A G 1.968367 8.2667e-05
10:38193722 G A 0.096535 -3.2250e-05
10:38195797 C T 0.027839 4.6804e-05
10:38220013 C A 0.041981 5.7330e-05
10:38228135 C T 1.705513 2.0440e-05
10:38231211 A C 0.119252 2.6394e-05
10:38241067 C A 0.172625 -1.2226e-05
10:38246545 G A 1.737636 1.9782e-05
10:38249619 C T 0.085065 -1.8221e-05
10:38266870 A G 1.515877 1.8940e-05
10:38274554 A G 0.035937 7.4947e-06
10:38281614 G C 0.038258 -3.0466e-05
10:38298982 A C 0.030296 -1.3594e-05
10:38318975 C T 1.030828 8.6774e-06
10:38335790 G A 0.155721 -2.0209e-05
10:38346017 C T 0.092030 2.6914e-04
10:38356377 T C 0.065713 -7.5927e-06
10:38368611 T C 0.171768 -9.9718e-06
10:38369046 A G 0.029848 -4.2374e-05
10:38380867 T C 0.190789 -1.5605e-05
10:38381879 A G 0.988818 -3.0684e-05
10:38384015 G T 0.874123 -1.7079e-05
10:38425634 T G 0.115455 -4.4844e-05
10:38426984 C T 0.049663 -2.5155e-05
10:38429816 T C 0.040027 -1.6736e-04
10:38482929 C T 0.826635 -3.0511e-05
10:38501155 G A 0.951353 -4.9903e-05
10:38502333 T C 0.331515 -1.5504e-05
10:38550823 A G 0.433892 -4.0359e-05
10:38554626 C T 0.285454 -1.7077e-05
10:38554693 C T 0.908356 -5.1031e-05
10:38574679 T G 0.147162 8.8694e-06
10:38576787 T A 0.031578 -6.6841e-05
10:38577543 T G 0.115367 -3.5452e-05
10:38584643 C T 1.016076 -8.0267e-05
10:38623373 A C 0.100021 -4.3173e-05
10:38649891 T C 0.434746 -4.0311e-05
10:38651764 G A 0.034252 1.2770e-04
10:38655478 T C 0.466392 -1.6217e-05
10:38669528 A G 0.900573 -5.0581e-05
10:38672399 G T 0.125783 -2.0742e-06
10:38709449 G T 0.052101 1.2977e-05
10:38962788 A G 0.145721 1.0119e-05
10:38989995 G A 0.114942 -2.4151e-05
10:39024050 G T 0.469891 -1.4572e-05
10:39030136 C A 1.022574 -7.7990e-05
10:39035115 T G 0.326390 -1.4040e-05
10:39049672 A G 0.901125 -5.1611e-05
10:39072157 A G 0.118707 -2.4472e-05
10:39074656 A G 0.293844 -9.3120e-06
10:42423532 G A 0.121914 -2.9027e-05
10:42454116 T C 0.049267 -9.1179e-06
10:42464862 C G 0.045058 2.3071e-05
10:42467126 G A 0.960282 -1.8975e-05
10:42471278 T G 0.114961 -2.8543e-05
10:42471449 T C 0.047167 -1.1305e-05
10:42476722 A C 1.056369 -8.2999e-05
10:42483209 A G 0.090138 -3.9337e-05
10:42490985 C T 0.121268 -3.7115e-05
10:42493103 A C 0.028465 -8.7974e-05
10:42501173 G A 0.081202 3.7843e-05
10:42509492 A G 0.027060 -2.1570e-06
10:42511722 T C 0.067242 -4.2215e-05
10:42520444 T G 1.969454 5.1534e-05
10:42606876 A G 0.116318 -3.5070e-05
10:42611505 C T 1.129885 -3.4774e-06
10:42618351 G A 0.027803 -1.0180e-04
10:42652777 G C 0.115403 -3.9003e-05
10:42725820 C G 0.104370 -8.4527e-05
10:42734014 C A 0.081660 -5.3342e-05
10:42737622 A G 0.067294 -6.9309e-06
10:42783346 G A 0.071170 -4.6176e-05
10:42827951 A G 0.823551 1.9244e-05
10:42843933 G A 1.105753 2.2307e-07
10:42856898 G A 0.114916 -4.0487e-05
10:42858841 C T 0.031523 3.3861e-05
10:42877828 T G 0.155971 -3.4786e-05
10:42878987 A G 0.039030 -1.0262e-04
10:42882706 C T 0.049387 6.2721e-05
10:42885157 A C 0.772703 -1.7164e-05
10:42907260 C T 0.751762 3.7495e-05
10:42916615 C T 1.533163 2.1553e-05
10:42918660 T A 0.108960 -2.5497e-06
10:42926743 C T 1.650432 1.0210e-05
10:42939635 T C 0.053341 4.4287e-05
10:42959602 C T 0.033490 -1.4248e-05
10:42964471 C T 0.033295 -3.1802e-05
10:42970504 G A 0.277363 -5.9502e-05
10:42983707 T G 0.296110 -1.1024e-04
10:42988230 G A 1.202382 -8.5473e-05
10:42990196 T C 0.109080 -1.7101e-05
10:43008405 T C 0.052935 1.3460e-05
10:43011866 A G 0.096629 1.1630e-05
10:43019635 A C 0.149344 -6.0195e-05
10:43028691 C T 0.057034 3.7052e-05
10:43039766 A G 0.150372 5.5314e-05
10:43050025 C A 0.032289 -3.1426e-05
10:43051835 T G 0.059115 4.9447e-06
10:43074218 C T 0.037170 -1.2134e-04
10:43087416 T C 0.178968 -2.1167e-05
10:43089965 A G 1.717078 1.5574e-04
10:43090783 C T 0.767552 1.0673e-05
10:43121519 G A 1.857534 1.7429e-04
10:43133453 A G 0.032354 8.3557e-05
10:43133654 A C 0.469881 -3.7180e-05
10:43134361 C T 1.774287 5.1346e-05
10:43137912 G A 0.233259 -7.8963e-05
10:43141235 A G 0.786102 4.7421e-04
10:43142521 A G 0.153216 6.3400e-05
10:43156544 T C 0.054172 6.1268e-06
10:43160410 A G 0.052458 -1.2423e-05
10:43167642 T C 0.036229 5.0791e-05
10:43168023 A C 0.027109 7.8540e-05
10:43180761 C T 0.111410 -6.6836e-05
10:43182294 C A 0.022889 -7.0874e-05
10:43191254 G C 0.286632 -1.5774e-04
10:43209711 T G 0.141856 -1.4909e-04
10:43212423 T G 0.112673 -1.8750e-04
10:43216662 T G 0.313043 -3.4836e-05
10:43224933 T C 0.076905 3.5363e-05
10:43225469 T C 0.022678 -8.4332e-05
10:43225806 C T 1.403070 9.5707e-06
10:43231006 A G 0.065120 1.3811e-04
10:43239546 C A 0.026258 8.1347e-05
10:43255654 G A 0.142810 2.1566e-05
10:43256070 A G 0.053516 -1.3925e-05
10:43265618 A G 0.033954 3.1408e-05
10:43270264 G A 0.114608 1.5994e-05
10:43273866 C T 0.079037 -1.2259e-04
10:43275208 T C 0.133238 1.1776e-05
10:43275990 A G 0.638219 -2.6843e-05
10:43276241 A G 0.078015 -2.5497e-05
10:43277859 G A 0.157429 2.3470e-05
10:43292647 G A 0.306759 -1.8521e-05
10:43297639 A G 0.031309 3.7056e-05
10:43311389 G A 0.771045 4.6049e-05
10:43312807 T C 0.380594 4.5642e-05
10:43329878 A G 0.581950 4.1556e-05
10:43341105 T C 1.650867 -2.0239e-06
10:43356959 C A 0.625411 -1.9790e-05
10:43375787 T C 0.058482 -1.0785e-04
10:43376624 A G 0.189367 1.0390e-05
10:43379151 T C 0.122456 1.2962e-04
10:43398194 T C 0.635349 -3.6350e-05
10:43403838 A G 0.042753 -1.3205e-04
10:43416861 C T 0.234080 1.1259e-05
10:43418934 G A 0.213827 7.6747e-05
10:43423439 C T 0.175300 2.5973e-05
10:43431356 T C 0.189812 8.8047e-06
10:43436576 A G 0.043928 -4.1659e-05
10:43441217 G C 0.075831 8.1780e-05
10:43452972 T C 0.040572 3.3404e-06
10:43460062 C T 0.287557 -1.6031e-04
10:43460183 T C 0.529486 6.4729e-06
10:43467392 A G 0.313504 5.0709e-05
10:43470145 G A 0.052520 4.9163e-05
10:43478876 C T 0.150249 3.4095e-05
10:43488531 A G 0.033262 5.1809e-06
10:43489157 A G 0.027505 -2.2776e-05
10:43501091 C T 1.620961 -1.8850e-04
10:43501174 A G 0.270008 -4.4874e-06
10:43509445 C T 0.052266 2.5958e-05
10:43516799 A G 0.042724 -1.5110e-04
10:43525148 T C 0.308272 -4.8534e-05
10:43534777 T G 0.069199 -4.0243e-05
10:43548632 G T 0.097610 -7.2227e-05
10:43548659 G A 1.310719 7.3226e-05
10:43549827 T C 0.181246 9.4162e-06
10:43555688 A C 0.185203 -4.0471e-05
10:43562340 T C 0.791665 3.9823e-05
10:43563176 A C 0.491108 -1.1266e-04
10:43575599 T C 0.771720 3.2067e-07
10:43575625 G T 1.523426 -1.3648e-04
10:43583324 T G 0.040195 2.2545e-05
10:43583540 T G 0.073909 2.1794e-06
10:43590868 C T 0.813233 -3.9235e-05
10:43598195 G A 0.521527 2.9060e-05
10:43606687 G A 1.373028 7.6588e-06
10:43610119 A G 0.346825 -1.0893e-05
10:43610366 A G 1.647070 -3.0037e-04
10:43612609 T C 1.548130 -9.8324e-05
10:43620335 T C 0.026343 -1.1183e-04
10:43628681 A G 0.154900 2.3261e-06
10:43650915 T C 0.116548 -1.4589e-05
10:43655570 A G 0.043091 9.1893e-05
10:43658376 T C 0.020140 4.0489e-05
10:43668416 T C 0.096415 -5.3577e-05
10:43672002 T C 0.097103 -4.0269e-05
10:43709063 A G 0.138363 6.1574e-05
10:43716800 T C 0.118827 -1.7953e-05
10:43719867 A C 0.023012 -2.8996e-05
10:43730423 C T 0.135036 1.4018e-04
10:43730794 G T 1.424840 2.0661e-05
10:43745869 T G 0.364219 1.0046e-05
10:43748423 A G 0.102712 -1.9423e-05
10:43753532 T C 0.247790 4.4007e-05
10:43758650 A G 0.703429 1.3370e-05
10:43764720 T C 0.069810 2.3148e-05
10:43766857 C T 1.488911 -5.1548e-05
10:43767880 G A 0.786644 -7.2641e-05
10:43783317 A G 0.046064 1.2614e-05
10:43790965 A G 1.950486 -2.6884e-05
10:43792903 A G 0.105393 1.2541e-04
10:43792983 A G 0.094091 -6.0253e-05
10:43793625 T C 0.669073 -2.6040e-06
10:43794079 A C 0.042419 1.0531e-05
10:43796792 A G 0.069586 -3.0492e-05
10:43797642 C G 0.278885 9.6424e-05
10:43811043 A C 0.096652 -1.3640e-05
10:43814049 A G 0.576881 2.8442e-05
10:43815361 A G 0.172353 -1.5624e-06
10:43820236 G A 0.462984 7.0219e-05
10:43827653 C T 0.151632 -3.3823e-05
10:43830772 T C 1.546562 2.3449e-05
10:43834545 T C 1.038537 -1.8196e-05
10:43846574 T C 0.035197 4.9218e-05
10:43867139 T C 0.229984 -5.1767e-06
10:43869097 A C 0.429338 -2.6305e-05
10:43871158 A G 0.086791 -6.3131e-05
10:43874179 T C 0.066428 -2.1006e-05
10:43880313 A C 0.062961 6.5309e-05
10:43880649 A G 0.235213 2.2274e-06
10:43888022 C A 0.070280 2.4027e-05
10:43890575 G A 0.068531 1.4579e-05
10:43897997 G A 0.062611 1.5706e-04
10:43909183 T C 0.590198 -1.0378e-05
10:43917571 G A 0.089654 2.8738e-07
10:43923646 A G 0.045885 -2.9571e-05
10:43923728 A G 1.637349 8.2656e-06
10:43933241 T C 0.167682 8.8024e-05
10:43963442 A G 0.314293 -1.7668e-05
10:43967500 G A 0.056359 4.4154e-05
10:43968915 C T 1.547555 2.0736e-05
10:43971441 G A 0.062938 1.4378e-05
10:43971579 G T 0.089073 -5.1188e-05
10:43976983 C T 0.428517 5.4005e-05
10:43988273 T C 0.350441 7.0588e-05
10:43988718 A G 1.766572 2.9618e-06
10:44002739 C T 1.613217 3.2088e-05
10:44002805 A C 0.064412 -1.5254e-05
10:44014299 C T 1.319385 -5.5078e-06
10:44014779 C T 0.081845 -6.4125e-05
10:44015353 C T 0.742732 -7.4931e-06
10:44015771 T C 0.518029 -7.4786e-06
10:44015891 T C 0.936993 -1.9388e-05
10:44016123 C T 0.036099 -4.9146e-05
10:44016330 C G 0.069329 2.9264e-05
10:44019543 T C 0.020490 -4.4363e-05
10:44021832 C T 1.312112 4.3735e-05
10:44041142 C T 1.322378 8.8140e-05
10:44049745 T C 0.267291 1.4513e-05
10:44053013 C G 1.057209 6.2479e-05
10:44055035 A C 1.963839 4.8929e-05
10:44070357 G T 0.056239 9.4124e-06
10:44071222 G T 0.072620 -4.4453e-05
10:44088396 G C 1.242386 -1.9103e-06
10:44089490 G A 0.035596 2.2885e-05
10:44091204 C T 0.055441 3.8261e-05
10:44096760 C T 0.473195 6.2726e-05
10:44100867 G T 0.112400 -2.9816e-05
10:44105723 A G 1.876324 -1.2931e-04
10:44107407 C A 0.265746 1.2240e-05
10:44108129 T C 0.507100 -2.3327e-05
10:44109024 C T 0.350629 2.4263e-05
10:44112245 A G 0.479498 -1.6874e-05
10:44114210 C A 0.090901 -1.7028e-04
10:44124200 T C 0.046489 3.2229e-05
10:44124901 G A 0.565897 -1.2025e-06
10:44127462 T G 0.921320 2.4177e-05
10:44149046 A G 0.225719 -2.8921e-05
10:44151100 C A 0.049611 3.1504e-05
10:44153978 A G 0.133329 2.4974e-05
10:44157090 T G 0.020711 -8.0963e-05
10:44160271 C A 0.561749 -6.5197e-06
10:44160627 C T 1.487814 2.3272e-05
10:44165055 A G 0.066259 3.5303e-05
10:44172133 C A 0.752089 1.3801e-05
10:44174579 T C 0.041263 9.5806e-07
10:44179130 A C 0.051932 3.3737e-05
10:44190893 T C 0.085285 5.3603e-05
10:44201064 T G 0.182314 5.6744e-05
10:44208251 A G 0.573508 1.0925e-05
10:44210305 A G 0.249157 -2.4469e-05
10:44210656 T C 0.039939 3.6623e-05
10:44233375 A G 0.029241 -2.2465e-05
10:44235295 T C 0.046742 8.3254e-06
10:44240966 A G 0.036586 1.4321e-05
10:44250690 C T 0.058966 7.1137e-05
10:44252796 A C 0.068904 5.8701e-05
10:44259462 G A 0.051598 1.8799e-05
10:44263699 C T 0.035041 1.0611e-04
10:44272879 T C 0.182135 5.7110e-05
10:44288408 T C 0.186647 -2.1328e-05
10:44291108 T C 0.242357 -2.3233e-05
10:44297019 T C 0.146396 1.9905e-05
10:44304097 C T 0.810954 2.5482e-05
10:44314431 C A 0.326594 3.9341e-06
10:44315843 A G 0.033944 1.5985e-05
10:44317319 A G 0.181464 1.3795e-05
10:44322048 C T 1.179448 -7.1533e-06
10:44345134 G A 0.091137 3.8328e-05
10:44358550 A G 1.144627 4.0050e-05
10:44360819 A G 0.032961 1.3215e-05
10:44362266 A G 0.885766 -2.2407e-06
10:44375635 T C 0.118898 -1.8668e-05
10:44378684 T G 0.044915 -5.5907e-06
10:44380000 C T 0.112212 -1.8446e-06
10:44392564 C A 0.093585 -2.1911e-05
10:44392652 T C 0.075451 -1.0892e-04
10:44398291 C T 1.213314 -1.1853e-05
10:44398862 A G 0.052523 -4.6959e-06
10:44404397 A C 0.171317 -1.7752e-05
10:44429049 T C 0.023869 4.4674e-05
10:44429119 G T 1.314796 -1.0533e-05
10:44429319 T C 0.116626 6.2472e-05
10:44437185 C T 0.151181 -3.9121e-05
10:44439740 T C 0.086113 1.0899e-05
10:44448756 T C 0.460225 1.2810e-06
10:44449117 A G 0.173537 -3.1485e-05
10:44450060 C T 1.952888 -5.3932e-05
10:44452589 C A 0.184291 -7.6103e-07
10:44464873 A G 0.059060 3.0508e-05
10:44465356 A G 0.040922 1.5815e-04
10:44470955 A C 0.106185 -2.8439e-05
10:44473793 T A 1.808770 1.7340e-05
10:44480287 A G 0.042471 5.2786e-05
10:44482558 T G 0.060196 3.8042e-06
10:44483355 G C 0.241464 -3.6162e-05
10:44483778 T C 0.059121 -1.8031e-06
10:44489626 G A 1.586134 4.6157e-05
10:44490532 G T 0.166221 -4.5810e-05
10:44495877 G A 0.257125 2.3567e-05
10:44500778 T C 0.072900 -1.1063e-04
10:44501501 A C 1.571755 4.8600e-05
10:44512715 G C 0.022113 2.0882e-05
10:44524675 T C 0.025291 2.8636e-05
10:44527366 C T 0.518772 6.9329e-07
10:44539913 G T 1.042380 2.9669e-05
10:44568952 C A 0.042562 7.0736e-05
10:44569965 T C 0.035583 -5.5479e-05
10:44579062 T C 0.253380 -5.1105e-05
10:44597898 G A 0.155001 -1.1432e-04
10:44598561 A G 0.115198 -1.0821e-04
10:44601052 G A 0.332372 -4.7200e-05
10:44601196 G A 0.061361 -4.3853e-05
10:44608481 A C 0.041844 -1.2252e-04
10:44628303 G T 0.296026 -9.1566e-05
10:44631285 A G 0.043831 6.5595e-05
10:44632262 C T 0.400441 1.1024e-06
10:44640797 G A 0.265808 1.4227e-06
10:44641066 A G 0.036752 4.9093e-05
10:44655275 C T 1.007537 -1.1257e-05
10:44660151 T C 0.057486 9.7733e-05
10:44670020 A G 0.021597 -2.6776e-06
10:44676292 A G 0.023162 6.2764e-06
10:44677014 T C 0.201870 -5.1019e-05
10:44677301 C G 0.230354 -4.1395e-05
10:44693970 T C 0.036797 -8.9847e-05
10:44697755 T C 0.727756 -9.7358e-05
10:44699424 C T 0.051338 2.1281e-05
10:44704776 A C 0.117986 -3.9575e-05
10:44713475 A C 0.403418 -2.7295e-05
10:44732825 C T 0.702063 -7.2386e-05
10:44733483 T C 0.050669 -1.1443e-05
10:44735490 A G 0.374839 6.1105e-06
10:44736560 G A 0.060838 -9.0060e-05
10:44737604 G A 0.040325 -4.8417e-05
10:44738932 A G 0.205005 -3.7822e-05
10:44741256 A G 0.208322 -5.1869e-05
10:44749854 C T 0.705185 1.6079e-05
10:44752268 A G 1.292644 6.1250e-06
10:44753867 C T 0.257602 -3.1530e-05
10:44754032 A G 0.047511 4.0240e-05
10:44759215 G A 0.065145 -9.8348e-05
10:44775824 T C 0.256362 -3.6880e-05
10:44778490 T C 0.066888 -3.0072e-05
10:44781374 C T 0.026391 -9.3488e-05
10:44786833 T C 0.130138 -4.8060e-05
10:44794020 T C 0.457602 2.0596e-06
10:44797954 T C 0.091332 -9.6102e-06
10:44805674 A C 0.136825 -6.1966e-05
10:44813919 C T 1.961077 6.7914e-05
10:44826084 C T 1.670267 -2.8987e-06
10:44828631 C A 0.153797 1.2573e-05
10:44833031 C T 0.229335 9.7943e-06
10:44839865 A G 0.065580 -3.6669e-05
10:44841144 T C 0.541028 2.9293e-05
10:44843882 T C 0.215531 4.4385e-05
10:44845097 T C 0.378494 -4.3808e-05
10:44849540 C T 1.029390 3.5287e-05
10:44851308 C G 0.025797 1.0238e-05
10:44852120 A G 0.119499 -1.3233e-05
10:44854180 A G 0.276609 3.3437e-05
10:44854913 A G 0.127659 1.7615e-04
10:44855927 G A 0.438904 -1.9374e-05
10:44856642 T C 1.725416 -2.5676e-05
10:44856863 A C 0.336305 -2.6285e-05
10:44857786 T C 1.404265 9.1632e-06
10:44859151 C T 0.119074 -1.8242e-05
10:44861668 C A 1.703504 -9.2997e-06
10:44871739 C A 0.035151 -3.9805e-05
10:44874821 G A 0.062695 -2.0608e-05
10:44876499 C T 0.201714 1.1215e-05
10:44884401 T C 0.085055 -5.4669e-05
10:44887197 T C 0.057028 -5.4871e-06
10:44889371 T G 0.413454 6.7865e-05
10:44890879 T C 0.086217 1.9547e-05
10:44893756 T C 1.339408 -1.2737e-04
10:44893830 A G 1.513890 -8.5962e-05
10:44894310 A G 0.558062 -3.9355e-05
10:44894940 A G 0.040429 -1.0466e-04
10:44898607 T C 0.207929 -1.0121e-05
10:44907260 A G 0.045668 -4.7573e-05
10:44912793 A G 0.300768 5.8340e-05
10:44914953 A C 0.376166 3.9939e-05
10:44922040 T C 0.263237 6.5331e-06
10:44935055 C T 1.550067 1.9182e-05
10:44952374 T C 0.029569 -1.4659e-05
10:44953571 C T 0.430195 -1.2336e-04
10:44955760 T C 0.035405 1.1331e-04
10:44963072 T C 0.092436 -1.1970e-06
10:44963836 T C 0.142602 -1.7351e-04
10:44968154 C T 0.168295 1.3765e-05
10:44970427 T C 1.552515 2.1796e-05
10:44970597 A C 0.023876 7.8766e-05
10:44996906 T C 1.222782 -1.7062e-05
10:45001419 A G 1.670556 -6.3104e-05
10:45002548 G A 0.107908 -6.0584e-05
10:45002658 G A 0.069897 3.8066e-05
10:45005077 C T 0.607228 2.0103e-05
10:45006398 A G 1.155325 -1.7065e-06
10:45006604 T C 0.049884 4.6506e-05
10:45007131 T G 1.042390 -5.9877e-05
10:45012731 T C 0.064957 1.0462e-04
10:45026907 G A 0.893095 2.3136e-06
10:45046299 T C 0.204875 -1.8382e-05
10:45057471 T C 0.106156 9.3307e-06
10:45078943 T C 0.283708 1.0627e-05
10:45087072 A C 0.477995 1.0736e-05
10:45099619 C T 0.050312 -4.2442e-05
10:45102496 A G 1.892897 -1.8838e-05
10:45119985 T C 0.226751 -3.6934e-06
10:45123379 C T 0.942566 2.3786e-07
10:45123711 C T 0.040796 1.9626e-05
10:45125718 T C 0.056226 -1.6253e-05
10:45130042 A G 0.033772 -6.3462e-05
10:45141957 G A 0.749204 7.0751e-05
10:45145116 C T 0.072442 -7.7840e-05
10:45147109 G C 1.431442 2.9102e-05
10:45155151 G A 0.074006 -1.9851e-04
10:45156416 T C 0.120265 1.4426e-05
10:45157566 A G 0.107665 -8.1385e-05
10:45161109 T C 0.379451 -1.4334e-05
10:45180993 C T 0.427696 2.3212e-05
10:45182316 G A 0.575910 -7.2695e-06
10:45183009 A T 0.476103 -5.7107e-06
10:45186931 T C 0.195540 -2.2747e-05
10:45192767 T C 0.109693 1.6801e-05
10:45193851 A C 0.175092 3.7472e-05
10:45196011 T C 0.037469 4.4335e-05
10:45216607 T A 0.059660 6.4739e-05
10:45221793 T C 0.084364 -4.5879e-05
10:45243317 A C 0.030568 2.0198e-05
10:45247709 T G 0.026995 2.3197e-05
10:45248943 G A 0.966744 -1.6281e-05
10:45249394 A G 0.614437 1.7984e-05
10:45256309 T C 0.057385 -1.2550e-04
10:45262439 G C 0.086577 1.4762e-05
10:45265699 A G 0.073205 -2.1370e-05
10:45271629 C T 0.064565 1.3902e-04
10:45283306 A G 0.077736 -2.3951e-04
10:45307666 G A 0.046755 -4.2348e-05
10:45313372 A G 0.163654 -1.1198e-05
10:45314905 C A 0.242406 -7.7795e-05
10:45317052 T C 0.466252 9.0559e-05
10:45319654 A G 0.305545 -1.7207e-05
10:45329761 T C 0.027466 -2.2255e-05
10:45331473 G A 0.210630 -3.1384e-05
10:45339776 T G 0.088732 1.2659e-05
10:45343576 A G 0.038196 2.2212e-04
10:45351872 A G 0.534962 -1.2203e-04
10:45365561 G A 0.531761 6.9825e-06
10:45368032 C G 0.370305 1.6937e-04
10:45370689 T C 0.309895 -3.5890e-07
10:45371060 T C 0.256629 -5.4622e-06
10:45374222 A C 0.088083 -2.5293e-05
10:45381307 G A 0.199821 4.1716e-06
10:45384409 A G 0.370113 6.9884e-05
10:45391707 T C 0.113189 4.2311e-06
10:45401601 A G 0.044405 2.3784e-05
10:45412166 C T 1.227300 -4.4147e-05
10:45413022 T C 0.081546 -1.6656e-05
10:45425266 T G 1.606115 -4.9232e-05
10:45425745 T C 0.367091 1.6537e-06
10:45432156 G A 0.209471 -1.3704e-05
10:45432762 G A 0.866320 2.8231e-05
10:45433145 C A 0.468966 -1.2725e-04
10:45443686 T C 0.029634 9.4499e-06
10:45446095 T C 0.067031 2.3564e-05
10:45448049 T C 0.039715 1.2821e-04
10:45449060 G C 0.788900 -3.7926e-05
10:45453950 C T 0.292829 8.5926e-05
10:45454640 G A 0.769185 -2.2588e-05
10:45458125 T C 0.199721 -5.5935e-05
10:45463065 T C 0.114186 -7.6666e-05
10:45464035 G A 1.437385 -1.1404e-05
10:45467204 C T 0.099641 -5.5610e-06
10:45471222 A G 1.284416 -1.1532e-05
10:45473317 T C 0.304276 -3.1016e-05
10:45474443 C A 0.045525 -3.4998e-05
10:45477080 C T 1.630400 1.0784e-05
10:45478092 G A 0.344475 -1.7010e-05
10:45484308 C T 1.400243 2.4891e-05
10:45491258 C A 1.968555 -1.5409e-05
10:45496126 A G 0.113887 2.2630e-05
10:45499009 G A 0.115649 1.3566e-05
10:45501305 A C 0.073529 5.4938e-05
10:45521180 C A 0.040280 4.3700e-05
10:45522320 C T 0.117013 3.4145e-04
10:45537235 A G 1.444369 -8.9816e-06
10:45545476 A G 1.565264 -7.0793e-06
10:45548366 G A 1.623340 -3.8659e-05
10:45560014 G A 0.075178 5.6693e-07
10:45565417 C A 1.474344 -1.6942e-04
10:45573645 A G 0.712400 -4.6312e-05
10:45579762 T C 0.046456 -3.0745e-06
10:45589783 A G 1.531498 -8.3071e-04
10:45590406 G A 0.044490 1.4214e-05
10:45590642 A G 0.084558 -1.5551e-05
10:45597857 C T 0.077190 2.5050e-05
10:45613117 G A 0.074918 2.4965e-05
10:45620335 C A 0.056220 5.9343e-05
10:45621186 T C 1.088297 -8.8035e-05
10:45632911 G A 0.082371 -9.5363e-05
10:45651372 T C 1.729463 -5.9755e-05
10:45651550 A C 0.028472 4.8414e-05
10:45665728 T C 0.022477 7.1712e-05
10:45694085 A G 0.801016 -1.0913e-04
10:45697020 A G 1.176222 -1.4871e-04
10:45703106 G A 0.022035 5.7582e-06
10:45706161 A C 0.048449 -5.9221e-06
10:45720368 T G 1.443542 -6.4004e-05
10:45722867 T C 0.020393 5.9888e-06
10:45723458 A G 1.175595 -2.1108e-04
10:45742582 T C 0.036823 1.0950e-05
10:45744976 C T 0.037820 1.7287e-05
10:45753266 G A 0.062026 -9.1480e-06
10:45764692 G A 1.218459 5.6960e-06
10:45780460 A G 0.033207 -1.0256e-04
10:45781481 G A 0.023976 -5.0538e-05
10:45783429 C T 1.220873 1.0196e-05
10:45789879 T G 0.953651 -1.8703e-05
10:45797702 C A 0.027203 -6.7237e-05
10:45798283 G A 1.971473 8.6954e-05
10:45800858 T C 0.848943 -1.6821e-05
10:45801335 A G 0.051280 -2.7838e-04
10:45811168 C T 0.048540 1.8513e-04
10:45816424 G T 0.075616 3.9922e-05
10:45817890 A G 0.098817 1.3430e-06
10:45819509 A G 0.224970 3.0247e-05
10:45849953 A G 0.220318 3.2909e-05
10:45850300 G A 1.216696 -9.3476e-07
10:45875980 T C 0.318720 1.6823e-05
10:45879062 A G 0.091024 -6.2631e-06
10:45879606 T C 0.038238 -2.0341e-05
10:45891484 G A 0.784904 -6.1483e-07
10:45898356 A C 0.423710 1.9591e-06
10:45898913 A G 0.022435 6.0273e-05
10:45904061 C G 0.021195 4.1464e-04
10:45912237 C T 0.317065 1.1027e-05
10:45917542 C T 0.169626 -2.8971e-05
10:45918279 T C 1.462426 -6.2355e-05
10:45919863 T C 0.057216 1.6370e-04
10:45922730 T C 0.051828 -2.7064e-05
10:45922801 A C 0.092442 -7.9500e-05
10:45924256 C T 1.509492 -2.3460e-05
10:45925215 A T 0.999906 -6.1499e-05
10:45930281 T C 0.051286 -9.1489e-04
10:45938079 A G 0.027371 1.3809e-05
10:45941405 T C 0.027641 1.8331e-04
10:45941499 A C 0.097025 -2.9400e-05
10:45944404 C T 0.044509 2.4890e-05
10:45950807 C T 0.029582 -9.0270e-05
10:45953767 G A 0.632892 4.1497e-05
10:45954290 A G 0.030403 -2.3612e-05
10:45955177 G A 0.101089 6.7346e-05
10:45958676 A G 0.113728 4.0553e-05
10:45970601 A G 0.040351 -1.6193e-05
10:45983125 T C 0.067648 -4.1364e-05
10:45987515 A G 0.087697 1.1307e-04
10:45997099 G C 0.087246 -2.5148e-05
10:46001617 A G 0.096149 -2.4970e-06
10:46005065 C T 0.043922 9.0582e-06
10:46010133 C T 0.086574 -4.7781e-05
10:46013277 C A 0.495743 -6.8414e-06
10:46019460 C T 0.094442 -1.5676e-05
10:46024729 G A 0.635690 2.9095e-05
10:46028959 T C 0.021578 -1.2914e-04
10:46030868 G A 0.027566 1.4865e-05
10:46052917 C T 0.331326 -1.7492e-04
10:46054336 C T 0.020675 2.4218e-05
10:46061206 G A 0.048488 -1.5317e-04
10:46085224 T C 0.038566 1.2072e-05
10:46111895 A G 0.047209 6.4922e-05
10:46136306 A C 1.328006 8.3309e-06
10:46140766 T C 0.070748 -3.5023e-05
10:46141837 C T 1.090196 5.3567e-06
10:46143958 G T 0.272160 4.9235e-05
10:46148326 C T 0.375199 -1.8112e-05
10:46157099 C T 0.070446 -4.6406e-05
10:46163327 C T 0.477246 7.8399e-06
10:46169204 A G 0.065574 -3.5201e-05
10:46169848 C A 0.296139 4.3123e-07
10:46208186 A G 0.482465 7.0832e-06
10:46224381 T C 0.070209 -4.2106e-05
10:46528901 A G 0.069579 7.2988e-06
10:47087371 A G 0.728100 -9.4761e-06
10:47091507 G A 1.270491 1.6184e-05
10:47536152 G T 0.025297 -2.1049e-05
10:47543460 C T 0.041140 -2.8097e-05
10:47556040 G A 0.038732 4.6278e-05
10:47587221 T C 0.064711 1.5754e-05
10:47594623 T C 0.046418 -7.3612e-05
10:47599478 T C 0.078914 9.0929e-05
10:47600184 C T 0.022610 7.4904e-05
10:47606631 G C 0.040202 8.1634e-05
10:47607642 A C 0.039368 2.0636e-05
10:47607691 A C 0.076123 2.1766e-05
10:47608802 T C 0.114874 5.5955e-04
10:47612294 G A 0.186913 3.5039e-05
10:47618365 A G 0.056466 1.6098e-05
10:47620300 A G 0.031425 -3.8357e-05
10:47623492 T C 0.220844 2.0793e-05
10:47628892 T C 0.078450 -1.1392e-05
10:47634745 T C 0.132888 9.8526e-05
10:47635443 G A 0.031523 -4.9118e-05
10:47636169 A C 0.078031 -2.5570e-05
10:47654624 T C 0.065379 -1.6343e-05
10:47659716 A G 0.062241 1.8321e-05
10:47660466 A G 0.027878 -2.8478e-05
10:47673546 A G 0.095237 -1.1327e-05
10:47678244 G T 0.114325 -2.8714e-05
10:47684765 C T 0.593028 -2.1664e-05
10:47701362 C T 0.052153 7.3914e-05
10:47703946 C T 0.274750 7.7116e-05
10:47966214 A C 1.325036 8.9116e-05
10:48003992 T C 0.875477 3.0422e-05
10:48005276 G A 0.220458 -3.2247e-06
10:48312762 G A 0.076713 -2.4933e-05
10:48319376 A G 0.576670 -2.7733e-05
10:48320402 C T 0.419848 2.5135e-04
10:48323395 C T 0.317548 2.5963e-04
10:48324245 A G 0.145221 -7.4114e-05
10:48326282 G A 0.436278 2.4066e-04
10:48327604 A G 0.069829 -2.6409e-05
10:48327867 T C 0.266132 2.4133e-05
10:48339106 A C 0.132855 -2.4829e-05
10:48340623 A G 1.068794 1.1004e-04
10:48341334 G T 1.891443 9.0479e-06
10:48342670 T C 0.033843 -5.6259e-05
10:48357300 T G 0.027349 6.3650e-05
10:48359864 G A 0.250455 1.5537e-05
10:48366736 T C 0.957744 1.5397e-04
10:48369727 A G 0.093932 2.2467e-05
10:48370101 G A 0.229887 -2.6465e-05
10:48371277 T C 0.260040 5.8401e-05
10:48372645 C T 0.059170 -3.5717e-05
10:48384075 C T 0.158214 3.3246e-05
10:48387980 A G 0.052792 1.2871e-04
10:48399521 C G 0.035255 2.2689e-05
10:48400458 T C 0.395118 7.5763e-05
10:48402818 C T 1.764667 2.6563e-05
10:48403781 A G 0.034583 -2.0427e-05
10:48406227 T C 1.219978 -4.4300e-05
10:48407088 T C 0.038573 -3.6440e-06
10:48408289 C T 0.121667 6.2954e-06
10:48411796 T G 0.230169 -1.8652e-04
10:48414570 G A 1.868557 -3.4745e-05
10:48420192 A G 0.342362 1.2623e-04
10:48422848 A G 0.058105 1.7322e-05
10:48426891 A C 0.349314 1.7173e-05
10:48427639 G A 0.023765 -6.6653e-05
10:48431110 G T 1.593901 -6.4503e-05
10:48436242 C T 1.595972 -7.9763e-05
10:48440082 G A 0.084539 -3.0789e-05
10:48442894 G A 0.533699 8.9356e-05
10:48443093 A G 0.556955 6.9526e-05
10:48445554 A G 1.963440 -6.9519e-05
10:48447437 T G 0.058699 2.0963e-05
10:48449174 T C 0.034269 -6.0148e-05
10:48450392 C T 0.640562 1.3500e-04
10:48450729 G A 0.053003 1.5685e-05
10:48451786 A G 0.197407 3.7473e-04
10:48453151 T C 0.042617 -4.7033e-05
10:48453280 A G 1.723059 1.1317e-05
10:48455837 T C 0.362096 4.7455e-05
10:48461026 A G 0.067294 -8.8455e-05
10:48472191 G A 0.084565 -3.3887e-05
10:48477559 C T 0.027560 -4.1703e-05
10:48479761 T C 0.093202 7.7534e-06
10:48482576 C G 1.591707 -2.7141e-05
10:48485288 C T 0.243529 6.5935e-05
10:48485976 G A 1.141723 -1.0528e-04
10:48487554 C T 0.122005 2.6527e-05
10:48488887 A G 0.094993 5.9155e-05
10:48489065 A G 0.022220 -2.4498e-05
10:48489541 C T 0.407991 8.9168e-06
10:48493811 C T 0.592593 3.3662e-05
10:48494336 C A 0.690459 -1.6198e-04
10:48494364 A G 0.087794 -6.5845e-05
10:48496354 A G 0.055509 9.0374e-05
10:48497586 T G 0.055220 -4.2804e-05
10:48499927 A C 0.051864 -8.7306e-06
10:48501995 T G 0.041575 -2.2155e-05
10:48505778 T C 0.988500 2.6793e-04
10:48511877 T G 0.843243 7.9235e-04
10:48516583 G A 0.021646 -2.2355e-05
10:48524247 A C 0.685753 -1.1104e-07
10:48528485 C T 1.226735 2.7574e-05
10:48528502 C T 0.064022 5.1546e-05
10:48529682 C T 0.107045 2.4237e-05
10:48529707 T C 1.947455 4.3196e-05
10:48530557 C G 1.926886 5.3191e-05
10:48534880 T C 0.799922 1.4002e-04
10:48541256 A G 1.923481 9.1175e-05
10:48541779 T C 0.062604 -3.0493e-06
10:48542740 A G 0.020753 1.6350e-05
10:48543126 G A 0.237849 1.4910e-05
10:48545293 T C 0.359480 1.5454e-05
10:48545686 T G 0.683091 -3.2914e-05
10:48554303 T G 0.045947 5.8026e-05
10:48561679 A G 0.040296 1.6558e-05
10:48582944 C T 0.025499 -3.0303e-05
10:48583478 T C 1.641341 -9.8646e-06
10:48590354 A G 0.172252 1.3824e-05
10:48591872 A G 0.043065 -3.0456e-05
10:48594291 G A 1.556715 -9.9481e-06
10:48596141 G C 0.107957 4.1716e-05
10:48598133 T C 0.088849 -4.0959e-05
10:48602195 A G 0.024944 1.8555e-05
10:48611773 T C 0.690965 -3.8764e-06
10:48614921 A G 0.036216 1.2968e-05
10:48615461 C T 0.051153 -7.3398e-06
10:48623196 G A 0.083792 4.5303e-05
10:48625324 C A 1.241182 5.2813e-06
10:48629311 T C 0.073283 1.3198e-05
10:48631327 A G 0.077457 -1.1896e-05
10:48631361 T C 0.044113 5.0174e-06
10:48636891 G T 1.964670 3.3286e-05
10:48639880 G A 0.990915 1.6550e-04
10:48642321 C T 0.835489 5.0970e-05
10:48643209 T C 1.186605 4.8069e-05
10:48645212 A C 0.148010 7.5263e-05
10:48645628 A T 0.023447 -9.6429e-05
10:48648356 A C 1.770185 1.4270e-04
10:48653495 T C 0.187371 -1.0063e-05
10:48654942 T C 1.157614 7.7759e-05
10:48656220 G C 0.063234 1.9779e-05
10:48662162 G A 0.227102 -5.5879e-06
10:48663854 G A 0.032039 6.9973e-05
10:48663862 T C 0.105652 4.3208e-05
10:49389758 T C 0.407550 2.7005e-04
10:49390308 A G 1.216819 8.7067e-04
10:49394928 G A 0.040199 -1.1782e-04
10:49397690 A G 0.022328 -7.5867e-06
10:49403140 C T 0.541882 3.2049e-04
10:49404479 T C 0.193775 8.2999e-05
10:49411559 T C 0.122430 -9.1419e-05
10:49412577 T C 0.043006 2.2963e-04
10:49418470 A G 0.079813 2.5563e-05
10:49420008 C T 0.455616 4.0605e-04
10:49424022 T C 0.077531 5.2834e-05
10:49426600 C G 0.033840 -2.2466e-04
10:49427090 A G 0.021967 -1.1965e-05
10:49433015 A G 0.812941 -7.3199e-05
10:49433758 A G 0.028848 -1.2000e-04
10:49446236 T C 0.040475 -2.3887e-06
10:49446325 T G 0.063208 -4.9180e-05
10:49449085 C T 0.034145 -2.0611e-05
10:49449627 T G 0.245372 3.7386e-05
10:49455314 A G 0.133913 4.6130e-05
10:49483224 T C 0.149561 2.7300e-05
10:49484481 G C 0.168130 8.8266e-05
10:49491047 G A 1.193745 3.4474e-05
10:49491942 C T 1.124436 9.9828e-05
10:49492614 T C 0.076178 -1.0769e-04
10:49500504 G A 1.942294 -3.8212e-05
10:49503002 T C 0.138272 -5.0010e-05
10:49503802 C T 0.020601 -4.7678e-05
10:49510814 C T 0.210516 3.2283e-06
10:49511627 T C 0.932780 8.3068e-05
10:49518130 A G 0.158996 2.8803e-05
10:49518363 A G 0.049731 -5.6610e-05
10:49529761 A T 0.139616 -9.9886e-06
10:49538435 C T 0.134394 -1.3431e-05
10:49564486 A G 0.022539 -2.5471e-05
10:49571350 A C 0.093549 7.4164e-05
10:49574575 A G 0.041169 -2.0388e-05
10:49578487 C A 1.118343 1.9314e-05
10:49607750 A G 0.278859 -4.5698e-05
10:49612716 G T 0.077080 5.4386e-05
10:49613797 A G 0.050410 -5.3199e-05
10:49626368 A G 0.491264 -4.6417e-05
10:49627912 G T 0.261114 -3.0318e-06
10:49629485 C G 0.034622 1.0114e-04
10:49652090 C T 0.717798 -5.0868e-05
10:49655567 G A 0.095659 -2.2004e-05
10:49657551 T C 0.073640 5.6984e-05
10:49658842 G C 0.024116 -2.2140e-05
10:49660694 A G 0.222457 1.2567e-06
10:49661883 G A 0.339097 1.3945e-04
10:49678018 C T 0.234437 9.0034e-07
10:49683413 T C 0.035723 -1.1261e-04
10:49690653 C T 0.054220 -2.3631e-06
10:49695173 G A 1.815161 -1.2684e-05
10:49703242 G T 0.588348 2.2549e-06
10:49707061 A G 0.380019 3.2992e-04
10:49720644 G A 0.487992 6.2824e-05
10:49730982 A G 1.830689 2.0125e-05
10:49735563 T C 0.881416 4.9606e-05
10:49736674 T C 0.323442 -1.1331e-05
10:49743008 G A 0.550863 2.7603e-05
10:49753956 T C 0.028368 -9.2668e-06
10:49758116 C A 0.102949 -2.4444e-05
10:49761146 T C 0.139856 6.0704e-05
10:49765168 A G 0.310401 -1.4822e-05
10:49765286 A G 0.365754 -3.5316e-05
10:49770816 C T 0.221058 -9.1031e-05
10:49772697 T C 0.048748 -6.2649e-05
10:49775261 T C 1.278148 6.7967e-06
10:49781341 G A 0.632217 4.8982e-06
10:49788293 C T 0.021623 -2.4253e-05
10:49788358 C T 1.012522 3.6945e-05
10:49795566 A G 0.120641 -9.2462e-05
10:49798033 T C 1.309356 3.4668e-05
10:49807631 A C 1.356315 -4.6101e-06
10:49810853 T C 0.489459 -3.3553e-05
10:49813471 C A 0.056979 5.7328e-05
10:49814057 T C 0.086275 1.4251e-04
10:49818324 T C 0.204434 7.8976e-05
10:49818441 T C 0.951457 2.8960e-05
10:49818668 A G 0.531086 -5.4136e-07
10:49823349 A G 0.614038 1.9446e-05
10:49829983 C T 0.971645 4.3865e-05
10:49834326 T G 1.016755 6.9705e-05
10:49856744 T C 0.028365 -4.8645e-06
10:49862342 G A 0.190756 3.8922e-06
10:49862652 C T 1.325507 4.1309e-05
10:49866099 G A 0.127415 6.9666e-05
10:49866788 A G 0.049887 -7.9049e-05
10:49871617 G A 0.446161 -2.0823e-05
10:49876324 T C 0.115192 2.1734e-05
10:49878790 C A 0.179487 -3.1482e-05
10:49881538 G A 0.202548 6.8623e-05
10:49886813 T C 0.689732 4.2357e-05
10:49890875 C A 0.107016 -1.0862e-05
10:49895647 G T 0.059650 -3.1049e-05
10:49900195 G T 1.448764 -2.0702e-05
10:49903711 T C 0.020906 1.0244e-04
10:49903921 A G 0.081238 4.7962e-05
10:49905573 T C 0.053344 -7.6204e-06
10:49907243 C T 0.139493 -1.9749e-05
10:49908784 T C 0.560980 2.1110e-05
10:49910599 C T 0.057674 -2.9622e-06
10:49911132 A G 0.044791 -5.6240e-05
10:49911357 A G 0.091495 2.4256e-06
10:49911701 A G 0.170681 9.6110e-06
10:49920683 A G 0.049829 8.5128e-05
10:49922991 T C 0.047631 -2.0923e-05
10:49924919 A C 0.124754 -9.4952e-05
10:49925611 T C 0.432792 -6.6459e-05
10:49929331 A G 0.036060 -2.2920e-05
10:49930972 C T 0.213509 1.8210e-06
10:49931845 C T 1.333361 5.0276e-05
10:49933146 C A 1.239650 1.3985e-04
10:49933488 A C 1.152063 -4.9612e-05
10:49933974 C T 0.136127 -9.4551e-06
10:49934020 A G 0.020185 1.4115e-05
10:49936336 T C 0.651676 1.1397e-04
10:49938285 C A 0.052695 -7.6092e-05
10:49938524 C T 0.246476 -1.3698e-05
10:49939988 T C 0.052244 4.7067e-05
10:49942050 T A 0.032308 5.1424e-05
10:49944268 G T 0.197842 -1.6872e-05
10:49946318 G T 0.162638 2.7841e-06
10:49954594 A C 0.033947 1.9690e-05
10:49958535 C T 0.126867 -2.7548e-05
10:49968085 T C 0.082750 9.4043e-06
10:49968648 T C 0.606449 -1.0134e-04
10:49969524 A G 0.059193 -9.2774e-05
10:49973070 C G 0.058979 -5.6449e-07
10:49973323 G A 0.136938 3.7279e-05
10:49975771 T C 0.046210 -5.2545e-06
10:49976066 A C 0.122397 -3.3221e-06
10:49977285 C T 0.467401 7.7269e-05
10:49977882 A G 0.864691 3.7554e-05
10:49984690 A G 1.491329 -2.0906e-06
10:49985110 T C 0.112254 -1.5940e-05
10:49998780 A G 0.094912 -5.4998e-05
10:49998824 T C 0.166773 4.6913e-06
10:50002105 C G 0.084396 2.0497e-08
10:50002222 G A 0.342784 7.2534e-06
10:50004372 T C 0.094036 -5.7374e-05
10:50010018 T C 0.439300 -1.5746e-05
10:50013402 C T 0.606063 -1.0064e-05
10:50014328 G A 0.311151 1.0706e-05
10:50014917 C T 0.733796 -1.4882e-05
10:50018765 A G 0.061715 -1.0310e-05
10:50019435 C T 1.910453 2.5550e-05
10:50021046 T C 0.022678 4.3562e-05
10:50025396 A G 0.731836 2.7845e-05
10:50025446 T G 0.229455 -1.1147e-04
10:50026020 G A 0.974953 -1.5375e-05
10:50028308 T C 0.139103 -8.3839e-05
10:50029121 T C 0.048027 -9.1885e-05
10:50031145 G A 0.486012 -9.9627e-05
10:50038800 G A 0.977205 -1.3564e-06
10:50038878 C G 0.144001 -4.8114e-05
10:50040722 A C 0.256460 -9.5146e-06
10:50041680 T C 0.048969 -9.1251e-05
10:50047563 T C 0.029553 6.6383e-06
10:50056819 A G 0.081202 3.7260e-05
10:50060369 A G 0.024525 2.6037e-06
10:50068415 T C 0.073146 -2.7999e-05
10:50078117 A G 0.666009 2.7471e-05
10:50086567 T C 0.047148 3.7751e-05
10:50092825 T C 0.033444 -9.9590e-05
10:50098214 T C 0.074798 2.9474e-05
10:50098739 C G 0.145984 -3.0980e-05
10:50098740 A T 0.085928 -1.4844e-05
10:50099480 A C 0.033376 -1.7941e-05
10:50111346 A G 0.036625 8.2989e-06
10:50119054 G A 0.918106 2.2075e-05
10:50119116 C T 0.051900 2.7066e-05
10:50119149 C T 0.117295 6.3760e-05
10:50119379 C T 0.631851 -6.1311e-05
10:50121454 A G 0.124958 -3.2947e-06
10:50121785 A G 0.040098 5.2144e-05
10:50121964 A G 0.038433 3.1817e-05
10:50122109 T C 0.252425 -3.3942e-05
10:50122181 A C 0.654386 3.8331e-05
10:50124080 A C 0.790902 3.6015e-06
10:50125944 C T 0.624246 1.0309e-05
10:50127382 A G 0.066785 2.5686e-06
10:50132639 T G 1.209900 2.2337e-05
10:50135711 G A 0.041630 -3.9873e-07
10:50139007 C G 0.176725 2.2902e-05
10:50139215 A G 1.714335 5.7178e-05
10:50139535 A G 0.043834 -9.7198e-05
10:50141004 C G 0.562749 5.1991e-06
10:50141332 A G 1.884614 -5.2372e-05
10:50141668 C T 0.098194 7.1950e-05
10:50149432 A C 0.020400 -6.6051e-06
10:50151159 C T 0.043847 3.7280e-05
10:50151575 T C 0.030883 4.9711e-05
10:50171949 T C 0.061526 -3.0638e-05
10:50175604 A G 0.127204 -4.3946e-05
10:50175821 C A 1.047430 -1.7349e-05
10:50177998 A G 0.075503 1.2131e-05
10:50183042 A G 0.119213 -7.6400e-05
10:50183737 C T 1.880031 7.7044e-05
10:50188592 A G 0.027109 -6.4037e-05
10:50191089 A G 0.116675 -8.7209e-06
10:50195284 T C 0.089278 -5.4051e-05
10:50197199 C A 0.062494 -4.1262e-05
10:50197994 A C 0.875464 2.9613e-05
10:50209121 A C 0.503955 -1.7081e-06
10:50209441 A G 0.082143 -1.1899e-04
10:50211209 C T 1.280920 2.8019e-06
10:50219993 G A 0.048995 2.6349e-05
10:50224766 T C 1.614979 -2.1361e-05
10:50226804 A C 0.490787 1.8213e-05
10:50244183 A G 0.211675 -1.2409e-05
10:50244273 T C 0.078031 -4.1341e-05
10:50251101 C T 1.794933 -6.4344e-05
10:50251896 T C 0.066233 7.9799e-05
10:50253711 T C 0.144481 6.4831e-05
10:50253839 T C 0.050108 -7.4767e-06
10:50292810 C G 0.027842 1.3324e-04
10:50298474 T C 0.063652 1.2952e-05
10:50307461 T C 0.332589 1.2211e-05
10:50311341 G A 0.217650 5.2028e-05
10:50315893 G A 0.786942 -3.2566e-06
10:50316586 T C 0.064298 -2.2692e-05
10:50319387 A G 0.784011 3.1182e-06
10:50332840 C T 0.033817 3.8706e-05
10:50332930 A G 0.190863 -6.2251e-05
10:50338992 A G 0.117477 -4.6499e-05
10:50345140 G A 1.199234 -5.6189e-05
10:50346307 G A 0.022905 1.5186e-04
10:50349605 T G 0.028559 1.2246e-04
10:50349716 G A 0.087557 -1.4942e-04
10:50350183 C T 0.620964 -1.6146e-04
10:50351704 T C 0.428300 -8.1057e-05
10:50358493 A G 0.051091 3.1615e-05
10:50358852 T C 0.072646 -3.3572e-05
10:50365581 G A 0.111878 2.3142e-05
10:50365667 G T 0.577069 2.4161e-05
10:50369688 A G 0.041104 2.0178e-05
10:50370101 T C 0.089937 4.0227e-05
10:50373832 A G 0.022130 5.5237e-05
10:50374930 T C 0.444295 1.9455e-06
10:50376004 G A 0.074419 -2.6701e-05
10:50376942 C T 0.597498 -5.4457e-05
10:50377251 A C 0.066463 -9.9909e-06
10:50378351 T G 0.671491 -6.1483e-05
10:50378449 A G 0.134163 3.4580e-05
10:50379136 T C 0.589834 -1.4937e-04
10:50380033 T C 0.460890 -1.0806e-04
10:50384547 T C 0.719246 8.4492e-06
10:50386498 G A 0.672604 -1.5958e-05
10:50387056 A G 0.192194 -1.0456e-05
10:50388598 T C 1.925137 5.8206e-05
10:50393013 T C 0.676801 -2.4280e-05
10:50393251 A G 0.035882 6.7189e-05
10:50401982 A G 0.075103 1.2952e-04
10:50411159 A G 0.115234 -9.6978e-05
10:50414102 G A 0.028371 8.8575e-05
10:50418927 G A 1.427826 -9.2521e-06
10:50421139 C T 0.435372 -3.4421e-05
10:50423250 G A 0.444853 -3.3391e-05
10:50426361 T C 0.796608 -3.7242e-06
10:50430027 T C 0.174323 -8.8844e-07
10:50439574 A C 0.052964 5.4953e-05
10:50447452 G A 0.071783 -6.5888e-05
10:50450453 A G 0.063691 6.6760e-05
10:50453933 A G 0.120005 -8.3412e-06
10:50460376 A G 0.115016 -1.9384e-05
10:50460557 T C 0.183213 -4.7116e-05
10:50468666 G A 0.023373 -2.0366e-05
10:50470330 G A 0.162161 8.5059e-05
10:50472780 A G 1.531833 1.0016e-04
10:50476193 A C 1.776329 6.9934e-05
10:50482300 T C 0.128025 -3.0297e-05
10:50492097 G A 0.060475 3.3735e-05
10:50496617 T C 1.880647 4.0991e-05
10:50499834 G A 0.020017 -1.7037e-05
10:50504845 T C 0.041701 1.2703e-04
10:50508228 A G 0.318123 -1.3840e-05
10:50513443 T C 0.145725 2.8883e-05
10:50514253 A G 0.356020 -3.4056e-05
10:50518351 T C 0.942703 9.4804e-05
10:50521254 A G 0.029491 3.9444e-05
10:50523748 G C 0.068641 3.2436e-05
10:50528599 G A 0.133176 -1.5376e-05
10:50530724 G A 0.020257 -5.1209e-05
10:50531137 T A 0.023249 -8.2649e-05
10:50531214 G C 0.106620 6.3440e-05
10:50531972 C A 0.346971 -2.2309e-05
10:50533237 A G 0.347513 -2.4725e-05
10:50533386 T C 0.055915 -4.1065e-05
10:50534350 A G 0.250497 -1.1049e-04
10:50534599 A G 0.898333 1.0343e-04
10:50534862 C T 0.659784 -3.2759e-05
10:50538068 C G 1.650423 9.7752e-05
10:50538367 A G 0.085610 4.6639e-06
10:50542358 T C 0.999270 9.0528e-05
10:50546999 G A 1.135724 5.9031e-05
10:50549116 T C 0.027780 -4.6295e-05
10:50554213 T C 0.090368 4.9984e-05
10:50555799 G C 0.191168 2.2341e-05
10:50568273 C T 1.201227 9.6047e-06
10:50576633 T C 0.243308 -3.6737e-05
10:50578746 A G 0.181201 1.0288e-06
10:50592953 T C 0.099697 -9.5301e-05
10:50612261 A G 0.080177 2.3331e-05
10:50614964 C G 1.001672 -6.3641e-06
10:50618348 G T 0.164735 -2.8282e-05
10:50623216 G A 1.751999 7.4202e-06
10:50624085 G A 1.065808 1.5926e-05
10:50627519 A G 0.106954 -1.8865e-05
10:50633805 T C 0.171619 5.5979e-07
10:50634165 G C 0.055736 6.8787e-05
10:50637535 T C 0.032088 -1.1039e-04
10:50637770 G A 0.146481 -2.9949e-05
10:50638140 C T 0.097817 -1.9137e-05
10:50668313 C T 0.023197 -3.0672e-05
10:50669892 A T 0.041604 -6.1898e-06
10:50680845 C T 0.082189 -1.2186e-05
10:50681033 A G 0.843899 9.9490e-06
10:50685177 T C 0.043616 4.0696e-05
10:50691733 A G 0.040150 -6.0647e-05
10:50704091 G C 0.184527 -6.0124e-05
10:50710401 T C 0.122414 3.0378e-05
10:50714435 A G 0.214804 5.1763e-05
10:50717586 T C 0.336731 2.4107e-05
10:50732139 T C 0.035515 -7.8527e-06
10:50732280 T C 0.335364 2.5276e-05
10:50734686 T C 0.051234 3.4182e-05
10:50734862 A G 1.036038 3.9411e-05
10:50740600 T C 0.121005 -2.7041e-05
10:50740876 C G 1.478041 8.0843e-06
10:50741180 A G 0.390912 -5.6817e-05
10:50744306 A G 0.187429 5.7831e-05
10:50747539 C G 0.849225 2.0219e-05
10:50749740 T C 0.384677 2.0244e-05
10:50751024 C T 0.035151 -3.0569e-05
10:50766496 G A 1.238430 -1.8653e-05
10:50768596 G T 1.232266 6.0614e-05
10:50770632 G A 0.584725 -2.4113e-05
10:50779645 C A 0.920314 3.9523e-05
10:50785937 G A 0.190795 6.0553e-05
10:50786698 T G 0.087953 2.9343e-06
10:50791675 T G 0.261686 9.9546e-05
10:50801342 C T 0.199857 -1.3715e-05
10:50801368 T C 0.308947 -1.7155e-05
10:50803591 A G 0.020614 -2.7122e-05
10:50806587 A G 0.154189 9.5696e-07
10:50807445 C G 0.041598 8.4848e-06
10:50814006 C T 0.024009 6.4544e-05
10:50815871 C T 0.177474 -5.2148e-05
10:50816943 T C 0.405816 3.6684e-05
10:50821191 T G 1.550025 -3.0401e-05
10:50821243 A G 0.061520 9.9971e-07
10:50823981 T C 0.207248 1.2466e-04
10:50824106 T C 0.024616 -1.0642e-05
10:50824619 A G 0.516055 -2.4259e-06
10:50825318 C T 0.717198 -4.3690e-05
10:50829480 A G 0.114874 -6.3043e-05
10:50829613 A G 0.034210 -2.9813e-05
10:50829893 T G 0.062766 -3.2020e-05
10:50830171 T C 0.131868 1.1664e-04
10:50833839 A G 0.381444 1.9671e-05
10:50834978 G A 0.827319 1.7871e-04
10:50835264 A G 0.640374 4.9738e-05
10:50835967 A C 1.959259 4.4019e-05
10:50839567 T C 0.021250 -1.1588e-05
10:50840661 C A 1.974982 7.4283e-05
10:50841704 T C 1.864629 9.1046e-05
10:50842024 T C 1.061241 -1.2219e-05
10:50849342 G T 0.775125 4.3805e-05
10:50850860 C T 0.067145 -1.2382e-04
10:50850921 G A 0.298499 1.5326e-06
10:50853192 C T 0.154112 3.1004e-06
10:50854637 A G 0.046262 -4.8492e-05
10:50858346 C T 0.947779 2.4635e-05
10:50863083 C A 0.903910 -2.9938e-06
10:50863188 A G 0.023512 4.7166e-05
10:50871492 C T 0.032509 9.3398e-05
10:50872246 G A 1.819987 -6.8060e-05
10:50876924 A G 0.027599 -8.0889e-05
10:50879878 A G 0.638917 2.6065e-05
10:50885301 A G 1.770347 -1.7458e-05
10:50896333 T C 0.808699 4.1169e-05
10:50900638 G A 0.927999 -4.7393e-05
10:50902684 T C 0.937548 3.0723e-05
10:50903475 C T 1.865765 -4.1010e-05
10:50909264 T C 0.918178 -3.5310e-05
10:50914810 T C 0.022694 -3.2258e-05
10:50916484 G A 1.865587 2.1204e-05
10:50916542 T C 0.947312 4.3934e-05
10:50948104 A G 0.042441 3.3426e-06
10:50950976 A G 0.359461 8.6094e-05
10:50951259 C T 0.947834 3.8449e-06
10:50952101 G C 0.101748 2.9785e-05
10:50953036 C T 1.377916 2.3499e-05
10:50964656 A G 0.372969 2.4544e-04
10:50977370 T C 0.060218 -4.2349e-05
10:50981186 A G 0.367471 1.0957e-04
10:50985985 A G 0.039426 1.4386e-05
10:50989330 G A 0.049238 -8.4842e-05
10:50991900 C A 0.965692 1.2643e-05
10:50993053 T C 0.027070 -2.8508e-05
10:50993437 G A 0.168123 -5.1476e-05
10:51021509 C A 0.637625 -1.1916e-04
10:51023864 C T 0.041182 -1.5198e-05
10:51038547 T C 0.046895 1.7359e-06
10:51047944 A G 0.044048 -8.0025e-05
10:51049548 A G 0.863036 -2.0876e-04
10:51051329 C T 0.545374 -7.9633e-05
10:51095334 G A 0.150272 -1.4864e-05
10:51106059 C A 0.036417 7.7187e-05
10:51122366 T C 1.109424 4.0440e-05
10:51126485 G A 0.632256 -1.0677e-04
10:51496796 T C 1.149301 5.7053e-05
10:51497296 C T 0.075444 2.6373e-04
10:51515459 A G 0.076298 -4.4059e-05
10:51515743 C T 0.054668 1.1947e-04
10:51523918 T G 0.022324 1.1062e-05
10:51524971 T C 1.102390 3.5702e-06
10:51527071 T C 0.059089 2.7213e-05
10:51530505 A G 1.086597 4.0582e-06
10:51533289 A G 0.040660 -3.3409e-05
10:51541635 G A 0.118045 1.5317e-06
10:51542120 T C 0.042364 3.6066e-05
10:51543344 C T 0.855142 -4.1097e-06
10:51544788 T C 0.048761 -2.1411e-05
10:51549314 T C 0.393525 -1.0066e-04
10:51549496 C T 1.221188 -5.5868e-05
10:51549533 G T 0.025726 -1.2520e-05
10:51550945 G A 0.192850 -6.4968e-06
10:51553065 G A 0.298535 -5.7376e-05
10:51553565 A C 0.056872 -1.1103e-04
10:51558125 C T 0.748655 -2.3639e-05
10:51559936 C T 0.665152 -2.7048e-05
10:51563700 G A 0.709810 -1.0197e-05
10:51568378 G T 0.842386 1.5177e-05
10:51573474 A G 0.141859 -1.1257e-04
10:51573788 C T 0.840371 2.0433e-05
10:51574606 C T 0.559775 -4.2508e-06
10:51579413 T C 0.281095 2.9739e-05
10:51582894 T C 0.220458 -2.2564e-04
10:51586233 A G 0.025693 8.1415e-05
10:51594462 C T 0.679414 3.3295e-06
10:51739867 G A 0.542388 -6.5775e-05
10:51755280 G A 0.150155 -1.0684e-05
10:51779747 G T 0.888476 -4.2415e-05
10:51785728 T G 0.050465 -6.5570e-05
10:51785777 A G 0.312491 -1.4587e-05
10:51786591 G C 0.079216 -9.7936e-06
10:51787804 A G 0.269154 1.4978e-05
10:51797239 T G 1.202369 -1.7242e-05
10:51805248 A G 0.460592 -1.2209e-06
10:51816767 T C 0.298518 3.7309e-06
10:51827934 A G 0.880086 5.9992e-05
10:52005417 A C 0.153521 -2.2174e-05
10:52009061 T C 0.603694 -2.7077e-05
10:52009648 G A 0.947945 8.6234e-06
10:52013434 C A 1.754848 -1.7222e-05
10:52017680 A G 1.607764 -4.5513e-06
10:52019971 A G 0.022960 -8.8724e-05
10:52022133 T G 0.046271 -8.2169e-05
10:52031007 T C 0.029786 2.3945e-05
10:52031278 A G 0.604109 -3.0144e-05
10:52032084 G A 1.218955 4.3080e-05
10:52036219 G A 0.030218 6.8975e-05
10:52036455 A G 0.601474 1.1400e-05
10:52038589 A G 1.942560 -2.3752e-04
10:52039681 C T 0.220526 2.8879e-05
10:52043987 C T 1.869001 -2.0349e-04
10:52045716 C T 0.074318 1.9938e-05
10:52046848 T C 0.507347 4.2348e-05
10:52050045 T C 0.067921 -1.4717e-05
10:52053870 G A 0.022571 -1.8901e-05
10:52054268 A C 0.066882 2.1982e-04
10:52060816 C T 0.075363 -9.7278e-06
10:52067157 C T 0.043253 2.5527e-04
10:52067937 T C 0.059342 2.3696e-07
10:52068298 T C 1.057810 1.2133e-04
10:52075832 A G 0.043454 2.6012e-04
10:52079230 C T 0.053769 -9.6234e-05
10:52083060 G A 0.492196 3.3023e-05
10:52088004 T C 0.732261 2.0926e-05
10:52093097 C T 0.250286 9.7069e-06
10:52094616 T G 0.371483 1.7344e-05
10:52098186 C T 0.410354 3.1037e-05
10:52098379 G A 1.035161 4.1696e-05
10:52103707 G A 1.051705 4.2910e-05
10:52119297 C T 0.672117 2.6711e-05
10:52127483 T C 0.729428 1.1507e-05
10:52136162 C T 1.400516 1.4905e-05
10:52145417 T C 0.022899 1.5769e-05
10:52148399 G A 0.030059 9.0227e-06
10:52150006 T C 0.066544 -3.4376e-06
10:52156286 A G 0.082491 5.4500e-05
10:52158925 C T 0.045152 3.0162e-05
10:52183046 A G 0.582619 -1.9029e-06
10:52183668 G T 0.031529 -7.7306e-05
10:52186246 G T 0.025453 -8.8919e-05
10:52186476 T C 0.463990 3.8272e-05
10:52194090 G C 0.457735 7.0984e-05
10:52209580 T C 0.031412 -2.4024e-05
10:52211671 C T 0.118902 1.3790e-05
10:52212309 A G 0.539272 -1.0896e-05
10:52220246 A G 0.248264 2.6227e-05
10:52228709 T C 0.036599 3.7310e-05
10:52232747 C T 1.665074 1.4647e-05
10:52258592 A G 0.033120 -6.7513e-05
10:52259596 A C 0.060108 1.4809e-05
10:52264437 T C 0.025570 -3.3744e-06
10:52265953 T C 0.025122 3.4559e-05
10:52267005 A G 0.043483 8.9547e-06
10:52282255 G T 0.093867 4.0539e-04
10:52283600 G A 0.172625 -7.5053e-06
10:52291770 A G 0.386923 -1.0567e-05
10:52298383 G A 0.155790 -6.1728e-05
10:52309703 T C 0.553336 -1.6637e-05
10:52315019 T C 0.403492 -1.0367e-05
10:52322859 G T 0.624739 1.5212e-06
10:52325713 C T 1.681024 1.6523e-05
10:52343530 T C 0.062656 -4.8021e-05
10:52347599 C T 0.427096 9.4517e-06
10:52350006 T C 0.403038 1.4939e-05
10:52366631 G T 0.068518 -7.6642e-05
10:52370833 C T 0.095389 1.1791e-05
10:52370918 C T 0.095957 -1.0988e-05
10:52373132 G A 0.023908 1.1190e-05
10:52380642 G A 0.048420 3.2478e-05
10:52387136 T C 0.359701 -1.3579e-05
10:52398014 A G 0.556624 3.0757e-05
10:52398577 T G 0.029231 -1.9103e-05
10:52404090 A G 0.055145 -9.7520e-06
10:52412390 T G 0.425671 1.0976e-04
10:52412826 A G 0.083919 5.2397e-05
10:52420389 A G 0.062516 -1.6957e-05
10:52428634 A G 0.102400 3.0257e-05
10:52456629 G A 0.547562 1.7027e-05
10:52463140 G A 0.579114 1.9144e-05
10:52480121 G A 0.058213 4.5428e-06
10:52491639 T C 1.466677 -1.7861e-05
10:52516765 T C 1.572982 -3.5806e-06
10:52530819 C A 1.027920 -2.3336e-05
10:52548905 C A 0.052007 -1.6617e-05
10:52549641 G C 0.070465 1.2562e-05
10:52550158 G A 1.713559 1.4727e-05
10:52554308 G A 0.134845 1.0765e-04
10:52566906 T C 0.028180 2.7686e-05
10:52571924 C T 0.545932 2.7810e-05
10:52573698 A G 0.141534 3.3059e-05
10:52573772 T C 0.020234 1.3315e-04
10:52581892 G A 0.165761 -3.0244e-05
10:52597631 T C 0.071007 3.6161e-05
10:52598916 A C 0.085675 2.4823e-05
10:52612662 T C 0.597485 -1.0245e-04
10:52616223 T C 1.016440 7.7623e-05
10:52625270 G A 0.253824 -1.2668e-04
10:52637925 G A 0.594008 -1.4999e-05
10:52643494 A G 0.029432 9.8909e-07
10:52668995 T C 0.062254 -2.9059e-05
10:52684600 T G 1.131122 4.6395e-05
10:52702677 G A 0.667693 -1.6850e-04
10:52705456 C A 0.032555 3.3103e-05
10:52708822 C T 0.238209 9.7332e-06
10:52709983 T G 0.236833 4.8120e-05
10:52714759 C T 1.693893 -9.2505e-05
10:52715308 T C 0.029124 -4.3771e-06
10:52717857 T C 0.033483 9.7353e-05
10:52717885 G A 1.227219 2.2542e-05
10:52724904 G A 0.037777 -4.5217e-05
10:52727674 G A 1.724137 -7.3402e-05
10:52728613 C T 0.035340 -4.6694e-05
10:52731919 T C 0.080754 -4.8497e-05
10:52734485 C A 0.174732 -2.0153e-04
10:52738018 G A 1.751090 -1.1730e-04
10:52743715 C T 0.024684 -3.5424e-05
10:52747623 T C 0.660352 1.4176e-05
10:52750995 A C 0.035742 4.6748e-05
10:52756369 T C 0.040819 -7.0975e-05
10:52760917 G A 0.469550 -6.3740e-05
10:52767011 A G 0.022539 4.5485e-05
10:52771143 C T 1.917831 5.6063e-06
10:52772786 C T 0.067813 8.4516e-05
10:52802939 G C 0.065759 -5.3128e-05
10:52803593 A G 0.108457 1.2336e-05
10:52811401 A C 0.041906 1.9050e-05
10:52811530 T C 0.068028 -1.3763e-04
10:52814314 G A 1.960749 -2.0472e-05
10:52814337 A G 0.084240 6.6262e-07
10:52817155 C A 0.087298 3.7409e-05
10:52818828 A C 0.061721 4.1759e-05
10:52824126 A G 0.060439 -4.0815e-05
10:52824324 T C 0.032659 -2.8249e-05
10:52828115 C T 0.699846 -1.8649e-05
10:52830695 A C 0.022941 1.2399e-05
10:52834982 A G 0.101797 -8.7992e-05
10:52845552 G A 0.023334 -5.0307e-07
10:52850193 C T 1.176605 -1.4613e-05
10:52865932 T C 0.187124 -7.2664e-06
10:52866503 G A 0.487824 -2.4934e-05
10:52869223 T C 0.059491 3.3159e-05
10:52874761 C A 1.715253 -1.0775e-04
10:52876007 C T 0.036122 2.7433e-05
10:52877106 T C 0.065431 -1.5254e-05
10:52883080 T C 1.173323 -2.3660e-05
10:52888902 T C 0.030221 -3.6798e-05
10:52895332 G A 0.078174 2.5803e-05
10:52899265 C T 1.094192 -7.6059e-06
10:52899741 C G 0.344361 2.9154e-06
10:52900003 C G 0.568231 1.3804e-05
10:52904317 C T 0.069998 -5.8435e-06
10:52905312 T C 0.818205 -7.4358e-05
10:52905403 C T 0.183155 -1.9213e-05
10:52908357 C G 0.062341 -8.9015e-05
10:52910580 C T 0.951778 -5.6734e-05
10:52915469 T C 0.918746 -1.0469e-04
10:52931142 C T 0.902595 -1.1669e-04
10:52940946 T C 0.284607 -5.5202e-05
10:52941404 G A 0.021175 1.7872e-05
10:52941664 A G 0.034175 2.5299e-06
10:52950766 C T 0.061413 -7.3597e-05
10:52954793 T C 0.020325 2.6484e-05
10:52954853 C A 0.042831 -1.2019e-04
10:52958300 C T 0.061345 9.4761e-06
10:52964590 T C 1.026424 -1.4733e-04
10:52965186 T C 0.107876 6.7351e-05
10:52980311 G A 0.121232 -6.4026e-05
10:52980600 A G 0.089132 -6.6406e-05
10:52988109 G C 0.115257 -2.5751e-05
10:52992561 G A 0.089135 -1.4975e-05
10:53001009 G C 0.041994 -4.1386e-05
10:53001127 A G 0.034749 -3.7353e-05
10:53008235 G A 0.123413 -8.5032e-05
10:53014443 C T 0.035372 -4.5808e-06
10:53014699 C T 0.034071 -6.8846e-05
10:53015283 C A 0.924952 -8.3040e-05
10:53026775 A G 0.395388 -4.8990e-05
10:53034386 A G 0.240734 -1.8281e-04
10:53035623 T C 0.055538 2.4224e-05
10:53048883 G A 0.024814 4.6635e-05
10:53049844 T A 0.636388 -8.4981e-05
10:53059599 G T 0.400224 -2.7774e-05
10:53060634 C T 0.657586 8.2628e-05
10:53063274 C T 0.084438 -2.1700e-04
10:53064997 G A 0.040552 5.6536e-06
10:53079382 T C 0.082669 -4.8085e-05
10:53080409 C A 0.082533 -5.4770e-05
10:53082965 T G 0.063341 3.1176e-05
10:53092302 T G 1.091680 -2.4059e-06
10:53093557 G A 0.250173 -1.7261e-05
10:53096236 G C 0.329084 1.9789e-04
10:53098046 A G 0.030789 1.6479e-05
10:53101421 T G 0.173950 -1.3944e-05
10:53103108 T C 1.629488 -2.3505e-05
10:53106717 A G 0.025236 -1.4663e-05
10:53113925 G A 0.052065 3.6795e-05
10:53122271 A G 0.170548 -5.4574e-06
10:53123578 A G 0.061699 -5.6510e-05
10:53125181 G A 0.038420 -2.0541e-05
10:53129579 A G 0.145841 1.8419e-05
10:53130635 A G 0.079810 3.7912e-05
10:53134345 A C 0.899716 2.1503e-05
10:53134556 C T 1.304873 6.8510e-05
10:53137812 A G 0.245129 -8.4396e-06
10:53142395 T C 0.063182 7.9246e-05
10:53145366 A G 0.112452 1.2268e-04
10:53159395 G T 0.851315 -5.9482e-05
10:53171093 C T 1.558815 -1.3225e-04
10:53176449 A G 0.052792 6.3589e-05
10:53177544 A G 0.080371 -3.3483e-05
10:53177737 T C 0.248401 4.0711e-05
10:53192331 A G 0.023704 2.2587e-05
10:53197242 A C 0.683260 -3.6837e-04
10:53200276 T G 0.426518 -3.8364e-05
10:53202344 C T 0.042101 -4.9536e-05
10:53202895 A G 1.330859 -2.1912e-04
10:53217522 A G 0.663227 1.8583e-05
10:53219843 G A 0.362992 3.0307e-05
10:53223471 G A 0.102257 4.2594e-05
10:53223663 C T 0.267453 3.4109e-05
10:53225393 T C 0.060481 -6.8485e-05
10:53230476 G A 0.049777 4.5518e-05
10:53231048 G A 0.033798 -5.7047e-05
10:53234629 C T 0.900583 -5.7897e-05
10:53236023 G A 0.443857 3.5878e-05
10:53237452 A G 1.342281 -3.2543e-05
10:53239156 A G 0.949421 -1.9867e-05
10:53240189 C T 0.189049 1.5285e-05
10:53242245 T C 1.397212 2.2608e-05
10:53250555 A G 0.164871 -7.5199e-05
10:53255311 T C 0.036401 1.6121e-04
10:53256817 A G 0.031763 2.9961e-06
10:53257127 C T 1.852688 5.0674e-05
10:53274109 A G 0.526987 -9.1539e-07
10:53275204 T G 0.158636 5.0340e-05
10:53282895 G A 0.565446 5.6718e-05
10:53287405 T G 0.049303 -1.0766e-05
10:53291327 A G 0.092267 2.1527e-05
10:53291813 G A 0.495289 2.0149e-05
10:53293647 A C 0.095104 2.0559e-05
10:53301690 G A 1.721618 3.6284e-05
10:53302022 T G 0.044856 -1.8436e-05
10:53305568 G A 1.550866 -1.0721e-05
10:53325576 C A 0.040650 -7.3631e-05
10:53341742 T C 0.237839 2.1634e-05
10:53342888 G A 0.544329 -3.1278e-06
10:53348048 T C 0.303978 1.4353e-05
10:53354456 T C 0.168536 6.8310e-05
10:53363423 T C 0.064441 -5.2489e-05
10:53363713 A C 1.384716 3.9264e-05
10:53364281 C T 0.121050 -1.7985e-05
10:53365163 T C 0.522167 1.1730e-05
10:53367226 A G 0.065279 -4.7840e-05
10:53375814 A G 0.034236 2.1604e-05
10:53380059 A G 0.078700 1.1931e-04
10:53380874 G A 1.523767 -5.7439e-07
10:53390069 T C 0.041400 2.0641e-05
10:53390161 C A 0.046473 4.0964e-05
10:53390880 G A 0.039705 1.0043e-04
10:53393851 A G 1.734760 1.4291e-05
10:53394320 C T 0.070433 1.1507e-06
10:53394444 G T 1.750983 -1.1817e-05
10:53396155 G A 0.133589 1.3451e-04
10:53400748 G T 0.080131 1.1658e-04
10:53402449 C A 0.053659 1.1612e-05
10:53407143 A T 0.094987 6.8213e-06
10:53407216 T G 0.103137 -2.3682e-05
10:53415079 A C 0.032993 -4.6305e-05
10:53416634 C T 0.107042 -3.7099e-06
10:53420278 G T 0.248553 -9.5639e-06
10:53425677 G A 0.031763 -4.8785e-05
10:53426042 T C 1.863205 -3.6371e-05
10:53432700 G A 0.043558 -8.8673e-05
10:53433205 T G 0.026482 -2.9194e-05
10:53436142 G C 0.415219 -6.7929e-05
10:53437105 T C 1.066395 9.0957e-05
10:53437752 A G 0.028027 -5.3754e-05
10:53441007 C T 0.299956 -7.4883e-05
10:53445537 G C 0.099667 4.4369e-05
10:53446083 A G 0.235489 -1.3301e-04
10:53449554 A G 0.637673 -1.4418e-05
10:53458047 G A 0.273046 2.2372e-05
10:53458998 G A 0.274983 2.0304e-05
10:53459593 T C 0.120560 1.5908e-04
10:53459700 G T 0.036135 5.9279e-05
10:53465698 T C 0.155926 1.3112e-04
10:53467340 T C 0.053776 -8.0048e-05
10:53475719 G A 0.178987 -5.3312e-05
10:53480115 C T 1.000315 6.5435e-05
10:53487197 G A 0.042555 -4.5227e-05
10:53488534 T G 1.064649 5.8200e-07
10:53490111 A G 0.041604 6.0348e-05
10:53493473 A G 0.233636 2.1839e-05
10:53509261 C T 0.889774 5.4137e-05
10:53517885 G C 0.111342 1.7053e-05
10:53521356 A G 0.042896 -3.7169e-05
10:53524664 C T 0.237063 -2.5128e-06
10:53528721 A G 0.115335 1.2851e-05
10:53533673 C A 0.107723 6.0636e-05
10:53543410 A G 1.125237 3.7352e-05
10:53547402 T G 0.189497 -9.6258e-05
10:53547844 T C 0.026631 -1.3591e-04
10:53550389 G A 1.860598 -1.6128e-05
10:53562658 A C 0.051676 2.3025e-04
10:53566533 G A 1.367624 -1.4086e-05
10:53566931 A G 0.051010 -6.3002e-05
10:53575107 C A 0.103922 -2.5848e-05
10:53579412 T G 0.080826 -5.6174e-05
10:53579511 A G 0.052834 3.2423e-05
10:53582152 A G 0.193041 -9.5307e-05
10:53592821 A G 1.027741 6.3001e-06
10:53600119 T C 0.171376 9.3416e-06
10:53601984 G A 0.189825 -7.9372e-06
10:53605463 T C 0.057271 -1.3530e-04
10:53608977 T C 0.390120 2.1489e-05
10:53610354 C T 0.115701 -8.8352e-06
10:53610965 C T 1.901543 -7.0311e-06
10:53613028 C A 0.067041 5.1375e-05
10:53613392 C T 0.287437 4.2914e-05
10:53614762 A G 0.362408 7.5104e-05
10:53614932 T C 0.387036 1.1906e-04
10:53615279 G C 1.230607 -5.6737e-06
10:53617424 C A 0.067979 4.2317e-05
10:53619147 G A 0.776316 -6.3090e-06
10:53619366 G A 0.170499 -1.3279e-05
10:53619542 C A 0.071299 5.2629e-05
10:53619618 T C 0.126328 7.8442e-05
10:53619852 A C 0.682906 -2.2144e-05
10:53620668 A G 0.506513 -8.3584e-06
10:53623642 G A 0.121573 1.2271e-04
10:53623681 G A 0.164556 1.5455e-05
10:53623686 G A 0.895081 -1.0902e-05
10:53628433 G A 0.059384 4.1806e-06
10:53629464 G A 0.377416 6.3080e-07
10:53630971 T C 0.043672 3.1410e-05
10:53636854 A G 0.330521 2.3470e-05
10:53642170 T G 1.431318 1.3384e-06
10:53642377 T C 0.082793 -2.3731e-05
10:53644408 A G 0.148928 -5.9674e-06
10:53652218 T G 0.421753 -3.9221e-06
10:53653340 C T 0.078771 6.3338e-05
10:53657698 G A 0.020315 1.2918e-05
10:53666041 G A 0.048806 8.1854e-06
10:53668890 C T 0.357351 1.6426e-05
10:53675164 C T 0.836654 -1.7830e-06
10:53675769 G T 0.499710 5.1302e-06
10:53678819 T C 0.332660 6.9966e-06
10:53679060 T C 1.334501 4.0910e-06
10:53680415 A G 0.041117 2.9398e-05
10:53685448 T C 0.199426 -2.6690e-05
10:53694967 G A 0.594930 9.4148e-06
10:53696074 A G 0.081394 8.5533e-05
10:53708131 C T 0.182613 -7.6677e-05
10:53709853 G A 0.035093 6.7837e-05
10:53713209 C T 0.620893 -3.7454e-05
10:53721350 T C 0.029949 5.8440e-05
10:53724367 T C 1.740749 -3.6327e-05
10:53724395 G A 0.048323 -5.0558e-05
10:53735069 G A 0.225599 3.3598e-05
10:53745716 G C 0.049086 -2.4918e-05
10:53746534 T C 0.025628 -1.5192e-05
10:53755377 G A 0.584842 2.4996e-06
10:53758887 C T 0.774472 -7.2147e-05
10:53760357 A C 0.020507 3.2220e-05
10:53763696 C T 0.032260 5.4685e-05
10:53765229 A C 0.028702 5.5068e-05
10:53765301 A G 1.340846 4.9040e-05
10:53770493 T C 0.823217 8.5203e-05
10:53772875 G C 1.635051 7.6291e-06
10:53773545 A T 0.517889 -1.6455e-05
10:53788070 T C 0.047333 -4.7922e-05
10:53789388 T C 0.902303 2.4371e-06
10:53790461 T C 1.491517 1.8579e-05
10:53790873 T C 0.161314 1.1921e-05
10:53791541 C T 0.026339 -6.7095e-05
10:53799707 G A 1.717178 -4.9524e-05
10:53801930 G A 0.030760 -4.6962e-05
10:53803067 A C 0.056982 -7.4588e-05
10:53808519 A G 0.240595 -1.8124e-05
10:53809027 C T 0.470313 1.0296e-04
10:53809894 G A 0.434038 6.8666e-06
10:53817290 G C 0.128025 -3.5324e-05
10:53819826 A G 0.024677 -1.2475e-05
10:53822301 G A 0.111862 -2.3542e-05
10:53823048 T G 0.066687 -2.0652e-04
10:53827301 C A 0.023739 7.4330e-06
10:53830380 T C 0.467762 4.0070e-05
10:53830789 C T 0.382366 5.3190e-05
10:53831221 A G 0.108353 -3.8847e-05
10:53832672 G T 0.078687 1.2063e-04
10:53833671 A G 0.767377 -1.2454e-05
10:53836836 G A 0.102994 -5.6839e-05
10:53839821 A G 0.116208 1.1386e-05
10:53841337 G A 1.753862 1.4642e-04
10:53843882 G A 0.837274 -1.9860e-05
10:53851287 G A 0.091245 7.1795e-05
10:53867207 A G 0.484490 -1.8553e-06
10:53872242 T G 0.031906 -2.9282e-05
10:53874789 G A 0.031253 -8.8676e-05
10:53875495 C A 0.047566 -5.7938e-05
10:53877215 T C 0.414645 -2.9901e-05
10:53885184 T C 0.026381 2.8498e-05
10:53902340 A G 1.593518 -3.0870e-05
10:53906019 G A 0.072815 5.0990e-05
10:53907722 A G 0.054006 -8.4606e-05
10:53913465 A G 0.493199 -1.2337e-05
10:53916059 A C 0.175930 -2.0149e-05
10:53916566 T C 0.027904 -6.5904e-06
10:53919109 T A 0.045256 3.2885e-05
10:53923658 A G 0.135744 3.8888e-05
10:53927488 T G 0.469170 2.0317e-04
10:53929791 C T 1.211441 -5.0035e-05
10:53934284 G T 0.630487 -3.0486e-05
10:53935082 C T 0.566932 3.8486e-05
10:53940982 C T 0.634820 2.0010e-07
10:53943069 G A 0.796170 -3.0556e-05
10:53943194 A G 0.029001 3.8287e-05
10:53944635 C A 0.215950 -6.5713e-05
10:53947692 T C 0.021419 -6.2130e-06
10:53966026 C T 0.217017 -6.2487e-05
10:53967361 G A 0.063123 -5.4976e-05
10:53974619 G A 0.142511 -1.3738e-05
10:53976041 T C 0.031630 -5.9256e-05
10:53982401 C A 0.044421 -2.7503e-05
10:53983258 C T 0.587679 1.1686e-04
10:53983469 A C 0.105380 -5.2451e-06
10:53983622 A G 0.118363 -1.8579e-05
10:53990654 T C 0.044184 -1.3208e-04
10:54002801 G A 1.244860 -2.8501e-05
10:54020120 T C 0.159529 -3.7639e-05
10:54021073 A G 1.780013 7.3876e-05
10:54027919 C T 1.890199 4.9444e-05
10:54028059 G A 0.070533 -2.2160e-06
10:54036745 A G 0.041627 8.6857e-06
10:54048119 T C 0.103371 1.8804e-04
10:54060101 T C 0.316889 -2.5620e-05
10:54060894 T C 0.639154 3.3558e-04
10:54063913 C T 0.056255 -3.9731e-05
10:54065821 A G 0.151521 -3.2284e-05
10:54068904 T C 1.020964 6.1131e-05
10:54069336 A G 0.860300 7.7772e-05
10:54069403 C T 1.147659 1.8917e-04
10:54085899 A G 0.162849 3.6826e-05
10:54086279 T C 0.137721 1.1851e-04
10:54088932 G C 0.135598 -3.7411e-06
10:54091912 A G 0.072059 -9.8691e-05
10:54096200 T G 0.940635 5.4936e-05
10:54098435 C T 0.164238 4.1188e-05
10:54100093 C T 0.041010 1.3752e-05
10:54110638 A G 0.069099 -7.8039e-05
10:54114916 A G 1.080809 1.1164e-05
10:54116123 G A 0.042185 1.4083e-05
10:54117661 C A 0.041403 2.0232e-05
10:54126152 C T 0.039819 1.0110e-04
10:54129654 A G 0.860890 2.9037e-05
10:54138301 C T 0.029374 -2.9964e-05
10:54138750 C T 0.044577 -1.6058e-05
10:54142641 A G 0.204797 -3.0473e-05
10:54145304 C T 1.274899 -1.7646e-05
10:54148116 G T 0.231386 6.1730e-05
10:54148205 G A 0.020228 -1.0867e-05
10:54149771 A C 1.042519 -5.9524e-05
10:54154221 T C 0.051559 5.4032e-05
10:54158764 T C 1.208647 -4.3153e-05
10:54159820 A G 0.064733 -3.9768e-05
10:54161042 T G 0.087178 9.7331e-05
10:54163235 T C 0.023123 -6.6977e-05
10:54169153 C T 0.024070 7.9016e-05
10:54175344 T C 0.219913 -5.7278e-05
10:54177595 C T 0.023525 8.5868e-05
10:54186172 G A 0.109051 -8.6227e-05
10:54197748 A G 0.499911 5.2391e-04
10:54201572 T C 0.412438 7.3185e-05
10:54210403 A G 0.038310 3.0295e-06
10:54223977 G A 1.520359 7.9073e-05
10:54225264 C T 0.045736 2.5710e-05
10:54226393 T C 0.065707 4.3735e-05
10:54228212 C T 0.043863 -9.3378e-06
10:54233227 C G 0.101907 4.2911e-06
10:54234770 A G 0.036463 4.8751e-05
10:54242095 G A 0.039342 2.9209e-05
10:54244257 T C 0.060884 -1.2691e-05
10:54244794 A G 0.022824 3.5568e-06
10:54246213 A G 0.030319 -4.6724e-06
10:54258466 C A 0.120281 -1.2360e-04
10:54262181 T C 1.911991 -1.5250e-05
10:54263266 A C 0.529947 1.3561e-04
10:54263434 C T 0.024927 5.4856e-05
10:54269431 G A 0.089154 -2.7230e-04
10:54274078 C T 0.197436 -6.5271e-05
10:54276358 T C 0.066892 -2.1355e-05
10:54286968 A G 0.078593 -5.0725e-05
10:54287278 T C 0.032516 2.1315e-05
10:54293076 C T 0.086301 9.8042e-05
10:54299534 G A 0.025534 -1.1638e-05
10:54299613 G C 0.032422 -3.9444e-05
10:54301740 G A 0.333475 7.7373e-05
10:54307933 A G 1.575112 -6.6658e-05
10:54308340 A G 0.023266 2.4017e-05
10:54334483 G A 0.077155 -1.0931e-04
10:54334653 C G 1.595758 -4.1073e-05
10:54335093 A G 0.832785 -8.5067e-06
10:54336509 G A 0.262137 2.3521e-05
10:54336779 G C 0.047138 3.8580e-06
10:54338259 T C 0.060429 4.2620e-05
10:54344974 G A 0.087820 3.1714e-05
10:54351105 C T 1.224122 -4.9314e-06
10:54353639 A G 0.043821 -5.2163e-05
10:54360533 G A 0.034158 4.4290e-05
10:54368513 G A 0.277817 -8.7708e-05
10:54371482 A G 0.068067 2.5674e-05
10:54372626 C A 0.054993 -1.1092e-05
10:54382602 G A 0.828115 -6.8212e-05
10:54390301 A G 0.547886 -2.1224e-05
10:54392216 T G 0.158669 8.7614e-05
10:54397914 A C 0.046427 1.9503e-05
10:54399802 T C 1.830611 6.1046e-05
10:54410153 C A 1.814833 -2.5538e-04
10:54410645 C T 0.452029 -1.5474e-05
10:54410927 C A 0.766822 -5.3651e-05
10:54411308 A C 1.260949 -5.5607e-05
10:54412493 C A 1.556267 2.8457e-06
10:54412870 T C 0.908236 8.7284e-06
10:54413404 T G 0.051968 4.0330e-05
10:54414834 C T 0.039705 2.1832e-05
10:54417882 T C 0.983320 2.1124e-05
10:54426718 A C 0.073497 -2.0644e-04
10:54437606 A G 0.215008 -3.3478e-05
10:54442734 T G 0.764907 -4.3895e-05
10:54446885 C T 0.071407 -3.0605e-04
10:54446999 T G 0.376799 1.4629e-06
10:54447346 G A 1.153784 -4.7266e-05
10:54451879 G A 0.190107 1.5946e-05
10:54463900 A C 1.109642 -1.5502e-05
10:54467023 A G 0.154693 -2.2047e-05
10:54468032 A C 0.254353 -1.1159e-05
10:54475514 A G 0.060627 -2.3659e-05
10:54480395 G T 0.030770 1.0179e-04
10:54496648 T G 0.301216 2.9228e-05
10:54498390 G A 0.108911 -5.0277e-05
10:54501717 T C 1.072562 -6.3815e-05
10:54510601 A G 0.050991 -7.6762e-05
10:54510808 A G 0.158607 7.6963e-05
10:54512008 G T 0.449043 -1.0594e-05
10:54516331 G A 1.193534 -1.3888e-05
10:54527032 G T 0.054594 1.5781e-05
10:54528746 T C 0.049654 1.7779e-05
10:54531226 T C 0.038355 9.5741e-05
10:54531242 A G 0.143303 7.6453e-05
10:54533360 G A 0.284120 -4.1287e-05
10:54536551 C T 0.462925 4.0858e-05
10:54540743 A G 0.091660 3.3137e-05
10:54543189 T G 1.464847 -1.0724e-05
10:54547624 C T 0.028423 2.6748e-05
10:54554024 A G 1.746507 -1.5106e-05
10:54562961 T C 0.554939 -1.0730e-05
10:54564363 C A 0.433996 1.7397e-05
10:54565128 C T 0.431575 -6.2645e-07
10:54565407 T G 1.333790 -1.7550e-05
10:54572822 A G 0.080803 9.3033e-06
10:54585862 A G 0.020224 1.6741e-06
10:54588046 A G 1.714231 2.0590e-05
10:54590399 T C 1.131859 3.0158e-05
10:54596674 C T 0.497830 -2.0773e-05
10:54613900 C A 0.154082 2.1802e-05
10:54617058 A G 0.494296 -1.6616e-05
10:54624102 G T 0.082955 5.3720e-05
10:54624241 C T 0.162450 -1.4866e-05
10:54631215 T C 1.726912 1.4218e-05
10:54631733 G A 1.012931 -2.2050e-05
10:54633267 G C 0.073701 4.3766e-05
10:54655658 T C 1.784180 3.6552e-05
10:54660638 G A 0.065165 -3.5145e-05
10:54667007 A C 0.153842 -5.9498e-06
10:54669056 A G 0.170516 2.4137e-05
10:54670008 C T 0.178208 4.4410e-05
10:54670678 T C 0.528691 1.6940e-05
10:54671233 A G 0.056606 -1.2479e-05
10:54671926 T C 0.136159 2.5252e-05
10:54672175 T C 1.068862 -8.9004e-06
10:54674566 A G 0.067927 8.6304e-05
10:54676411 A G 1.305523 -4.0524e-05
10:54676932 T C 0.279897 -2.9517e-05
10:54680402 G A 0.248219 2.4102e-05
10:54681053 A G 0.081660 6.0765e-05
10:54695684 T C 0.505065 -1.5499e-05
10:54695965 A G 0.921936 1.3063e-05
10:54703725 C T 0.399208 -2.7422e-06
10:54703806 T C 0.133167 -8.2915e-06
10:54704973 T C 0.146520 4.0716e-05
10:54706817 T C 0.416378 -1.6127e-05
10:54713182 A G 0.101586 -3.3400e-05
10:54715100 G A 1.406560 6.7921e-06
10:54717141 G A 1.543031 5.0119e-05
10:54719166 A G 0.209247 -7.0396e-06
10:54719998 C T 0.234467 -1.4514e-06
10:54723082 T G 0.661231 9.0737e-05
10:54725683 A G 0.165998 7.8277e-05
10:54725850 A G 0.643201 3.0036e-04
10:54732096 C T 1.533397 -4.8942e-06
10:54742877 A G 0.287648 1.3750e-05
10:54751205 T C 0.057333 4.7400e-05
10:54765608 C A 0.715682 5.0255e-05
10:54770122 A G 0.537097 -9.8041e-06
10:54774037 G A 0.029738 1.2773e-05
10:54778333 G A 0.050332 1.6190e-05
10:54782940 G T 0.329350 -1.2275e-05
10:54783246 T C 0.068119 1.9846e-06
10:54793779 G T 1.471757 1.9213e-05
10:54794763 C T 0.469521 1.2123e-05
10:54796265 G A 0.048277 -6.2579e-05
10:54812634 T C 0.052948 8.4875e-05
10:54817443 C T 1.239971 4.3584e-06
10:54825016 G A 0.056009 -2.4240e-05
10:54831767 C T 0.401285 -3.6748e-06
10:54831907 T C 0.048582 1.4265e-05
10:54834245 G A 0.055937 -4.0814e-05
10:54837180 C T 0.182544 2.5105e-05
10:54837987 T C 0.041773 9.5174e-05
10:54839608 C T 0.496821 -6.1756e-06
10:54843940 A G 0.741677 -5.0889e-06
10:54844131 G A 1.147902 3.8578e-05
10:54845270 A G 0.180454 -5.2763e-05
10:54845292 T C 0.026158 3.8263e-05
10:54847997 A G 0.139360 6.3524e-05
10:54851562 T G 0.046434 -1.5652e-05
10:54858451 T G 1.280634 1.9938e-05
10:54864153 G A 0.048777 6.5031e-05
10:54875845 T C 0.068787 4.1569e-05
10:54879218 G A 0.096665 -1.7767e-06
10:54886526 G A 1.738957 -1.4986e-06
10:54887848 T C 0.058239 6.7600e-05
10:54894349 A G 0.177309 -4.3917e-06
10:54897278 A G 0.054921 -2.4438e-05
10:54902957 T C 0.055350 -6.6187e-05
10:54911952 A C 0.069728 -2.7176e-05
10:54912180 T C 0.482845 -3.5609e-05
10:54914951 T C 1.227073 -5.2995e-05
10:54922812 A C 0.747107 -1.3859e-05
10:54944678 A G 0.968688 -8.3002e-05
10:54944818 T C 0.049209 -2.9742e-05
10:54945433 T C 1.650523 -6.0856e-06
10:54951247 C T 0.573427 -7.7316e-05
10:54953967 T C 0.032503 -1.0344e-05
10:54954913 C T 0.575397 4.9057e-06
10:54956628 T G 0.033243 -3.9305e-05
10:54968868 G A 0.045736 1.9951e-05
10:54974083 G A 0.033988 -8.3522e-06
10:54974228 T C 0.045178 -3.7647e-05
10:54984502 A G 1.002837 -9.2038e-05
10:54984504 G A 1.786692 -3.0304e-06
10:55010261 A C 1.873984 7.4063e-06
10:55014860 A G 0.039770 -8.0246e-06
10:55017676 G C 0.641987 5.6849e-05
10:55026784 T G 0.464526 3.4748e-05
10:55029433 A G 0.040796 -2.5746e-05
10:55039402 A G 0.523806 -7.2120e-05
10:55043282 A G 0.523858 -6.2711e-05
10:55047496 G A 1.584933 -2.8909e-05
10:55052104 C T 1.070478 1.4934e-05
10:55059077 T C 0.070342 2.3443e-05
10:55059337 C T 0.523929 -5.8144e-05
10:55066254 T C 0.182278 -4.2660e-05
10:55071216 A G 0.086110 -1.7524e-05
10:55071833 T C 0.885201 1.1348e-05
10:55074671 T G 0.047823 1.0064e-04
10:55076522 G A 0.090524 1.5692e-05
10:55078713 C T 0.522401 -6.1498e-05
10:55080874 A G 0.339723 6.6598e-05
10:55090182 G C 1.961937 1.3000e-05
10:55094843 A G 0.288869 7.1594e-05
10:55096422 G A 0.836437 -4.8110e-06
10:55104360 G T 0.506487 -5.5819e-05
10:55104497 G A 0.179873 2.4636e-05
10:55108233 A G 0.168493 -5.4041e-05
10:55117633 G A 0.190766 7.5308e-05
10:55117955 C G 0.143774 3.1460e-06
10:55118190 C G 0.127493 -1.4178e-04
10:55121309 C T 0.025998 -1.2746e-05
10:55123373 T G 0.392863 4.4007e-05
10:55124591 A C 1.629144 2.4753e-06
10:55136974 G A 0.194670 1.5974e-04
10:55138574 G T 0.021419 8.3131e-05
10:55139542 C T 1.164449 -3.6381e-05
10:55146454 G A 0.124617 -3.1322e-07
10:55147591 C T 1.184800 -2.2279e-05
10:55147683 T C 0.027819 -3.0170e-05
10:55149260 G A 0.078330 -6.3879e-05
10:55159050 G C 0.168896 -5.8556e-05
10:55160552 A G 0.360850 -6.3954e-05
10:55173321 A G 0.540262 -2.2846e-05
10:55175313 C T 0.353901 8.2274e-05
10:55182919 G T 0.029699 4.2402e-05
10:55187651 A G 1.722459 7.4489e-05
10:55188681 T C 0.296207 4.0221e-05
10:55196027 C A 0.020195 2.0403e-04
10:55196113 C T 0.065097 -4.6162e-05
10:55198597 G C 0.710330 7.2335e-05
10:55205997 C T 0.302569 -2.5985e-05
10:55208691 G C 1.243344 3.4040e-05
10:55208819 G C 0.180107 6.7462e-05
10:55216956 G A 0.053169 -3.6853e-05
10:55218097 G A 0.063266 3.8459e-05
10:55223621 G A 0.073984 -9.3925e-06
10:55246731 C T 1.378007 4.5770e-05
10:55247660 A G 0.345578 8.8440e-07
10:55247791 G A 0.252169 -1.3809e-05
10:55250225 A G 0.224963 -7.1806e-06
10:55252387 A C 0.172028 -4.4695e-05
10:55267820 A C 0.162781 -8.0454e-05
10:55271690 C T 0.730031 -3.9467e-05
10:55281261 C T 0.040523 2.3758e-04
10:55283948 A G 0.563781 -6.0405e-06
10:55292258 A C 0.097778 7.4110e-05
10:55294874 A G 1.306074 -8.8736e-06
10:55296561 G T 0.175037 -4.2073e-06
10:55318856 G A 0.997261 1.0147e-04
10:55325763 G A 1.002941 1.0595e-04
10:55331574 A G 0.198721 -9.0758e-07
10:55332545 C G 0.107879 -1.3682e-05
10:55333463 A G 0.129087 6.1094e-07
10:55335193 C T 0.676756 -5.0639e-05
10:55335280 T G 0.066002 -4.0170e-06
10:55355686 G A 0.711628 -3.4896e-05
10:55367359 C T 0.421980 6.3392e-06
10:55368113 A G 0.880800 -1.0801e-05
10:55376475 A G 0.123874 1.5846e-05
10:55383424 G T 0.257297 -1.2301e-04
10:55384743 T C 0.051147 3.9803e-05
10:55394955 C A 0.248365 3.5221e-05
10:55398076 T C 1.295873 -9.3303e-06
10:55401516 T C 0.073013 -3.4144e-05
10:55411629 C T 0.067612 -4.7500e-05
10:55434812 A G 0.079570 3.9594e-05
10:55436702 C A 0.373498 6.8629e-06
10:55437282 G A 0.025687 -1.7614e-05
10:55443597 A G 0.332274 2.9852e-07
10:55449251 C T 0.236654 -1.1184e-04
10:55457255 A C 0.056453 8.7532e-05
10:55457393 G A 0.453769 8.2904e-05
10:55460324 C T 0.392450 6.4625e-05
10:55479548 G A 0.238040 4.3939e-05
10:55482085 T C 1.914335 4.3680e-05
10:55484498 T C 0.422457 2.0291e-04
10:55485364 T C 0.038456 5.1171e-05
10:55492531 G A 0.031685 -8.2828e-06
10:55494751 A G 0.423541 1.7327e-04
10:55508663 T C 0.534085 4.5496e-05
10:55520279 G T 0.363527 1.1917e-05
10:55531562 C T 0.098713 -7.7029e-05
10:55536140 A G 0.084633 -1.5553e-05
10:55539406 G A 0.082971 -1.3761e-05
10:55539954 G A 0.190694 -7.1045e-05
10:55541467 T G 0.518084 3.8847e-05
10:55543601 G A 0.146270 -3.8788e-05
10:55545154 A G 0.035113 -1.9738e-04
10:55549907 A G 0.023337 -9.0359e-05
10:55551277 T C 0.037807 4.8285e-05
10:55563302 T C 0.082851 4.2843e-05
10:55566406 G T 0.633587 3.0800e-05
10:55566438 T C 0.071241 7.1433e-06
10:55568972 G T 0.329791 5.1201e-05
10:55570347 T C 0.022581 1.1223e-04
10:55582636 C T 0.024457 4.9881e-05
10:55582905 T G 0.101926 7.1798e-05
10:55589608 T C 0.263234 1.2180e-04
10:55590584 T C 0.820662 1.0722e-04
10:55607045 C T 0.093783 -1.0455e-04
10:55609769 T G 0.395602 -3.3885e-06
10:55617880 G A 0.092689 7.6333e-05
10:55623011 T G 0.040724 -6.7126e-05
10:55625542 T C 0.324049 7.2631e-05
10:55626367 G A 0.834558 -6.3142e-06
10:55627331 C T 0.029819 3.2094e-05
10:55643955 T C 1.294941 1.2555e-05
10:55646895 C A 0.042049 2.4634e-05
10:55659854 T C 0.055308 -1.5891e-05
10:55660369 T C 0.023814 -4.9594e-05
10:55667925 G C 0.074399 -9.7251e-05
10:55668437 C T 0.190156 1.2153e-04
10:55678425 C T 0.021698 -6.3091e-06
10:55680375 G A 0.058450 5.2485e-05
10:55686763 G A 1.869261 6.1098e-05
10:55691848 G A 0.024538 -5.7784e-05
10:55707431 T G 0.173125 -5.9999e-05
10:55708906 A G 0.084094 -9.4387e-05
10:55719947 G A 1.351242 1.1410e-05
10:55725337 A G 1.357075 9.3858e-06
10:55741052 T C 0.034970 2.5112e-05
10:55753901 T C 0.932566 -1.0603e-07
10:55755491 T C 0.387974 4.8726e-05
10:55757217 A G 0.103497 1.1472e-04
10:55768235 T C 1.250484 3.0028e-05
10:55770773 A G 0.099343 -5.9976e-05
10:55779350 G A 0.060429 1.5641e-05
10:55806680 G A 0.039848 -4.1424e-05
10:55807610 T G 0.492673 5.2663e-07
10:55815450 T C 0.099641 -8.4038e-05
10:55827216 A G 0.026573 3.9294e-06
10:55838466 C T 0.043386 2.8804e-05
10:55841801 T C 0.153832 2.1907e-05
10:55843133 T C 0.773408 5.7018e-05
10:55846847 T C 0.066603 3.0293e-05
10:55852464 G A 0.037456 6.1899e-06
10:55858508 C T 0.059365 2.6379e-06
10:55859463 G A 1.409728 6.2564e-05
10:55861453 A G 0.076850 -2.0272e-07
10:55867198 T C 1.311897 9.9020e-06
```
