## Supplemental_Data_Files for "Common genetic variation associated with Mendelian disease severity revealed through cryptic phenotype analysis": SupplementalDataFile_10.txt (part 13 of 21)

```
10:55870356 T C 0.413506 -6.0064e-05
10:55873902 C T 0.853912 -8.0980e-06
10:55874703 T C 1.362086 -8.8692e-05
10:55877965 A T 0.070845 -4.5202e-05
10:55881607 T C 0.063523 3.4894e-05
10:55892271 C T 0.049267 -1.7740e-05
10:55892642 C T 0.048722 -1.6191e-05
10:55896262 C T 0.514309 -6.0450e-05
10:55909501 G A 0.032302 4.1977e-05
10:55919658 C T 0.033165 3.2941e-05
10:55921514 C T 0.522845 2.4096e-05
10:55922376 T C 0.139720 3.5270e-05
10:55924306 G A 0.054181 -1.8565e-05
10:55926133 T C 0.119431 4.5895e-05
10:55936308 A G 0.809247 2.0080e-05
10:55944422 A G 0.040543 -3.0081e-05
10:55951157 A C 0.447528 1.7920e-05
10:55951173 G A 0.567478 -9.2463e-05
10:55955444 G T 0.273322 -1.5012e-04
10:55955610 T C 0.255275 9.6021e-06
10:55960818 G A 0.240987 -4.4057e-06
10:55963315 C T 0.137289 -8.3490e-06
10:55966146 G A 0.098817 -1.9747e-06
10:55968685 T C 0.315695 -1.2231e-04
10:55969252 A C 0.041172 -2.2447e-04
10:55969540 G A 0.126325 3.2340e-05
10:55969932 C T 1.712592 -7.8129e-06
10:55970572 C T 0.047206 -3.0121e-05
10:55973589 T C 1.292669 5.2102e-05
10:55973889 A G 1.399821 6.4094e-05
10:55978528 C A 0.032698 -4.2788e-05
10:55996608 C T 0.058855 -3.2476e-06
10:56007813 A G 0.094753 1.9506e-05
10:56012834 C A 0.029913 -8.3554e-06
10:56026088 C T 1.473305 1.0002e-05
10:56034219 C A 1.144111 7.2984e-05
10:56039990 C T 0.075308 -1.0092e-04
10:56065342 C T 0.043159 -5.7945e-06
10:56067437 C T 0.406102 -2.0558e-05
10:56072270 T C 1.006972 2.1462e-05
10:56073457 G T 0.060556 -2.0599e-05
10:56080137 A C 1.000782 1.9454e-05
10:56093077 T C 0.052127 -1.9488e-05
10:56094078 A G 0.036288 -2.4346e-05
10:56097371 G A 0.075003 -3.6026e-04
10:56097864 G T 1.415336 1.4684e-05
10:56102910 A G 0.411643 -1.4671e-05
10:56106173 C T 0.047479 1.1748e-05
10:56123140 G A 0.222104 1.7021e-05
10:56127060 T C 0.063016 -4.3985e-05
10:56148082 G A 0.058005 -3.5267e-05
10:56159863 A G 0.036700 7.7262e-05
10:56165837 C G 0.061935 -4.4708e-06
10:56169913 T G 1.729506 -8.3331e-06
10:56170113 A G 0.978396 1.2850e-04
10:56175580 C G 0.053006 -1.0466e-05
10:56176979 T G 0.038719 -1.3220e-05
10:56185949 T C 0.136240 5.0600e-05
10:56192417 C T 0.138746 -2.1783e-05
10:56198138 A C 1.027404 6.7972e-05
10:56203741 G A 1.145423 8.7562e-05
10:56207381 A G 1.200136 1.3676e-05
10:56208736 A G 1.252042 -5.8105e-06
10:56213531 G A 0.031617 -6.3434e-05
10:56224235 T G 0.032526 2.8227e-05
10:56229623 C G 0.034019 2.3520e-05
10:56236971 T G 0.105990 -2.5899e-05
10:56237214 T C 0.103439 1.3225e-04
10:56239430 C T 0.209575 -9.8097e-06
10:56244067 A G 0.225641 -1.2511e-05
10:56244090 C T 0.048719 -2.0268e-05
10:56249445 C T 0.297337 -2.9449e-05
10:56250419 A G 0.069333 1.5310e-04
10:56258984 A G 0.115383 -6.8857e-06
10:56263572 C T 0.118240 2.6618e-05
10:56263890 C A 0.346987 -4.4722e-05
10:56268254 A G 0.212201 -2.6301e-05
10:56269558 G C 0.033480 -1.0351e-04
10:56271258 C T 0.158480 1.2588e-05
10:56282688 A G 0.030432 -1.9290e-05
10:56287101 A G 0.467294 -1.1300e-05
10:56287569 C T 0.174738 -6.8231e-05
10:56298010 C T 0.054103 6.1656e-06
10:56298422 C T 0.448332 -2.0768e-05
10:56300266 C T 0.227913 -4.2762e-05
10:56304487 T C 0.025593 -8.6209e-05
10:56304691 G A 0.737565 6.9885e-05
10:56305990 T C 0.982895 -1.5630e-04
10:56314562 G A 0.049228 3.4940e-06
10:56315090 C T 0.057112 4.1988e-05
10:56317823 C T 0.584907 6.1605e-05
10:56317924 G A 1.682974 -1.1225e-04
10:56324127 G A 0.531472 -2.7329e-05
10:56331838 G A 0.045859 -6.6176e-06
10:56336022 G T 1.962619 -1.4608e-05
10:56344426 G A 0.162210 -1.7860e-05
10:56345425 A G 1.628819 -1.1547e-05
10:56346558 A G 0.059657 6.0224e-05
10:56350932 C T 0.044064 1.2479e-05
10:56354461 C T 0.050222 -1.3144e-05
10:56360706 C G 0.032448 8.7059e-06
10:56366138 G A 0.371259 -2.2951e-05
10:56366524 C T 1.079586 -7.5325e-06
10:56371099 G C 0.319677 1.3306e-05
10:56387287 T C 0.033856 -6.4487e-05
10:56391303 A G 0.418517 -2.5710e-05
10:56392563 C T 1.123030 -5.4180e-06
10:56401659 C T 0.021672 5.4555e-05
10:56401749 C T 0.923128 5.3042e-07
10:56410878 G T 0.181301 5.4617e-05
10:56414533 T G 0.138691 2.4594e-05
10:56417062 T C 0.101852 2.8772e-04
10:56421400 C T 0.036145 1.0542e-05
10:56423968 C A 0.487473 2.0864e-05
10:56424292 A G 0.044113 5.1632e-05
10:56427941 C A 0.190224 5.1941e-05
10:56432242 A G 0.063360 -4.4533e-05
10:56441151 T G 0.155721 -7.6004e-06
10:56443814 A G 0.060569 -3.6798e-05
10:56447124 G A 0.047407 2.1253e-05
10:56451462 C T 0.029978 8.4003e-05
10:56455997 A G 0.140268 1.9971e-05
10:56472435 T C 0.197900 4.0830e-05
10:56473373 T G 0.298064 8.9737e-06
10:56495833 A G 1.850627 -4.5202e-06
10:56497943 A G 0.061452 -6.6230e-05
10:56502217 C T 0.053850 -1.8328e-06
10:56508288 A G 1.091413 -6.0190e-06
10:56519606 T C 0.093137 -4.8930e-05
10:56521894 C A 1.527370 -3.2186e-05
10:56541956 C T 0.134971 5.3828e-05
10:56543051 A C 0.027884 -2.8097e-05
10:56544529 T C 0.113679 -2.2045e-05
10:56558582 C T 0.022289 2.8032e-05
10:56565456 T G 0.290560 1.4640e-05
10:56573014 G A 0.217907 -3.3948e-05
10:56573866 T C 0.141787 2.0139e-05
10:56575445 C A 0.025869 -9.0672e-06
10:56580117 G C 1.370331 2.3721e-06
10:56588532 C T 0.046775 -4.5712e-05
10:56602960 A G 0.585573 -2.4284e-05
10:56607657 C T 0.440978 8.1944e-06
10:56610715 A G 0.788948 2.8596e-05
10:56619048 C T 0.068394 5.2419e-06
10:56619555 G A 0.471040 -2.4691e-06
10:56620608 A G 1.039920 -9.1873e-05
10:56623898 G T 0.228673 5.6074e-05
10:56625869 A G 0.594709 -8.7868e-05
10:56627890 T C 0.043688 -9.1431e-06
10:56628289 G A 0.829377 1.4178e-05
10:56630078 A G 0.248673 4.2470e-05
10:56630165 C T 0.102890 3.7064e-05
10:56635555 A G 0.180938 1.6789e-06
10:56636078 G A 1.968893 -5.4233e-05
10:56647695 G A 0.525864 -3.8412e-05
10:56650003 T G 0.601441 -2.2753e-05
10:56657155 A C 0.064724 5.1302e-06
10:56663583 C T 0.058833 -2.6249e-05
10:56689407 T C 0.907775 -7.0426e-06
10:56689998 G T 0.248732 4.1614e-05
10:56697898 G A 1.567224 -6.8529e-06
10:56701231 G A 0.110021 -6.2600e-05
10:56703661 G T 0.339496 1.3839e-05
10:56729360 A G 0.022363 1.3280e-04
10:56731004 A G 0.880222 -1.3900e-05
10:56735153 A C 0.082926 -5.5551e-05
10:56738087 G A 0.545264 1.6654e-04
10:56753074 C T 0.513475 4.5241e-05
10:56756091 C A 1.474785 1.4462e-05
10:56771835 T C 0.119353 8.1118e-05
10:56773548 G A 1.203768 -4.8065e-06
10:56775561 T C 0.028060 3.0517e-05
10:56780464 G A 0.099774 3.1275e-05
10:56784782 T C 1.920083 5.7174e-06
10:56787404 T C 1.105591 -1.5385e-05
10:56790969 A T 1.528707 -6.8647e-06
10:56813190 T C 0.094124 -1.9685e-04
10:56813307 T C 1.534037 -1.0197e-06
10:56819078 T C 0.573417 4.5188e-05
10:56823206 C T 0.100930 2.6208e-05
10:56824430 A G 0.021912 -7.2807e-05
10:56824484 C T 1.099430 -1.6840e-05
10:56840690 G A 0.938431 3.8789e-05
10:56844822 G A 0.126938 1.6197e-05
10:56849344 T C 0.087716 -1.0573e-06
10:56855735 T C 0.444168 1.6288e-05
10:56867991 C G 0.127042 3.2346e-05
10:56872120 A C 0.160386 7.9257e-06
10:56872378 T C 0.055730 1.0300e-06
10:56883744 T G 0.121222 9.5372e-06
10:56886629 T G 0.042042 -5.9217e-06
10:56886698 G A 0.069212 1.0773e-04
10:56886761 C T 1.969243 3.3403e-05
10:56886861 G A 0.055045 7.1245e-05
10:56886920 G A 1.332858 3.3466e-05
10:56887138 C A 0.377124 1.7877e-05
10:56888844 T G 0.031789 7.3844e-05
10:56890177 A C 0.067723 -6.0874e-05
10:56890533 G A 0.021678 1.2610e-04
10:56894035 G T 0.506539 3.1202e-05
10:56895057 A C 0.186134 6.7111e-07
10:56896993 A G 0.688603 2.2201e-05
10:56898180 G A 0.084412 -1.9404e-05
10:56903944 C G 0.799065 -1.4009e-05
10:56904461 A G 0.618134 8.1444e-06
10:56905760 T C 1.145465 1.5368e-05
10:56905761 G A 1.941632 2.6828e-05
10:56907757 G C 0.050705 1.4897e-05
10:56912395 A G 0.034606 -7.0570e-05
10:56912861 A G 0.835246 -2.5038e-05
10:56913543 A G 0.082364 1.3613e-05
10:56914474 A G 1.308304 2.1767e-05
10:56914834 C T 0.637686 -2.3575e-05
10:56921978 A G 0.034905 4.7106e-06
10:56924343 G A 0.035492 7.3452e-06
10:56926479 C G 0.501670 -6.2088e-06
10:56929835 G A 0.276421 1.5555e-05
10:56937915 G T 0.050871 -8.3486e-06
10:56941300 G A 0.062653 4.0536e-05
10:56942586 A G 0.367510 7.6464e-06
10:56947195 A G 0.500966 -9.7617e-06
10:56957207 G A 0.977293 -1.4811e-05
10:56957277 A T 0.036391 6.3851e-06
10:56967380 C T 0.079566 -9.6903e-07
10:56978070 C T 0.052776 8.6165e-05
10:56982907 T C 1.891842 2.9703e-05
10:56988054 A G 0.565978 -1.4222e-05
10:56993693 A G 0.187455 5.9568e-05
10:56995810 C T 0.895542 8.7203e-06
10:57001949 C T 0.235522 -2.4304e-05
10:57003629 C T 0.328425 -3.2869e-05
10:57014225 G A 1.130713 7.5691e-06
10:57014370 A C 0.068615 -5.6509e-05
10:57018033 C T 1.333929 5.4417e-05
10:57019188 C T 0.077453 6.7862e-05
10:57020436 G A 1.812921 -3.7659e-06
10:57027220 T G 0.135419 6.5992e-05
10:57027736 A T 0.329116 -8.3115e-05
10:57029123 T C 0.973810 3.7195e-04
10:57032057 A G 0.071225 3.8682e-05
10:57033017 A C 0.023094 1.4482e-05
10:57033435 A G 0.054558 -9.4406e-06
10:57035212 C T 0.074659 -3.0547e-06
10:57039423 C T 0.106496 5.5084e-06
10:57044498 A G 0.815784 2.9173e-05
10:57050110 G T 0.147773 -8.2145e-05
10:57056414 A G 0.048829 -5.4844e-05
10:57060384 C T 0.197416 -1.0827e-04
10:57062207 T G 0.340729 2.8064e-05
10:57064699 T C 0.182515 -3.4219e-05
10:57069150 T G 0.025210 -4.1901e-05
10:57075157 C T 0.084084 -1.2549e-04
10:57078245 T G 0.714572 2.0574e-04
10:57086794 C A 0.422201 3.5473e-05
10:57091360 A G 0.312845 -4.3490e-05
10:57092012 C T 0.204917 -3.8460e-05
10:57095695 A G 0.128071 3.0961e-05
10:57100843 G T 0.041091 8.0211e-05
10:57104040 G A 0.328694 -5.1559e-05
10:57105451 C T 0.056982 -6.3993e-05
10:57105865 C T 0.026784 3.7598e-05
10:57112462 C T 1.062792 4.0130e-05
10:57112842 C T 0.023129 3.6941e-06
10:57113404 T C 0.083860 3.7891e-05
10:57114118 A G 0.035035 -7.5307e-05
10:57138742 C T 0.191834 -1.7447e-05
10:57142079 C G 0.029267 -5.7478e-05
10:57147655 T C 0.395777 7.0453e-05
10:57157729 A G 0.057732 -2.0468e-05
10:57165145 C T 1.836086 1.2110e-04
10:57180235 G A 0.576423 -1.2288e-05
10:57183477 A G 0.972921 2.8763e-05
10:57184372 C T 0.031036 2.8316e-05
10:57190417 A G 0.064947 6.4244e-06
10:57191812 G A 0.617829 -6.8854e-07
10:57199298 A G 1.875097 2.9728e-06
10:57208391 A G 0.124822 5.3019e-05
10:57209301 T G 0.573229 8.3345e-06
10:57213450 C T 1.293663 -2.9483e-05
10:57215598 A G 0.087402 1.3308e-05
10:57218280 T C 0.137029 8.7425e-05
10:57234713 A G 0.050387 6.8073e-05
10:57238161 A G 0.142138 2.7838e-05
10:57238499 A C 0.025570 3.3883e-05
10:57239872 T G 0.098885 -7.0477e-06
10:57266579 T C 0.087983 6.1650e-05
10:57271032 T G 0.072903 7.0953e-05
10:57275967 T C 0.056661 3.1538e-05
10:57280758 C A 0.029773 1.4215e-05
10:57306829 A G 0.714254 -4.6910e-05
10:57330014 A G 0.063344 -6.1129e-05
10:57333479 T C 0.563712 1.8134e-05
10:57347475 A C 0.109706 2.4000e-05
10:57357070 A G 0.050030 9.3593e-05
10:57357489 T C 1.291284 -1.7577e-05
10:57358667 A G 1.275048 -2.9105e-05
10:57406708 A G 0.034243 8.0135e-05
10:57416961 T C 0.727185 3.2379e-06
10:57420417 C T 1.460046 1.3209e-05
10:57433536 C T 0.102725 -1.8929e-05
10:57449322 C T 0.060773 -4.2328e-05
10:57452323 G C 0.142245 1.4884e-04
10:57452839 G A 1.172732 -2.6775e-06
10:57464616 A G 0.937299 7.0816e-06
10:57470004 T C 0.235002 -2.2450e-05
10:57478390 A C 0.114585 -3.7351e-05
10:57481346 C A 0.026755 6.1297e-05
10:57483641 G A 0.048936 8.9733e-05
10:57486384 T C 0.064263 -4.9111e-06
10:57489961 C T 0.176007 2.3370e-05
10:57499863 C T 1.173421 -3.1581e-06
10:57506658 G T 0.432574 -3.7885e-06
10:57521426 G A 0.049819 5.9788e-05
10:57524827 G A 0.458803 1.2313e-05
10:57540235 T C 0.190412 1.4432e-05
10:57562456 T C 0.268657 -3.0330e-05
10:57574460 T C 0.120427 2.8701e-05
10:57578863 T C 0.084721 4.2801e-05
10:57582598 A G 0.662351 -2.5818e-05
10:57585314 C T 1.840114 -5.6917e-05
10:57592067 C A 0.532748 -3.2897e-05
10:57612793 G A 1.640231 -5.4236e-05
10:57613856 C T 0.085298 9.1233e-06
10:57622298 T G 0.032805 -4.3294e-06
10:57651564 A G 0.077522 -6.3803e-05
10:57652423 T C 0.046067 1.7106e-05
10:57671424 A G 0.144855 -6.6742e-05
10:57677043 A G 0.377098 8.3829e-06
10:57690649 A G 0.026495 -1.5192e-05
10:57692433 G T 0.166475 1.6519e-05
10:57701543 A G 0.063909 8.1644e-06
10:57708134 G C 0.076814 3.6115e-05
10:57718838 G A 0.086113 4.3199e-05
10:57720276 T C 1.091644 -1.9931e-05
10:57723889 T C 0.796608 1.0402e-05
10:57726255 T C 0.064659 -3.2716e-05
10:57727166 T C 0.757643 -4.5407e-06
10:57728790 C T 1.961213 4.8657e-05
10:57737002 G C 0.157734 -3.5526e-05
10:57744545 T C 0.112384 -1.5319e-05
10:57744941 C T 0.914208 -1.6865e-05
10:57753569 T C 0.028576 -5.9390e-05
10:57767474 C A 0.095639 -4.5083e-05
10:57772656 A C 0.804314 -9.1857e-06
10:57773032 A G 0.113861 -1.2565e-05
10:57781159 G A 0.035609 1.2054e-05
10:57782101 C T 0.098483 6.2901e-05
10:57794098 C T 0.065610 -4.2592e-05
10:57794952 C T 0.040961 9.8446e-06
10:57808398 C T 1.081822 4.9026e-06
10:57808665 C T 0.128253 3.0189e-05
10:57845682 A G 1.025456 -2.3439e-05
10:57866195 A G 0.802509 -2.2573e-05
10:57868254 C G 0.122887 -1.4189e-05
10:57885371 G A 0.041536 -6.8434e-05
10:57905899 G A 0.056648 1.5185e-06
10:57913182 G T 0.068605 1.0428e-05
10:57927293 T C 0.098635 4.0082e-05
10:57943438 G A 1.886821 3.2387e-06
10:57953647 A G 1.844934 5.3779e-05
10:57955426 G T 0.060939 1.9989e-04
10:57962585 C G 0.035151 -1.9540e-05
10:57965286 T C 0.099372 3.7962e-05
10:57973227 T C 1.795323 2.8218e-05
10:57983366 C A 0.109976 1.7733e-06
10:57992381 A C 1.790279 3.3409e-05
10:58020813 A G 0.055872 8.3730e-06
10:58021612 A G 0.035155 -2.1121e-05
10:58029209 T C 0.505678 4.1070e-06
10:58031350 C T 1.216290 6.5738e-06
10:58065072 C A 0.027274 9.6340e-06
10:58066038 C A 0.238511 6.8777e-06
10:58067127 C T 0.303105 2.1706e-05
10:58085580 T G 0.022853 -8.0466e-05
10:58097268 C T 0.076661 -3.6891e-05
10:58111210 A G 0.035177 -7.1639e-05
10:58118630 C T 1.247213 2.5224e-05
10:58134429 T C 0.036025 -4.6291e-05
10:58153391 C G 0.098561 -1.6733e-05
10:58160163 T C 0.088054 2.3080e-05
10:58164317 A G 0.401756 -1.3734e-05
10:58174085 T G 0.127418 4.6074e-05
10:58175485 G A 0.050192 -8.0556e-05
10:58182621 A G 0.088528 7.6952e-05
10:58190334 T C 0.093841 -2.8970e-05
10:58191480 T C 0.097746 3.1626e-05
10:58219290 T C 0.044688 -4.8748e-05
10:58235549 T C 0.467648 1.1514e-05
10:58242756 G A 0.163599 1.4233e-05
10:58242866 A G 0.028290 -3.3501e-05
10:58257793 A G 0.045629 -6.9167e-05
10:58266235 A C 1.183901 1.3515e-05
10:58283775 G A 0.028858 3.0048e-06
10:58285762 A G 0.690865 2.1034e-05
10:58289544 A G 1.611860 -6.5189e-05
10:58292452 A G 0.144244 -8.0031e-06
10:58293506 A G 0.109606 -6.3218e-06
10:58296495 T A 0.051874 -1.0104e-04
10:58297755 A G 0.049611 -1.9515e-05
10:58300429 C T 0.064516 -1.4435e-06
10:58306081 A G 0.073455 -3.1038e-05
10:58307749 A G 0.313647 4.0223e-05
10:58317415 T C 0.050605 -2.4600e-05
10:58321180 A G 0.096376 5.1670e-05
10:58336143 A G 0.361879 -3.1105e-05
10:58338979 G T 0.585105 3.3175e-06
10:58340947 G A 0.201308 2.2632e-05
10:58344393 A C 0.123692 -8.3188e-05
10:58354572 A C 0.035853 5.6686e-05
10:58369102 A G 0.036236 5.5255e-05
10:58384240 A G 0.105416 9.2332e-05
10:58384614 C T 0.241377 -3.6061e-05
10:58388352 A C 0.382703 2.5612e-05
10:58389071 A G 0.097252 -7.4331e-06
10:58390087 A G 0.059271 4.9153e-05
10:58394334 G A 1.300800 2.8572e-05
10:58409196 G A 0.032886 -3.9336e-06
10:58426696 A C 1.532261 -3.9765e-07
10:58429159 T C 0.236687 -4.6161e-05
10:58431082 T C 1.127915 -2.7152e-06
10:58434359 C T 1.301608 3.6030e-05
10:58440672 T C 0.042873 2.9797e-05
10:58457964 A G 0.173836 1.0993e-04
10:58458026 G A 0.045402 1.1499e-04
10:58473002 C T 0.162742 7.6659e-05
10:58491092 C T 0.095383 2.3170e-05
10:58493095 T G 1.557990 1.8791e-05
10:58501439 T C 0.077113 -9.4971e-06
10:58506740 C T 0.201769 3.6976e-05
10:58530263 A G 0.101229 2.6129e-05
10:58533543 T C 0.034158 4.1046e-05
10:58545825 C T 1.136036 2.6989e-05
10:58552006 A G 1.118645 3.4834e-05
10:58552200 T G 1.085143 4.7337e-05
10:58557099 G C 0.097551 -2.7972e-05
10:58558464 A G 0.084876 6.5763e-06
10:58577852 C A 1.555903 4.7489e-05
10:58582130 T C 0.057502 4.4901e-05
10:58582192 T C 1.931080 -5.3683e-05
10:58582299 A G 0.044986 1.0160e-04
10:58584423 C T 0.049073 -1.8700e-05
10:58594990 A G 0.034720 7.1364e-05
10:58611381 T C 0.236018 -5.9353e-05
10:58639445 G A 1.441581 3.6687e-05
10:58642076 C T 0.198747 -2.0091e-05
10:58649325 A G 0.070894 1.8845e-05
10:58657811 T C 0.038384 2.2872e-05
10:58661193 A G 0.194349 5.6533e-05
10:58677550 T C 1.468226 1.6705e-05
10:58680915 A G 0.051302 -6.1550e-06
10:58682170 A G 0.234966 -7.0667e-05
10:58690936 A G 0.085032 2.1112e-04
10:58696065 A G 0.287311 -7.0506e-05
10:58721707 G A 0.291845 -5.1951e-05
10:58734995 T C 1.118106 5.6627e-05
10:58747523 T C 0.067609 -2.0243e-05
10:58749148 A G 0.044710 7.0825e-05
10:58757010 T C 0.046281 4.7231e-05
10:58757908 A G 0.555601 -1.5040e-05
10:58762617 G A 0.865671 -2.1219e-05
10:58794533 C G 0.043522 2.9453e-05
10:58800953 G A 0.066872 4.8865e-05
10:58801427 T C 0.034655 1.3671e-05
10:58805326 C T 0.287772 -2.4369e-05
10:58809061 G C 1.238482 1.3757e-05
10:58809636 G A 0.538928 -4.1268e-05
10:58810892 T G 1.974975 1.9878e-05
10:58822244 A G 0.550119 -2.9471e-05
10:58825506 T C 0.039228 -1.5296e-05
10:58831254 A G 0.079456 -5.5510e-07
10:58831883 T C 0.025680 -8.6553e-06
10:58834216 T C 0.073481 -1.7324e-05
10:58844745 T C 0.452536 -2.1869e-05
10:58852540 A G 0.122433 -5.7662e-05
10:58853872 C T 0.038241 1.3310e-05
10:58856405 T C 0.028504 -2.3457e-05
10:58857870 T C 0.042221 1.5509e-05
10:58872540 C T 0.461731 -2.1908e-05
10:58879617 G A 0.112803 1.3290e-05
10:58883019 A G 0.117857 7.6920e-05
10:58885379 T C 0.038728 -4.1903e-05
10:58888040 C A 1.946591 -7.3546e-06
10:58890761 C T 0.056927 1.2374e-04
10:58894493 T C 0.109151 1.1005e-05
10:58895205 G T 1.938493 -8.3675e-06
10:58916524 A G 0.024892 -3.1029e-05
10:58922528 C A 0.063740 -2.2382e-08
10:58932805 T C 0.025635 -1.0082e-04
10:58933549 C T 0.496999 -2.9550e-05
10:58944275 T C 0.037706 2.0802e-05
10:58955460 A G 0.042110 6.7202e-05
10:58955684 T G 0.028417 -2.5238e-05
10:58981119 G A 0.769003 -1.5579e-05
10:59010969 T G 0.496392 -1.6335e-05
10:59011397 T C 0.065600 -2.2989e-05
10:59013036 C A 0.536445 3.3085e-07
10:59020331 G A 0.150356 -1.4349e-05
10:59020450 T C 0.735406 -3.3911e-05
10:59028261 G A 0.316185 2.9300e-05
10:59036587 T G 0.043649 -2.2065e-05
10:59042302 A C 0.087609 -6.0849e-05
10:59048067 C T 0.037125 1.6740e-05
10:59049746 C T 0.037917 -5.6186e-05
10:59052748 T G 0.072900 1.2068e-05
10:59055959 T C 0.079096 4.1765e-05
10:59064431 C T 0.110953 1.3450e-05
10:59066979 C A 0.919950 -2.5122e-05
10:59067777 T C 0.083818 -1.5779e-05
10:59069786 G A 0.084925 -1.5377e-05
10:59084362 T C 0.077220 3.8299e-06
10:59097328 T C 0.043513 -2.9691e-05
10:59112188 G C 0.057781 5.1120e-05
10:59114274 T C 0.043808 6.9238e-06
10:59120325 A G 0.188922 -5.9205e-05
10:59138245 A G 0.045908 5.9426e-05
10:59143964 G A 0.093565 -8.7516e-06
10:59147743 C T 0.052750 3.1456e-05
10:59153690 C T 0.071562 -3.2881e-06
10:59154503 A C 0.041033 -1.5309e-04
10:59158985 G A 0.698687 -4.3345e-05
10:59163049 C A 0.118525 -1.0489e-04
10:59165294 T C 0.456892 -6.2154e-06
10:59168787 A G 0.269939 1.5072e-05
10:59171726 G C 0.326393 5.0499e-05
10:59172622 A C 0.060111 -4.7756e-06
10:59187014 A G 0.063143 4.1501e-05
10:59189178 C T 1.218296 1.6496e-05
10:59202821 G A 0.029916 -5.8062e-05
10:59212316 T C 0.328483 1.3911e-05
10:59229676 C T 0.039384 9.6663e-06
10:59232973 A C 0.160879 1.1372e-04
10:59234060 G A 0.037729 5.6815e-05
10:59242650 A C 1.230672 4.6232e-05
10:59264620 C A 0.064603 4.3800e-05
10:59265253 T C 0.084688 2.0092e-04
10:59265477 G A 1.576264 5.2523e-05
10:59273462 T C 1.303981 3.4333e-05
10:59274562 T C 0.961032 3.6605e-05
10:59285167 A C 0.073620 -2.5571e-05
10:59290336 A G 0.061890 2.4881e-05
10:59296276 G T 0.042513 -6.5769e-05
10:59298207 T G 0.272737 1.0529e-05
10:59298792 C T 0.046122 4.0151e-05
10:59305635 T C 0.768347 -2.4006e-05
10:59314146 A G 0.197020 -2.3461e-05
10:59314859 T C 0.040565 -2.3815e-06
10:59318263 T C 0.511862 -4.1182e-06
10:59324144 G T 0.038550 -1.2726e-04
10:59336003 C G 1.540528 2.6754e-05
10:59338148 A G 0.057109 1.2335e-05
10:59339212 T C 0.964303 6.3673e-05
10:59353181 A G 0.049501 4.4179e-05
10:59355944 A C 0.106107 -5.2086e-06
10:59358510 G A 0.093773 -2.3524e-05
10:59365768 T C 0.189575 -1.7132e-04
10:59365960 C T 0.427634 -4.4455e-05
10:59365989 C T 0.182324 -1.0190e-04
10:59382398 C T 0.106733 7.8128e-06
10:59385679 G A 0.351716 1.8463e-04
10:59392718 A G 1.691998 1.7221e-05
10:59393120 T C 0.417235 1.4408e-04
10:59394152 A G 0.977909 -3.2214e-05
10:59396799 A G 0.031607 5.2654e-05
10:59401022 G A 0.057167 2.6425e-05
10:59406181 C T 0.193762 -1.3201e-04
10:59423191 G A 0.706578 2.0040e-05
10:59425399 C T 1.166757 1.2326e-05
10:59425598 C T 0.085143 -3.6334e-05
10:59434306 G T 0.271566 -3.9218e-06
10:59439003 T C 0.051160 -1.1828e-04
10:59439261 T C 0.184664 -5.9874e-05
10:59449753 C T 0.094464 -6.3144e-05
10:59452425 A G 0.399640 -1.8104e-05
10:59460136 A G 0.453815 -3.7359e-05
10:59460709 T C 0.031734 -7.5756e-06
10:59461027 C T 0.927032 -3.0951e-05
10:59463721 T C 0.022328 -9.2595e-06
10:59467485 C A 0.164602 -6.8038e-05
10:59472580 A G 0.330207 1.6506e-05
10:59484179 T C 0.034921 1.4019e-04
10:59490230 T G 1.932436 -3.1368e-05
10:59521687 C T 0.037910 -2.1425e-05
10:59523061 C T 0.043000 -1.1220e-05
10:59523527 A G 1.541547 8.4330e-06
10:59536096 C G 0.043866 8.5614e-05
10:59537066 T C 1.709314 -1.2293e-05
10:59558432 G C 0.095717 -6.0076e-05
10:59558545 A G 0.042691 -6.8726e-05
10:59558557 G A 0.389961 -3.4438e-05
10:59559554 T C 0.057187 2.0788e-05
10:59563420 A G 1.171593 4.8434e-05
10:59570003 G A 0.052091 -1.0677e-04
10:59575742 C T 1.160285 9.0940e-05
10:59582750 T G 0.156608 -5.0236e-05
10:59604616 T G 0.281079 7.6333e-05
10:59610154 A G 0.062984 1.2663e-05
10:59636474 T G 1.818040 4.0263e-05
10:59641023 C T 0.195878 3.1328e-05
10:59649457 C T 0.232701 -4.2126e-06
10:59662653 T C 0.045901 -5.0783e-06
10:59666541 A G 0.324919 -1.4439e-05
10:59677013 A C 0.186004 -4.2321e-06
10:59698834 T G 0.023353 -2.6964e-05
10:59699577 G A 1.409851 -1.1212e-05
10:59700476 G T 0.085821 -3.9801e-06
10:59712224 T C 0.501832 -2.7096e-06
10:59714480 C T 1.296535 1.7992e-06
10:59719339 A G 0.739463 6.2093e-07
10:59733917 C T 0.025177 1.2243e-04
10:59741080 A G 0.051900 -7.7825e-05
10:59743546 G A 1.106357 2.1107e-05
10:59744393 A C 1.562112 2.2348e-05
10:59768050 A G 1.444045 -2.6047e-06
10:59777448 C T 0.051461 2.7909e-05
10:59777522 T C 0.082630 6.2827e-05
10:59778439 T C 0.138107 -5.9991e-05
10:59790706 T C 1.285058 1.2685e-05
10:59799098 C T 0.045512 -4.5332e-05
10:59801006 G A 1.780568 -4.6644e-06
10:59806617 C G 0.046450 -1.3990e-05
10:59811508 G A 0.145462 1.1775e-05
10:59815756 A G 0.056791 5.5225e-05
10:59820938 G A 0.284308 2.0888e-06
10:59823837 C A 1.444697 -3.7553e-06
10:59823894 T C 1.477642 -8.0484e-06
10:59825188 A G 1.739009 -3.3076e-05
10:59825833 G T 0.033217 -3.3573e-05
10:59831840 T C 0.284377 -6.1773e-05
10:59837172 A G 0.296756 6.4591e-06
10:59843798 T C 0.047158 -3.9688e-05
10:59843994 A G 0.145030 3.4701e-05
10:59846760 C T 1.827034 5.4263e-06
10:59854651 C A 1.684091 -5.7603e-05
10:59855400 C A 0.986738 -1.6452e-05
10:59860551 C T 0.062786 -2.9459e-05
10:59874367 C A 0.112199 3.0512e-05
10:59887998 C T 0.177812 -4.2076e-05
10:59892719 C T 0.025473 -2.3739e-05
10:59893877 G A 0.041357 6.7638e-06
10:59893930 T C 0.631779 -3.5866e-06
10:59913151 T C 0.406355 -1.0068e-05
10:59913453 C T 0.045187 1.6608e-05
10:59913636 A G 0.028871 -1.0956e-04
10:59927241 G A 0.431984 -2.0525e-06
10:59935754 G A 0.035969 6.2187e-05
10:59936266 A G 0.100031 9.1329e-05
10:59938336 G A 0.084863 2.8343e-05
10:59938668 A T 0.300615 8.1038e-05
10:59939596 T G 0.108986 -3.2875e-05
10:59947551 T C 0.173271 -1.8605e-05
10:59965227 G A 0.035557 7.5257e-05
10:59970558 G A 0.068476 5.1671e-05
10:59986447 A G 0.040166 -2.1079e-05
10:59986805 A G 0.024593 4.2411e-05
10:59988633 G A 0.045973 2.7068e-05
10:60001515 A G 0.125529 9.2215e-06
10:60017603 G A 0.078304 -3.0308e-06
10:60028935 T C 0.040182 -2.7170e-05
10:60030080 T C 0.056405 3.6348e-05
10:60035372 C T 0.418173 -1.4374e-05
10:60050453 G A 0.355092 -1.0238e-05
10:60056178 G A 0.082361 -9.8846e-05
10:60064782 G A 0.213697 -2.3453e-05
10:60073445 T C 0.056664 -2.4643e-06
10:60078795 A G 0.147169 3.6481e-05
10:60082337 A G 0.031039 -2.1468e-05
10:60082640 T G 0.038232 -1.8937e-05
10:60082668 A G 0.174193 -4.6514e-05
10:60085925 C T 0.095435 -1.5709e-05
10:60090584 C T 0.025593 -1.8150e-05
10:60106835 T G 0.821568 1.0087e-05
10:60110335 G T 0.447687 1.5893e-05
10:60115223 T G 0.908113 1.2759e-05
10:60119742 T G 0.038079 9.1473e-05
10:60121414 G A 0.268430 -4.8532e-05
10:60127732 G C 0.060329 -4.8921e-05
10:60130608 A G 0.035242 -3.4157e-05
10:60130789 T C 0.027537 -3.3711e-05
10:60131851 C T 0.059582 2.0224e-05
10:60138020 T C 0.023022 -2.9465e-05
10:60142800 T G 0.356796 1.2738e-06
10:60144022 C T 0.061017 -8.4469e-06
10:60145342 C G 0.216638 -1.9965e-05
10:60147270 A G 0.858138 -2.0428e-05
10:60156166 G A 0.454766 6.3176e-06
10:60156602 C T 0.028790 -3.3312e-06
10:60156783 A C 0.032785 1.0832e-05
10:60158598 C T 0.049345 -2.9064e-05
10:60159859 C T 0.138331 1.8409e-05
10:60163521 C A 0.300054 -9.9760e-06
10:60164572 C T 1.973833 -1.2813e-04
10:60200131 G A 1.564732 3.2788e-05
10:60205238 A G 1.556487 2.9503e-05
10:60211412 C T 0.103377 -9.1074e-06
10:60220181 C A 1.613551 2.9119e-05
10:60221006 T C 0.085659 1.4109e-06
10:60221431 T C 0.057924 -1.8802e-05
10:60226328 T C 0.054801 -4.2994e-06
10:60227099 C G 0.154835 1.3060e-05
10:60231574 G T 0.591178 -6.9398e-05
10:60233117 A G 0.064762 -5.9048e-05
10:60240354 G A 0.434369 -1.5081e-05
10:60243002 G A 0.138126 4.2243e-05
10:60256001 C T 0.050955 4.7892e-05
10:60261882 T C 0.818660 -6.9677e-05
10:60262718 G A 0.074023 -7.5162e-06
10:60272208 A G 1.901336 -8.3550e-06
10:60288236 C T 0.071390 -2.9026e-05
10:60289006 A G 0.115390 9.8754e-05
10:60292587 G A 0.053334 -3.9791e-06
10:60302716 C T 1.090748 9.4940e-05
10:60307055 T C 0.020903 -7.2551e-06
10:60326732 T G 0.032652 -3.5976e-06
10:60329012 A G 0.067466 3.1434e-05
10:60333564 G T 0.021419 -1.3716e-05
10:60335179 T C 0.884860 1.4267e-04
10:60338503 A G 0.231302 -4.2383e-05
10:60342485 C T 0.028141 1.2653e-04
10:60350761 A C 0.507181 -7.2096e-05
10:60361450 A G 0.097058 7.2428e-06
10:60361989 C T 0.038193 8.0270e-05
10:60372595 C T 1.544053 2.9223e-05
10:60374080 T C 0.040299 2.8562e-05
10:60376952 A G 0.076687 2.1288e-05
10:60376990 G A 0.959827 -1.0879e-06
10:60377347 A G 0.516055 -1.3594e-04
10:60378113 G A 0.076126 2.6539e-05
10:60380553 T C 0.096860 3.1854e-05
10:60392437 C A 0.849326 1.5864e-06
10:60392578 T C 0.338951 -5.2080e-06
10:60395834 G A 0.056223 -2.8816e-05
10:60396065 G A 1.476162 1.1058e-04
10:60398160 A G 0.058820 -5.5044e-06
10:60411173 T C 0.033581 3.2494e-05
10:60419414 T C 0.127204 2.5702e-05
10:60420415 C A 0.561070 -1.9515e-04
10:60424739 T C 0.267382 -3.7034e-05
10:60429105 G A 0.082877 -3.5118e-05
10:60430196 G C 0.077463 1.9610e-05
10:60430441 G A 0.023567 1.1847e-04
10:60432645 A G 0.114293 2.0075e-04
10:60449940 C A 0.376773 -1.0150e-04
10:60473737 C T 0.558740 -5.5397e-05
10:60474570 A C 0.031536 1.5703e-05
10:60476834 G T 0.039520 -2.2336e-05
10:60490825 G A 0.073666 -3.0681e-05
10:60504590 A G 0.112624 1.4611e-04
10:60504862 C T 0.080547 6.7948e-06
10:60504932 G A 1.442013 6.3345e-05
10:60505120 T C 0.086986 -3.7010e-05
10:60514502 C T 1.079323 5.4619e-05
10:60517173 C T 0.048936 -3.4020e-05
10:60524819 G A 0.055613 2.0213e-05
10:60525837 A G 0.102442 6.2212e-05
10:60526936 A C 0.898038 3.9848e-05
10:60529518 C T 0.912410 3.5433e-05
10:60531261 A G 0.402970 1.1195e-05
10:60533365 T C 1.544572 3.0969e-05
10:60548276 A G 0.893215 5.1155e-05
10:60554717 A G 0.107447 6.9292e-06
10:60556290 C T 0.024431 6.6922e-05
10:60556578 C A 0.103468 -1.5390e-04
10:60556854 T C 1.355485 2.4639e-04
10:60562953 C A 0.033736 3.2637e-05
10:60569646 G T 1.489687 1.4302e-04
10:60573753 T G 1.478797 1.0439e-04
10:60576687 C T 0.256259 4.2594e-05
10:60577396 G A 0.021597 -6.6867e-05
10:60577986 A G 0.180993 -1.0927e-05
10:60588553 C T 1.464743 1.3750e-04
10:60588885 C A 0.051043 3.0753e-05
10:60592808 G A 1.840780 2.2035e-04
10:60595587 T C 0.024418 1.8013e-05
10:60600602 A G 1.868524 1.7231e-04
10:60601896 T C 0.076895 -1.7640e-04
10:60602187 A G 0.134809 -2.8956e-05
10:60603294 G A 0.115179 -4.0489e-05
10:60605050 T G 0.224768 2.0355e-03
10:60606327 G C 0.958892 -4.7384e-05
10:60606990 A G 1.505007 -3.6348e-05
10:60611083 A G 0.327344 -5.2059e-05
10:60614009 G A 0.044567 9.9465e-06
10:60614717 T C 0.723498 -5.5059e-05
10:60628485 C A 0.224191 1.9137e-05
10:60642754 G A 0.164183 8.8832e-06
10:60645762 G A 0.172791 4.9747e-05
10:60646809 G T 0.065204 1.6020e-05
10:60650592 A G 0.027722 3.3484e-05
10:60655066 C T 1.559321 -7.3110e-05
10:60656185 T C 0.176777 1.0845e-04
10:60656187 T C 0.034398 -3.0291e-05
10:60664491 T C 0.062594 2.8262e-05
10:60665522 C T 0.088541 1.7707e-05
10:60674838 T G 0.199438 7.8955e-06
10:60685413 T C 0.783972 1.1594e-05
10:60688982 T C 0.790221 3.7013e-06
10:60696111 T C 0.297421 -1.4784e-05
10:60705768 T G 0.109973 3.3095e-05
10:60710058 T C 0.026235 -1.1746e-06
10:60713295 C T 0.175732 9.4088e-05
10:60719597 C T 0.238839 1.4977e-05
10:60720263 C T 0.063276 3.9138e-05
10:60724306 G A 0.311956 1.9053e-04
10:60725940 A G 0.083487 -4.7030e-05
10:60726740 G A 0.053879 -1.5894e-05
10:60727268 T G 0.508217 -1.0067e-06
10:60739526 A G 0.283984 -4.8060e-05
10:60740316 T C 0.146013 6.0328e-06
10:60740366 C T 0.036839 -1.0873e-04
10:60740846 C A 0.025726 3.6922e-06
10:60754780 A G 0.473201 -1.5823e-04
10:60765036 G T 0.857856 -7.9913e-05
10:60766127 G A 0.382181 4.1564e-06
10:60790990 A C 0.035043 1.7306e-05
10:60793522 T G 0.026602 -2.3282e-05
10:60793941 A G 0.032370 3.6903e-05
10:60796995 G C 0.033013 1.9353e-05
10:60804207 C A 0.051689 -1.2305e-05
10:60804875 A G 0.582914 -1.1889e-05
10:60820345 C A 1.853558 2.3070e-05
10:60823753 T C 0.037589 2.7193e-05
10:60830263 G A 0.069472 2.2257e-05
10:60832608 G A 0.145663 1.4231e-05
10:60832741 T C 0.028826 -4.0842e-05
10:60845241 T C 0.317831 1.7113e-05
10:60848926 T C 0.070910 -1.2216e-04
10:60849955 T G 0.040014 5.8969e-06
10:60857440 G A 0.022837 6.5118e-05
10:60873931 T G 0.048044 -1.7926e-05
10:60891412 T C 0.125533 -2.4778e-05
10:60892116 T C 0.057680 -1.0902e-04
10:60893372 T G 0.550869 2.5193e-05
10:60893515 A G 0.035343 6.0428e-05
10:60907607 G A 0.049903 1.9164e-05
10:60908771 A G 0.048780 1.9511e-06
10:60909461 G A 0.271932 -1.7024e-06
10:60909857 T G 0.309830 3.6115e-05
10:60911750 C T 1.190558 6.7911e-05
10:60932260 G T 0.096149 9.5057e-05
10:60935642 T C 0.045736 1.0060e-04
10:60942534 T G 0.424223 -2.2542e-05
10:60942993 G A 0.027160 -3.0153e-05
10:60943820 G A 0.148928 5.8783e-06
10:60952296 A G 0.142618 2.0891e-05
10:60952597 A G 0.067278 6.8428e-05
10:60955642 G A 0.041961 3.8929e-06
10:60957562 C T 0.021808 -1.1088e-04
10:60965718 G T 0.162398 -2.4328e-05
10:60982233 G A 0.034720 5.6657e-05
10:60999991 G A 0.101982 -5.4757e-06
10:61001971 A C 0.056804 -1.3254e-04
10:61006956 T C 0.063987 1.4775e-05
10:61007534 G A 1.686470 -1.4076e-05
10:61024518 G A 1.951122 -9.7307e-06
10:61024689 A G 0.307522 5.8497e-05
10:61027254 G C 0.035184 4.7798e-05
10:61031856 T C 0.052747 -6.0974e-05
10:61035989 T G 0.074659 -2.2484e-05
10:61036395 T G 0.052552 -3.1705e-05
10:61047500 G A 0.107921 -2.7410e-05
10:61051837 C T 0.551632 -2.2465e-06
10:61055010 G A 0.053195 -1.9133e-05
10:61058037 G A 0.274854 -1.1151e-05
10:61061507 G A 1.278372 -1.5109e-05
10:61068898 A G 0.021049 -2.2341e-05
10:61069211 T C 0.641857 6.1570e-07
10:61070567 G T 0.261689 8.7057e-08
10:61073257 A G 1.910781 2.5516e-05
10:61075275 T G 0.277139 2.6869e-05
10:61090063 C T 0.215213 -3.9926e-05
10:61090513 A G 0.750619 -2.1680e-05
10:61092890 A C 0.024817 -4.1820e-05
10:61097200 G A 0.028176 2.4681e-05
10:61097300 C T 0.054934 -9.3934e-05
10:61100872 T C 0.480874 -1.6390e-05
10:61101624 A C 0.254237 -6.7289e-06
10:61103632 G A 0.082017 1.3236e-05
10:61110698 T C 0.051572 2.5636e-05
10:61115326 G A 0.172262 5.5750e-06
10:61117601 T C 0.132316 -1.7963e-06
10:61118732 A G 0.091316 -3.6693e-05
10:61119884 T C 0.108830 2.3148e-05
10:61123193 C T 0.231195 -1.6108e-04
10:61134335 A G 0.187140 4.1555e-05
10:61134717 C T 0.034334 -3.0659e-05
10:61141044 A C 0.057703 -1.4579e-05
10:61143842 G A 0.063364 -1.4966e-06
10:61146582 C T 0.049319 -5.0928e-05
10:61148523 A C 0.034369 -3.0284e-05
10:61154870 G A 0.253659 3.6649e-05
10:61179149 C T 0.036148 -4.4523e-05
10:61189831 A T 0.478456 3.6231e-05
10:61191871 G A 0.050215 2.3842e-05
10:61226348 T C 0.251494 8.2632e-05
10:61228624 C T 0.043980 5.4704e-05
10:61241081 T C 0.923660 -2.0168e-05
10:61263256 T C 0.105925 3.3899e-06
10:61264476 G A 0.048582 3.5554e-05
10:61266568 G A 0.152281 -2.9577e-06
10:61271263 T C 0.183168 -4.3077e-05
10:61280073 C T 0.087652 5.7553e-05
10:61282608 C T 0.121417 3.2508e-05
10:61283736 T C 1.538967 8.9589e-05
10:61284384 A G 0.035655 1.1842e-05
10:61284411 G A 1.120752 -4.8557e-06
10:61285018 T C 0.166157 7.9203e-05
10:61285052 A G 0.039984 4.1196e-05
10:61285097 C T 0.166439 1.7885e-04
10:61286319 A G 1.188783 -1.8591e-05
10:61297835 G C 0.022156 3.1242e-04
10:61309703 C A 0.400721 4.5454e-04
10:61311293 C T 0.214077 1.1537e-04
10:61314814 G A 0.020169 4.1673e-05
10:61318264 G A 0.060530 4.9925e-05
10:61319779 T C 0.021912 -6.0804e-05
10:61324243 A C 0.274850 2.8769e-06
10:61333139 C T 0.308009 4.5864e-06
10:61339147 A G 1.288035 4.4810e-05
10:61340890 G A 0.407718 -2.7201e-05
10:61350189 A G 0.043655 -7.8302e-05
10:61355845 C T 1.818371 1.8305e-05
10:61359979 T C 0.179574 1.1707e-05
10:61378007 C T 0.801097 6.7734e-06
10:61380753 C T 0.162109 -5.2497e-05
10:61384386 G A 0.223311 2.2565e-05
10:61385195 C T 1.886454 -2.7932e-04
10:61385731 C T 0.936711 -4.0206e-05
10:61395380 A G 0.066561 1.1218e-05
10:61396448 C T 0.090741 -1.9006e-05
10:61399182 T C 0.053759 -2.3246e-05
10:61407477 A G 0.026982 -6.1187e-05
10:61412200 T C 0.080534 1.1285e-04
10:61413353 G A 0.333848 -3.3766e-05
10:61414011 T G 0.534773 4.2294e-05
10:61414176 A G 0.094159 -1.4853e-05
10:61416687 A G 0.099239 7.7502e-05
10:61418658 C T 0.044652 -1.3679e-05
10:61436118 T C 0.090161 -1.5023e-05
10:61437340 G T 1.169584 -2.8842e-07
10:61443751 C T 0.294091 4.0427e-05
10:61449512 C T 0.482695 2.3529e-05
10:61450121 C T 0.296675 -1.6872e-05
10:61452462 T C 0.079696 -1.0073e-04
10:61460554 A C 0.155838 1.3917e-05
10:61460975 C T 1.830585 -3.5765e-05
10:61463838 T C 0.065830 2.2606e-05
10:61465778 C T 0.062452 -4.0126e-05
10:61465838 G A 1.568146 4.8691e-05
10:61467583 C G 0.087174 -1.5516e-05
10:61469136 T C 0.813684 2.1436e-05
10:61475831 A G 1.174501 1.7698e-05
10:61478755 G T 0.087694 5.0108e-06
10:61486286 C T 0.992210 1.9694e-05
10:61494521 T C 1.921076 3.1858e-05
10:61495217 C T 0.025392 -6.4654e-06
10:61507663 T C 0.517779 -2.9843e-06
10:61509588 G A 1.927165 2.5421e-05
10:61510341 C T 0.075522 -5.1411e-05
10:61519357 C T 0.034058 -7.2963e-06
10:61522319 A G 0.815544 -1.0905e-05
10:61535106 G T 0.296246 -6.4474e-05
10:61538488 C T 1.860124 2.0265e-05
10:61546941 C T 0.841753 -2.5801e-05
10:61552692 T G 1.010432 4.0476e-05
10:61564136 A G 0.114286 -1.4243e-05
10:61565654 T C 0.841270 -5.0880e-05
10:61575320 T C 0.819163 -1.1189e-04
10:61580967 G A 1.870985 2.7264e-05
10:61581189 C T 0.575660 1.7088e-05
10:61600952 A G 0.906039 -1.4056e-05
10:61602429 G A 0.113459 3.4860e-06
10:61614312 T C 0.036748 7.7968e-07
10:61614832 T C 0.050212 2.0188e-05
10:61618354 T C 0.024616 -4.1655e-05
10:61623888 A T 0.766637 4.2331e-06
10:61625301 T G 0.030400 -3.5395e-05
10:61634056 T C 1.440559 -7.0489e-05
10:61634811 A G 0.059514 8.3362e-05
10:61643197 G A 0.047528 2.4612e-04
10:61647547 A G 0.027530 -1.4150e-04
10:61655720 T G 0.098236 -1.3635e-05
10:61658888 A G 0.134725 -9.9657e-05
10:61668339 C A 0.504455 1.6236e-05
10:61683790 T C 0.136312 3.5833e-05
10:61684942 A C 0.039420 -2.3448e-05
10:61703336 A G 0.228481 -3.0383e-04
10:61705978 G A 0.151249 -1.6334e-05
10:61706412 G A 0.087973 3.4641e-05
10:61711145 T G 0.061802 -5.2148e-05
10:61715379 C T 0.117775 -1.4133e-05
10:61719342 G A 0.038443 -9.3144e-05
10:61722273 G T 1.152352 -4.1607e-05
10:61723443 T C 0.061325 2.8823e-05
10:61728578 T C 0.026343 -1.5024e-04
10:61731042 T C 0.028056 -1.3538e-04
10:61734980 C T 0.083520 -2.4840e-06
10:61739460 T C 1.105967 -3.0122e-05
10:61754573 A G 0.130268 -1.4304e-05
10:61754678 C T 0.154998 4.2747e-05
10:61759674 A G 0.026631 -1.2894e-04
10:61759920 G A 0.184437 4.8403e-06
10:61765085 C T 0.277531 3.0624e-05
10:61767247 G T 0.212616 1.4643e-06
10:61776086 C T 0.287713 -3.9423e-05
10:61781721 G A 0.210302 -7.6511e-05
10:61793424 G A 1.270326 1.5095e-05
10:61793446 C T 0.172074 5.5966e-06
10:61794926 A G 0.090508 -1.3415e-04
10:61801142 T C 1.756072 -2.4335e-05
10:61801235 A G 0.359629 -7.0933e-06
10:61803611 T C 0.080043 2.5206e-05
10:61804217 G A 0.229293 4.1824e-05
10:61810360 T C 0.038822 -2.2347e-05
10:61813046 G A 0.214937 -3.0451e-05
10:61815335 A C 1.793122 -1.3533e-05
10:61816736 C T 0.451173 -6.1008e-05
10:61820631 C T 1.218326 -1.3590e-04
10:61826212 A G 0.509901 -5.3348e-06
10:61828954 A G 0.070150 -3.2002e-05
10:61831651 G C 0.023012 4.8710e-05
10:61831984 T G 0.214758 5.3102e-04
10:61839831 T C 0.432094 2.7682e-04
10:61839971 G A 0.482169 -2.6782e-05
10:61840718 G A 0.207394 2.0287e-04
10:61852047 A T 0.072617 -3.6667e-05
10:61853386 A G 0.031081 1.2235e-04
10:61853486 G T 0.732693 3.2861e-06
10:61853827 A G 0.044811 3.5504e-05
10:61854744 T G 1.226248 1.2008e-05
10:61855042 A G 0.132096 4.9286e-05
10:61871816 T G 0.246823 -4.1200e-05
10:61875276 A G 1.198819 1.0764e-05
10:61878856 G A 0.081790 4.2789e-06
10:61882414 A G 0.410552 1.4609e-05
10:61887279 C T 0.110589 2.3637e-05
10:61889222 T C 0.057164 8.3609e-05
10:61891032 C T 0.704059 2.7375e-05
10:61891091 C T 0.039540 2.4649e-05
10:61891409 G A 0.107074 1.2804e-05
10:61893130 G T 1.077100 8.4743e-05
10:61893145 G T 0.717110 -3.3818e-06
10:61900782 G C 0.107107 1.8154e-05
10:61901075 A G 0.038670 -2.0597e-06
10:61902089 T C 0.029656 1.0586e-04
10:61908171 G A 1.224385 2.5229e-05
10:61908782 T C 0.073039 4.5097e-06
10:61909172 A G 0.054688 -9.8026e-05
10:61930727 C T 0.095175 5.2367e-05
10:61937211 T C 0.026985 -1.8040e-04
10:61939786 A G 0.526838 -3.8836e-05
10:61941147 G A 0.095324 2.1588e-05
10:61945643 G T 0.142706 7.7584e-07
10:61945931 A G 1.406595 8.1331e-06
10:61953034 A C 0.174871 5.7027e-05
10:61965316 G T 0.645703 1.7001e-05
10:61965625 G A 0.374972 2.7653e-05
10:61971911 C T 0.036174 -1.9021e-05
10:61972114 A G 1.129489 -9.4881e-06
10:61972855 A G 0.033464 4.2050e-05
10:61981287 G A 0.029858 3.8532e-05
10:61984097 C T 0.930895 -2.2931e-05
10:62006214 A G 0.082124 -2.4188e-05
10:62006261 C T 0.204294 1.9988e-05
10:62007271 T C 0.115993 1.0889e-04
10:62009709 T C 0.298830 6.0587e-05
10:62016156 A G 0.036330 -1.0473e-04
10:62021781 T C 0.032675 1.2683e-05
10:62027683 G T 0.329759 -2.9682e-05
10:62038544 G A 0.057132 1.0520e-04
10:62040699 G T 0.252367 -5.5320e-06
10:62044411 G A 0.086360 3.9349e-05
10:62045932 T C 0.788124 -6.3616e-06
10:62065218 T G 0.055424 1.7021e-05
10:62072102 T C 0.058067 1.5775e-05
10:62074139 A G 1.204359 -2.1554e-05
10:62077346 C T 0.306084 1.5713e-05
10:62083210 T G 0.270637 -1.1444e-04
10:62085337 C T 1.529035 -3.5844e-05
10:62108419 T G 1.558672 -9.5362e-06
10:62109643 T C 0.920898 -1.4232e-05
10:62109808 A C 0.033850 -1.0868e-05
10:62115295 G A 0.074948 8.3333e-06
10:62115417 A G 0.079891 4.5511e-05
10:62117588 T C 0.103066 -6.3580e-05
10:62118724 T C 0.021785 1.1136e-04
10:62126881 T G 0.066502 -1.3375e-05
10:62127894 T C 0.898794 -4.9051e-06
10:62133183 A G 0.265464 6.6724e-05
10:62146003 C A 0.073072 -1.5297e-05
10:62157655 T C 0.046956 -2.6906e-05
10:62159661 C T 1.557422 -1.0111e-05
10:62179812 T C 0.111005 -5.9422e-05
10:62183385 C T 1.509570 -6.2266e-06
10:62184907 A G 0.805628 -1.7611e-05
10:62185494 T C 0.121826 -1.2590e-04
10:62186118 T C 0.314828 -1.0765e-07
10:62190589 C T 0.026859 3.6478e-05
10:62193882 T C 0.075928 1.3831e-05
10:62196867 A C 0.052935 -3.3184e-05
10:62209255 A G 1.034515 -4.8538e-05
10:62209646 C T 0.037203 2.0812e-05
10:62224554 G A 0.351278 -3.6208e-05
10:62234012 G A 0.062208 -3.4455e-05
10:62234088 A C 0.029251 8.8833e-05
10:62244738 T C 0.086253 5.7319e-05
10:62246400 T C 0.031523 -4.7661e-05
10:62247057 T C 0.841929 -3.6702e-05
10:62249745 G A 0.236180 1.1465e-04
10:62250178 T C 0.054827 -3.3619e-05
10:62255751 C T 1.444795 -1.0156e-05
10:62277592 T C 0.072786 6.1409e-06
10:62277739 A G 0.364975 -1.4947e-05
10:62279124 T C 0.113786 -6.4217e-05
10:62290805 C A 0.070608 3.0918e-05
10:62291122 C T 0.086688 -1.3538e-05
10:62292553 G A 0.042338 -3.9547e-05
10:62294097 G A 0.209247 1.0115e-04
10:62300383 G A 0.121839 -4.8303e-05
10:62300929 T C 0.121245 8.7866e-06
10:62304474 T C 0.033636 -1.7609e-05
10:62315425 T C 0.060134 1.8536e-05
10:62319434 A G 1.437375 -7.4402e-05
10:62324528 T C 0.382940 -1.9807e-05
10:62346638 T C 0.397287 -6.2841e-06
10:62349404 G A 0.051679 8.6051e-05
10:62361525 C T 0.063539 -8.2698e-05
10:62362534 G A 0.023869 2.6358e-05
10:62364018 C T 0.062955 -1.0411e-04
10:62366621 C A 0.023048 4.0098e-05
10:62370465 C T 0.047281 -5.9577e-06
10:62377432 G T 0.386514 2.9154e-05
10:62378618 T C 0.055035 2.0389e-05
10:62383481 C A 0.265785 -4.7679e-05
10:62394864 A G 1.391217 -1.1695e-05
10:62397468 T G 0.086496 2.1875e-05
10:62403707 T G 0.092397 -3.8448e-05
10:62420267 T C 0.384674 3.7697e-05
10:62423829 T C 0.029215 1.1002e-05
10:62429459 C T 0.086587 2.7219e-05
10:62430277 C T 0.660491 -4.4818e-05
10:62435322 G A 0.070202 -1.6277e-05
10:62441091 C T 0.025184 2.0683e-05
10:62444165 G A 0.231831 -4.8969e-05
10:62444822 C T 0.631747 3.9011e-05
10:62444965 C T 1.376715 -1.6215e-06
10:62463705 A G 0.096983 1.0876e-04
10:62487010 C A 0.639585 6.1192e-05
10:62489074 G A 0.085886 -4.5475e-05
10:62490888 G T 0.277866 2.4815e-05
10:62498268 G A 0.604950 -1.3759e-05
10:62508500 T C 0.467609 9.2626e-05
10:62508952 A G 0.073156 6.8607e-05
10:62514914 G A 0.050673 3.7389e-05
10:62515568 A C 1.007150 3.4925e-05
10:62519969 C T 0.065055 -8.6484e-06
10:62522395 C T 1.073273 -2.0086e-04
10:62525906 A G 0.720739 -1.7023e-05
10:62528381 A G 0.095847 7.2457e-06
10:62530124 G A 0.248595 9.1733e-05
10:62538369 T G 0.037917 2.3025e-05
10:62539191 C T 0.317960 -1.6999e-04
10:62544858 C T 0.633620 -7.6271e-06
10:62548390 A G 0.101430 -8.4262e-05
10:62556943 A C 0.029773 1.1063e-04
10:62557260 T G 1.491387 -1.6732e-05
10:62558660 A G 0.605742 -7.0741e-05
10:62564340 T G 0.133121 -2.3877e-05
10:62568557 A C 0.055249 -2.0051e-05
10:62568914 A G 0.138350 2.6259e-05
10:62570866 G A 0.127182 -3.6155e-06
10:62571228 T G 0.065960 6.7374e-06
10:62590031 A C 0.041091 -6.5519e-05
10:62593918 G T 0.716798 -1.4226e-05
10:62594554 G A 1.795277 -6.1829e-05
10:62598161 T C 0.215735 5.5222e-05
10:62598839 T C 0.718009 -5.6285e-05
10:62600287 G A 1.014343 -1.8674e-05
10:62602369 T C 0.031938 2.3985e-06
10:62605168 G A 0.653120 1.0169e-04
10:62612714 G A 0.316880 1.6214e-04
10:62614406 G C 0.032607 4.1463e-05
10:62617504 G T 0.043405 2.5562e-07
10:62618523 A G 0.216274 -8.2506e-05
10:62623814 T C 0.291186 2.1741e-06
10:62625290 G A 0.051896 4.4496e-05
10:62625981 A G 0.043360 1.8614e-06
10:62626477 C T 0.030332 1.1897e-04
10:62626647 C T 0.196095 -4.2184e-05
10:62626874 T C 0.147231 -6.0335e-05
10:62628019 A C 0.044554 -5.7563e-05
10:62629563 G A 0.032487 -1.5515e-05
10:62630615 C T 0.236271 -3.2052e-04
10:62631143 T C 0.050582 -6.0337e-05
10:62632877 C G 0.132608 -7.9644e-05
10:62634839 A G 0.174615 7.3638e-05
10:62636110 A G 0.568734 5.0115e-05
10:62636392 G A 0.040380 -6.8164e-05
10:62651544 T C 0.067904 3.1257e-05
10:62658019 C T 0.072026 2.5808e-05
10:62658304 T C 0.540015 1.3826e-04
10:62660140 C T 0.565754 -1.8592e-05
10:62661320 A G 0.322641 9.0946e-06
10:62663124 G A 0.135507 -4.6347e-05
10:62663212 T C 0.449206 1.0596e-05
10:62667844 C G 0.149743 2.6730e-06
10:62669701 T C 0.036440 4.2867e-05
10:62671305 A G 0.287181 -1.2494e-05
10:62676054 A G 0.279424 -1.0072e-04
10:62679305 T C 0.040358 8.5074e-05
10:62689736 G A 0.111972 -5.7501e-05
10:62689845 C A 0.022759 5.4953e-06
10:62697883 C T 0.045376 -1.7253e-04
10:62708922 T C 0.047239 3.5876e-05
10:62709672 A C 0.051367 -3.0978e-05
10:62712485 A C 0.040903 5.5430e-05
10:62717189 T G 0.114958 -7.6242e-05
10:62735941 C T 0.042558 -1.8569e-05
10:62737949 T G 1.013347 -3.9316e-05
10:62740413 T G 0.216365 1.6404e-04
10:62757929 T C 0.020030 3.0442e-05
10:62773645 C T 0.854467 -2.1094e-06
10:62780578 A G 0.056320 -1.2267e-03
10:62788110 T C 0.783366 3.4197e-05
10:62791536 G A 0.028456 5.8186e-05
10:62813689 C T 0.058813 1.6836e-05
10:62820629 G A 0.181691 -7.0516e-06
10:62821761 T C 0.040134 -4.8273e-05
10:62822766 T C 0.134319 -1.2010e-04
10:62824668 G A 0.031948 3.1163e-05
10:62826952 T C 1.279092 3.5692e-05
10:62857364 T G 0.505893 -4.8355e-06
10:62872477 A G 0.037745 2.6691e-05
10:62872781 A G 0.043292 -2.6558e-05
10:62873116 A T 0.057330 -5.6438e-05
10:62885865 C T 0.138474 -9.4515e-05
10:62890689 A G 0.059190 2.5607e-05
10:62890958 A G 0.038534 -2.0605e-05
10:62893761 A G 0.147941 -6.6863e-05
10:62895160 A G 0.968315 1.5050e-05
10:62902643 A C 0.021094 -6.7712e-06
10:62909319 A G 1.121037 1.3693e-05
10:62913796 T C 0.054837 3.4312e-05
10:62919096 A C 0.059543 2.3601e-05
10:62922883 A C 0.066856 -2.1788e-04
10:62925178 A G 0.054019 -8.4078e-05
10:62936427 A C 0.092799 1.7591e-04
10:62938326 T C 0.020838 -5.1124e-06
10:62941921 T C 0.045849 6.7789e-05
10:62953177 T C 0.057284 2.5738e-06
10:62958675 T G 0.248592 -6.9387e-05
10:62958851 C T 0.064678 -6.1487e-06
10:62973312 T G 0.032681 1.5571e-04
10:62998875 G A 0.112829 5.2755e-05
10:63002770 C T 0.045580 1.5711e-04
10:63018333 G A 0.247187 -5.1727e-05
10:63021277 G A 0.118885 6.3195e-06
10:63026978 T C 1.096496 1.4428e-06
10:63039856 A G 0.444707 4.5770e-05
10:63040511 A G 0.031296 -3.5044e-05
10:63055465 A C 0.590182 2.8165e-05
10:63056371 T C 0.059732 7.8567e-05
10:63066089 G A 0.023655 -2.1376e-05
10:63081966 T C 0.154735 8.1554e-06
10:63083890 A G 0.100177 -1.2701e-03
10:63086940 A G 0.059089 6.9231e-05
10:63101663 C A 0.212204 -1.1280e-05
10:63103531 T C 0.907103 1.0178e-06
10:63115115 T C 0.074045 1.1027e-04
10:63115119 A G 0.045353 -2.3858e-05
10:63123198 C T 1.524614 7.3153e-05
10:63136165 T C 0.057190 -1.3781e-05
10:63146547 T G 0.199659 1.7005e-04
10:63151308 A C 0.102978 -2.2908e-05
10:63155329 T G 0.175426 6.3991e-05
10:63158216 A G 0.040436 3.4421e-05
10:63160020 T C 0.038060 1.2888e-04
10:63165260 T C 0.065629 -1.2346e-05
10:63166773 A G 0.616349 1.0390e-04
10:63170941 T C 0.041796 2.2466e-04
10:63172694 G A 0.167504 4.1537e-05
10:63172939 T G 0.089404 -1.8235e-05
10:63173305 G A 0.080881 3.5184e-05
10:63174555 T C 0.030728 6.9566e-05
10:63189687 G A 0.059456 -8.7925e-06
10:63194860 G A 0.055236 -3.2765e-06
10:63220824 G A 0.335955 1.0535e-05
10:63221951 T C 0.034717 9.5064e-06
10:63227429 C G 0.042760 -7.8582e-05
10:63250638 G A 0.022827 2.5673e-05
10:63263192 T C 0.115464 8.8032e-05
10:63272541 G A 1.674532 3.0193e-05
10:63287547 A G 0.043990 -1.6080e-04
10:63319580 G A 0.071072 -2.7103e-05
10:63322275 A C 1.295931 4.2818e-06
10:63332198 G A 0.229283 9.5827e-05
10:63342112 G A 0.858777 -1.1715e-04
10:63342433 A C 0.140518 -1.9395e-05
10:63346285 A G 0.194197 1.1255e-04
10:63348767 T G 1.289752 7.4419e-06
10:63349857 T C 0.082776 2.6952e-05
10:63356349 G T 1.512150 2.1312e-05
10:63366888 T C 1.381064 -2.9207e-05
10:63368577 C T 0.030901 4.9336e-05
10:63375787 A G 0.071374 3.9235e-05
10:63377244 T C 0.097353 3.0159e-05
10:63388043 C T 0.065954 -2.5682e-05
10:63392182 T C 0.054905 1.6799e-05
10:63397517 G T 0.834902 -3.2841e-04
10:63419013 T C 0.118808 3.9953e-05
10:63421843 G A 0.026112 -5.2962e-05
10:63426226 G A 0.138045 1.8694e-04
10:63450774 T C 0.043022 4.1537e-05
10:63462162 A G 0.106198 1.1022e-04
10:63467553 C G 0.341408 -4.6946e-04
10:63468177 T C 1.047729 -2.4226e-05
10:63484070 G A 0.059248 -3.9767e-05
10:63487781 A G 0.024729 4.0193e-06
10:63492392 C T 0.022980 -1.4817e-05
10:63495314 G A 1.869904 -2.0342e-04
10:63497423 A G 0.034924 6.3271e-05
10:63510779 A G 0.337159 2.1372e-05
10:63511457 C T 0.218452 3.2378e-06
10:63516391 A C 0.217358 -2.1170e-05
10:63520698 C T 1.577929 3.4778e-03
10:63524105 T C 0.100969 1.8718e-04
10:63524591 T C 0.375086 -5.1587e-03
10:63541749 G A 0.026216 5.8817e-05
10:63551527 G T 0.045389 7.1925e-05
10:63555783 A G 0.199257 -3.5894e-05
10:63567268 A G 0.035898 -1.2374e-04
10:63567496 C A 0.274078 7.3113e-06
10:63576286 A G 0.837813 -9.6023e-06
10:63579528 C T 0.120979 9.4733e-05
10:63579619 G C 1.900949 -2.7330e-06
10:63580133 A G 0.042717 -9.2077e-05
10:63580216 T C 0.074045 3.0460e-06
10:63580259 T C 0.024843 9.5798e-05
10:63580359 T G 0.034710 1.0913e-04
10:63585493 A G 0.233262 3.0324e-05
10:63596968 A G 0.536000 -1.8314e-04
10:63600659 T C 0.043341 -4.1844e-06
10:63601824 A G 0.075973 -8.7424e-06
10:63606563 A G 0.098246 1.9872e-05
10:63613870 C T 0.884380 2.1285e-05
10:63622527 T C 0.197708 -2.4724e-04
10:63623995 T C 0.042101 2.0356e-05
10:63624452 T C 0.063153 2.9439e-05
10:63624812 G A 1.185521 -7.2413e-05
10:63633467 A G 1.149519 -4.0622e-06
10:63638766 C T 0.180506 -4.2077e-04
10:63649553 G A 0.049456 9.0521e-05
10:63656805 C T 0.543657 1.8676e-05
10:63657706 C T 0.122923 -6.4824e-05
10:63658086 A G 1.786761 5.2087e-05
10:63668161 G A 0.910557 1.9516e-05
10:63673849 G A 0.201564 -1.7900e-06
10:63676353 G A 0.057489 4.1017e-05
10:63678484 T C 0.129363 -1.3000e-05
10:63684340 A G 0.129145 -7.7332e-05
10:63687471 G C 1.726266 3.8834e-05
10:63687869 C T 0.138736 -1.7241e-05
10:63693893 T C 0.448560 -1.0352e-05
10:63699921 C T 0.025612 -6.9779e-05
10:63701011 C T 0.123413 -2.6486e-06
10:63701536 T C 0.148581 8.0964e-05
10:63710104 G A 1.014509 7.1031e-06
10:63712827 C G 0.175147 -6.5846e-04
10:63717836 T C 0.099830 -8.5223e-05
10:63723517 A G 0.103549 -1.2318e-05
10:63723577 T C 1.319707 -6.8174e-05
10:63752159 G T 0.682598 8.1975e-05
10:63754711 T G 0.079206 1.1608e-04
10:63757667 A G 0.037226 -1.6804e-04
10:63766460 A G 0.105691 1.2650e-05
10:63769817 C T 0.072977 2.6093e-05
10:63776911 T G 0.042451 -7.4076e-05
10:63777974 A G 0.054720 4.3692e-05
10:63778606 T G 1.028170 2.1530e-05
10:63779656 G A 0.065295 -4.9364e-06
10:63780231 G A 0.114231 -1.2384e-05
10:63782768 G A 0.131012 4.2754e-06
10:63785089 T G 1.462919 1.5337e-05
10:63786554 C T 0.415979 -5.4635e-05
10:63794736 C T 0.040585 -4.9362e-05
10:63798430 C A 0.078002 2.1397e-05
10:63805617 C T 0.893302 -2.0651e-04
10:63810829 T C 0.024668 -2.1517e-05
10:63816673 A G 0.127055 -1.9895e-06
10:63818553 A G 0.027706 1.9699e-05
10:63827216 G T 0.144991 2.1716e-05
10:63827718 T C 0.062598 -5.5747e-05
10:63829205 A G 0.255181 8.7169e-06
10:63829539 T C 0.166981 -2.5666e-05
10:63831638 A G 1.757669 2.5414e-05
10:63832279 A G 0.824720 4.7501e-05
10:63835911 T C 0.215765 -2.4693e-05
10:63843112 G A 1.633607 2.6619e-05
10:63847565 A G 1.738276 -2.4803e-05
10:63862634 A G 0.225973 -4.8865e-05
10:63863814 A G 0.048160 -1.6902e-05
10:63867008 T C 0.024100 8.1694e-05
10:63875960 A G 1.290316 1.8578e-05
10:63887715 G A 0.534400 -3.0403e-05
10:63889801 T G 0.077804 -9.4561e-06
10:63890641 A G 0.383028 1.5247e-04
10:63907168 G T 0.535461 -4.7910e-05
10:63912835 G A 0.683542 -2.2588e-05
10:63914577 A G 0.070274 5.1718e-05
10:63915372 T G 0.073737 -5.5925e-05
10:63956386 G A 0.200974 5.2841e-05
10:63958112 C T 1.286892 6.5679e-05
10:63958638 T C 0.075383 4.1191e-05
10:63961907 T G 0.056758 -7.0673e-05
10:63976313 G A 1.505883 3.6232e-06
10:63976459 T G 0.027900 2.3746e-05
10:63977980 T C 0.220458 3.4396e-06
10:63981324 A G 0.068842 1.9574e-05
10:63985100 C T 1.186426 3.5346e-05
10:64031374 A G 0.044214 -4.3496e-05
10:64032693 G T 0.104383 -9.5823e-05
10:64035130 C T 0.101008 3.5532e-05
10:64036240 G A 0.097317 4.3068e-05
10:64039626 A G 0.058592 -5.9766e-06
10:64043365 G A 0.080569 1.2542e-05
10:64043498 C T 1.730875 5.9430e-08
10:64052613 A G 0.202340 -1.4467e-04
10:64056319 T C 0.043545 8.6332e-05
10:64061459 G A 1.858686 -5.1273e-05
10:64061483 C T 0.082611 -2.4355e-05
10:64064556 T G 0.036028 2.3871e-04
10:64068591 A G 0.053464 5.1276e-05
10:64069035 G T 1.366679 5.3169e-05
10:64074412 T C 0.066583 -7.5102e-05
10:64079219 G A 0.023606 -5.5110e-05
10:64080286 G A 0.032500 -2.7286e-04
10:64081223 T G 0.058686 6.8590e-05
10:64092938 C G 0.038238 3.0614e-05
10:64100364 T C 0.028686 3.9341e-05
10:64108315 T G 0.039309 -2.6450e-05
10:64113802 T C 0.133913 2.9500e-05
10:64117007 T C 1.249047 2.9720e-05
10:64117756 T C 0.338568 -1.2987e-04
10:64128089 T C 1.259388 2.8375e-05
10:64129318 A C 0.141914 4.1431e-05
10:64133672 T C 0.110515 -1.0570e-05
10:64139582 T C 1.976179 5.3090e-05
10:64154204 T G 1.417745 4.5327e-05
10:64154935 C A 0.136828 -2.6154e-05
10:64159333 T G 1.228605 7.3146e-06
10:64160635 G A 0.023496 -7.6627e-05
10:64165530 T G 0.133657 -8.0382e-06
10:64168592 T C 0.027268 -8.2794e-05
10:64173296 T C 0.082530 -2.5834e-05
10:64176872 G A 0.035853 1.5313e-05
10:64178470 T C 0.028271 1.0865e-05
10:64181219 T C 0.022883 -4.4427e-05
10:64181270 C T 1.317857 2.6866e-05
10:64181346 C T 0.103036 -1.5842e-05
10:64182619 T C 0.077986 2.0827e-05
10:64187564 T C 1.237742 5.4671e-06
10:64195873 A G 1.551226 3.8355e-05
10:64198408 T C 0.302037 -1.0006e-04
10:64199222 C T 1.521771 2.4039e-05
10:64202391 G T 1.488599 -3.2817e-04
10:64203860 G C 0.360808 -2.7200e-05
10:64208676 T C 0.123020 2.5047e-05
10:64211073 T A 1.901913 -3.7393e-05
10:64212306 C A 0.079816 -5.9263e-05
10:64217738 T C 0.023704 2.2289e-05
10:64224100 G A 0.583116 3.2673e-05
10:64227186 C A 0.031789 2.0983e-05
10:64231895 A G 0.780873 6.9799e-05
10:64234392 C T 1.937776 -3.4476e-05
10:64249137 T G 0.061241 1.5460e-05
10:64251977 T C 1.065963 -1.5128e-04
10:64252110 C A 0.101926 1.1685e-05
10:64260847 C T 0.755861 7.9751e-05
10:64267265 T G 0.102079 3.7814e-05
10:64269725 T C 0.035710 -1.3936e-05
10:64270771 T C 1.141375 -1.0676e-04
10:64278682 A G 0.287298 2.8354e-05
10:64292344 G A 0.657317 4.2237e-05
10:64297088 A G 0.040624 -2.0524e-04
10:64300331 C A 0.053247 -6.8272e-05
10:64303828 A G 0.024483 2.0084e-05
10:64304197 C T 0.185047 -1.8246e-05
10:64305946 C G 0.031701 -4.1118e-05
10:64308884 G T 0.030880 8.0045e-05
10:64310034 G A 0.220432 -3.5966e-05
10:64310992 G A 0.564579 1.3222e-05
10:64313407 T C 0.062753 4.2246e-05
10:64317869 G A 0.052169 -2.6153e-05
10:64320620 T C 0.257690 -1.6255e-05
10:64325500 C T 0.116458 -3.1720e-05
10:64335087 C T 0.176838 3.6275e-05
10:64339405 C T 0.053503 1.6385e-05
10:64340053 A G 0.118038 5.2424e-05
10:64345050 G T 0.155715 -7.4289e-05
10:64346072 T C 0.042542 1.2187e-05
10:64358445 G A 1.785073 -3.6598e-05
10:64369749 A G 0.350544 4.9851e-06
10:64373843 C T 0.023360 -4.6268e-06
10:64374312 T C 0.033490 2.2071e-05
10:64376558 C T 1.184291 4.1831e-05
10:64377740 G A 0.082981 -2.2372e-05
10:64377967 T C 0.293445 1.7468e-05
10:64379680 G A 0.032273 -8.1068e-05
10:64388159 A G 0.046356 2.2775e-05
10:64398466 T C 0.739194 6.7947e-05
10:64407831 C T 0.060056 8.5512e-05
10:64408208 T C 0.289641 -2.7268e-05
10:64415184 G A 1.478265 1.8872e-05
10:64431206 C T 0.100852 -4.4201e-05
10:64438486 C G 0.776338 7.4881e-05
10:64441033 T C 0.041714 -8.5219e-05
10:64441940 G A 1.970399 4.0279e-05
10:64443188 T C 0.269813 1.3763e-05
10:64445564 G A 1.081235 1.5226e-04
10:64447963 T C 0.085321 5.0280e-05
10:64448777 A G 0.096389 4.9323e-05
10:64456179 C T 0.077590 -2.4997e-05
10:64470675 T C 0.298437 -2.5762e-06
10:64488223 A G 1.102134 -2.5091e-04
10:64494719 G T 0.030864 1.3617e-05
10:64503831 T C 0.038800 -1.3461e-05
10:64519299 C T 1.202103 -6.5891e-05
10:64530182 T G 0.116230 3.0216e-06
10:64539338 G T 0.091868 4.8109e-05
10:64552934 G A 0.797140 -6.5666e-05
10:64560470 G A 0.229871 7.1351e-05
10:64565011 A G 0.144634 1.4778e-05
10:64583149 T G 1.181769 -1.1499e-04
10:64599100 G A 0.159172 -3.4478e-05
10:64604165 A G 0.048849 -1.8531e-05
10:64608298 C T 1.042114 -1.4730e-07
10:64623523 T C 0.029144 3.0931e-05
10:64624260 C T 0.080134 -1.7212e-04
10:64633450 C T 0.100871 7.4257e-05
10:64634409 T G 0.036313 -3.3835e-04
10:64636906 C T 0.079161 7.3948e-05
10:64641730 A G 0.020228 1.7841e-05
10:64644167 T C 1.537487 -1.1519e-05
10:64646868 T C 0.146955 -3.0572e-05
10:64648303 G A 0.042484 1.9206e-05
10:64654102 G A 0.199659 -6.6580e-05
10:64655913 A G 0.985689 2.2016e-05
10:64663082 G T 0.348061 -6.4142e-05
10:64675368 A G 0.027715 1.5305e-04
10:64677390 G T 0.041877 -1.4166e-05
10:64678824 C T 0.205021 1.8317e-05
10:64696151 C T 0.146328 -4.4922e-05
10:64696331 C T 1.399004 -6.6990e-06
10:64706287 G A 0.063318 -1.1431e-04
10:64722032 C T 1.035934 2.9135e-05
10:64723247 A G 0.024288 -8.3138e-06
10:64725655 G T 0.215047 1.3986e-05
10:64740148 T C 0.145014 -5.1240e-05
10:64746075 G A 0.127571 1.0750e-04
10:64746561 A G 0.100664 7.1771e-05
10:64752256 A G 0.069391 -1.6504e-04
10:64760530 G A 0.035463 3.1591e-05
10:64760686 T C 0.249722 -9.1271e-05
10:64761387 T C 0.644908 1.5933e-05
10:64762674 T C 0.047109 8.9987e-05
10:64764692 T C 0.741596 5.5740e-05
10:64776107 A G 0.853617 3.8143e-05
10:64776283 A C 1.066366 1.1211e-05
10:64779783 A G 1.141119 8.2402e-06
10:64785504 A G 0.287749 -4.4365e-05
10:64792735 C T 0.118499 2.3316e-04
10:64803582 T C 0.118272 -2.3611e-05
10:64811338 C T 0.057933 -2.9626e-05
10:64814979 A G 0.031912 5.2453e-05
10:64817255 C T 0.396238 -2.3055e-05
10:64817375 T C 0.066862 1.2581e-05
10:64818871 G A 0.243909 5.1002e-05
10:64822828 A G 0.802347 -3.3341e-05
10:64823971 G C 1.889722 4.1601e-06
10:64824307 T G 0.077470 1.8518e-05
10:64828215 A C 0.345364 5.4537e-05
10:64832896 T C 0.043357 5.5897e-05
10:64839647 C A 0.212275 -2.0230e-05
10:64840665 A G 0.796128 -2.7443e-05
10:64847375 G A 0.185517 2.4733e-05
10:64848773 T C 0.184936 -6.8608e-05
10:64850388 C T 0.064013 -6.7100e-05
10:64868581 G A 1.126818 8.1263e-06
10:64868871 A C 0.021747 9.6807e-06
10:64869892 G A 1.640510 -4.2876e-05
10:64872411 T C 0.447790 -2.5763e-05
10:64875546 G A 1.631234 4.4314e-05
10:64880226 C T 0.044330 -3.9801e-05
10:64888493 T C 0.623580 3.9080e-04
10:64918575 G A 0.052318 -1.0717e-05
10:64927823 G C 0.945861 -2.3845e-05
10:64930151 C A 0.056573 -2.3294e-05
10:64937501 C G 0.061809 2.7562e-05
10:64938400 A G 0.060364 -7.9613e-05
10:64952835 A G 0.085279 -1.5543e-05
10:64956414 C T 0.031893 4.8681e-05
10:64958991 A G 0.044249 -1.7599e-05
10:64960755 C A 0.061419 -7.8736e-06
10:64974156 C T 0.062413 -3.9025e-05
10:64974380 C G 0.060280 -6.1824e-05
10:64974537 T A 1.568175 1.0450e-04
10:64998049 C T 0.048151 1.4088e-05
10:65006456 C T 1.713796 7.9529e-06
10:65020029 G A 0.028124 4.6089e-05
10:65022766 G A 0.086775 1.2290e-04
10:65041854 T C 0.071754 1.5391e-04
10:65045865 C T 0.089239 2.8696e-05
10:65047026 T C 1.629747 6.5723e-05
10:65047270 T C 0.099836 -1.2541e-04
10:65058224 T C 1.703747 2.5744e-05
10:65070047 C T 0.036924 5.4389e-05
10:65082961 C T 0.132060 -1.2402e-05
10:65092719 C T 0.093913 1.0311e-04
10:65101207 C G 0.834265 -2.8189e-05
10:65106551 T G 1.712952 1.1350e-05
10:65109502 G T 0.090472 3.5059e-05
10:65115664 C T 0.058437 -3.0016e-05
10:65117770 A G 0.072711 -7.7227e-05
10:65127476 C T 0.058099 3.2322e-05
10:65133156 C A 0.628793 9.4555e-06
10:65146266 T C 0.026313 -1.1907e-04
10:65151584 A C 0.054194 3.9933e-05
10:65166670 C T 0.237277 -2.9166e-05
10:65168543 T C 0.043993 -4.0294e-06
10:65172328 T C 0.945627 -3.3013e-05
10:65191036 G A 0.022785 3.5737e-05
10:65220711 C T 0.050527 6.7307e-05
10:65232974 G T 0.071686 1.2691e-04
10:65235693 C T 0.039530 5.2920e-05
10:65245494 A G 0.049959 5.3589e-05
10:65245675 T C 0.072432 -7.0664e-05
10:65259833 A G 0.066814 -6.9236e-05
10:65261184 T C 0.628342 9.2150e-06
10:65264300 A C 0.129992 2.7046e-06
10:65265640 C G 0.048677 3.0757e-06
10:65274927 G A 0.946283 -2.9824e-05
10:65275214 C T 0.105205 3.4881e-05
10:65277256 G A 0.039705 -1.0812e-05
10:65315397 C G 0.275460 -5.8471e-06
10:65315433 C T 0.958691 -2.4899e-05
10:65323809 G T 0.972960 -1.6667e-05
10:65328326 T C 0.302845 -3.1473e-05
10:65337153 C T 0.984816 -2.4486e-05
10:65338917 A G 0.040033 5.2964e-05
10:65344449 A G 0.057148 -6.0301e-05
10:65346889 T C 0.164206 -1.2290e-05
10:65364247 G A 0.590591 1.8758e-04
10:65376395 A G 0.648164 3.8261e-05
10:65378695 T C 0.055142 -2.1768e-05
10:65381281 T C 0.053587 -7.9747e-05
10:65381594 C T 0.061212 4.8889e-06
10:65381740 G A 1.072020 -1.7687e-05
10:65389940 A G 0.105669 2.0415e-04
10:65392260 T C 0.614473 4.6085e-05
10:65405121 T C 1.092851 -7.2880e-05
10:65405615 C T 0.057112 1.0990e-05
10:65406487 G A 0.119849 -7.4401e-05
10:65413714 A G 0.080521 -8.1222e-05
10:65426785 A G 0.093487 8.7629e-06
10:65439003 A G 0.054587 -7.9754e-06
10:65441070 G A 1.042068 -6.9230e-05
10:65447775 G A 1.132323 -5.6435e-05
10:65449286 T C 0.030224 1.6228e-05
10:65458248 C T 0.109664 3.3334e-05
10:65462195 A G 0.055201 1.7380e-05
10:65463855 G A 1.195381 -2.9163e-05
10:65473289 T C 0.084393 8.7947e-05
10:65477890 T C 0.037576 -3.3695e-06
10:65479415 C A 0.170087 2.5840e-05
10:65483262 A G 1.650919 6.5756e-05
10:65492109 A G 0.038715 -5.1505e-06
10:65496107 A G 0.599886 5.2472e-05
10:65496217 G A 0.035483 8.2367e-06
10:65516176 C T 0.385728 8.4470e-05
10:65518491 A G 0.532073 2.9756e-05
10:65518522 A G 0.659842 2.8409e-05
10:65520411 T C 0.439858 2.9576e-03
10:65524868 G A 0.026615 1.8842e-05
10:65525237 T G 0.125805 -3.6705e-05
10:65526584 T C 0.057304 -7.2692e-07
10:65541148 C T 0.103822 5.2173e-05
10:65541338 A G 0.096581 -4.1150e-06
10:65544390 T G 0.045700 -9.2909e-06
10:65576963 A G 1.479907 -4.8819e-05
10:65582292 G A 0.825262 -8.0333e-05
10:65589002 G A 0.068300 3.0335e-05
10:65593561 T G 0.436115 6.4109e-05
10:65595073 A G 0.033805 2.0356e-05
10:65620163 A G 0.666580 -2.0595e-04
10:65632766 C T 0.455480 5.3355e-05
10:65638568 G A 0.076035 1.4576e-04
10:65643585 G A 0.311183 -1.8095e-05
10:65654771 G T 0.352291 3.8776e-05
10:65659783 C T 0.838904 2.5260e-05
10:65672704 A G 1.072312 -3.8324e-05
10:65674752 T C 0.054334 1.5482e-05
10:65684068 T C 0.043951 -6.6927e-05
10:65691278 T C 0.035385 -2.8903e-05
10:65694772 A C 1.706847 -6.7102e-05
10:65701960 G A 0.129700 1.2979e-07
10:65704055 C T 0.041072 -2.5656e-06
10:65704117 G A 0.332651 7.9153e-05
10:65718812 T C 0.176306 2.8943e-05
10:65726920 G A 0.026336 -4.3406e-05
10:65730494 T C 0.960551 -1.5459e-04
10:65730654 G A 0.241406 1.0750e-04
10:65735321 A C 0.036972 -3.3623e-05
10:65736096 A G 0.085331 1.5702e-04
10:65736451 T G 0.097506 1.5540e-04
10:65736605 G A 0.067310 9.4578e-06
10:65736740 T C 0.224483 -2.9998e-05
10:65749924 T C 0.074276 -1.2443e-05
10:65752896 G C 0.035700 -1.4833e-04
10:65754148 C T 0.039754 -1.9660e-05
10:65757975 A G 0.501391 -7.2342e-06
10:65762991 C T 1.772320 -5.8678e-05
10:65764195 C T 0.330294 1.8933e-05
10:65770389 A G 1.772125 -6.2884e-05
10:65771897 T C 0.119395 -3.6987e-05
10:65781886 T C 0.033837 -9.0332e-06
10:65786429 A G 0.049900 4.7647e-05
10:65791943 A G 0.245343 -1.0860e-05
10:65794114 C G 0.121609 -3.3706e-05
10:65796031 A G 0.146306 -2.2371e-04
10:65796140 G A 1.594300 1.5760e-04
10:65815925 G A 0.189698 -1.3403e-04
10:65820276 A G 0.088547 1.9058e-05
10:65822571 A G 1.957062 -1.1995e-07
10:65823446 T C 0.364573 -2.0422e-04
10:65827159 C T 0.045703 -1.7791e-05
10:65827188 A G 0.057735 -2.9264e-05
10:65827304 A G 0.050316 -1.2170e-05
10:65832788 T C 0.078005 -1.0066e-06
10:65844388 A G 0.108298 5.7547e-05
10:65846708 A G 0.024045 -9.9695e-06
10:65856432 A G 0.032354 4.3435e-05
10:65861658 G A 0.032097 3.4307e-05
10:65865048 T G 0.241682 -7.2157e-05
10:65866264 G A 0.024635 -4.9289e-06
10:65870447 G A 0.158584 1.1406e-04
10:65887962 G A 0.034911 -6.8278e-05
10:65902281 T C 0.062958 1.0115e-04
10:65904375 G A 0.043629 -1.0694e-04
10:65906456 C T 0.031685 2.1460e-05
10:65911294 T C 1.723520 2.6229e-04
10:65920133 T C 0.072030 -2.9462e-05
10:65938783 T C 0.025671 4.1428e-05
10:65947548 A G 0.022029 -3.5043e-06
10:65955169 A G 0.031296 -1.6529e-05
10:65955191 A G 0.084899 -8.2544e-05
10:65955797 T C 0.164417 -1.1357e-05
10:65963252 A C 0.148772 8.6916e-06
10:65973814 A G 1.127130 -1.2431e-05
10:65978222 A C 0.030491 1.7026e-05
10:65999632 A G 0.080797 2.2052e-05
10:66013773 C T 0.137438 2.9754e-05
10:66020071 T G 0.261270 -1.0642e-05
10:66026415 G A 0.218046 -1.5040e-05
10:66034105 T C 0.954891 -4.3325e-06
10:66035732 G A 0.078307 9.4313e-05
10:66048199 T G 0.041305 -2.0827e-05
10:66072392 T G 0.681796 2.1897e-05
10:66086424 G A 0.027053 2.3694e-05
10:66104082 T C 0.027479 -2.5840e-05
10:66110055 C T 0.036774 1.1096e-05
10:66136120 T G 0.037011 5.0100e-05
10:66139573 C T 0.054827 5.7255e-06
10:66173340 C A 0.035444 -2.4371e-05
10:66194162 A C 0.077544 1.2289e-05
10:66196039 A G 0.053445 5.2216e-05
10:66217196 G T 0.074016 5.4223e-07
10:66221427 T C 0.190461 1.3427e-04
10:66221704 G A 0.023360 -4.2679e-05
10:66249197 A G 0.227128 -1.9165e-05
10:66250255 C A 0.051400 -1.0436e-04
10:66256716 C T 0.788121 6.4592e-06
10:66259278 G T 0.722982 1.0967e-05
10:66261589 A G 0.080563 1.0284e-04
10:66272624 T C 0.196709 -1.8368e-04
10:66274331 A G 0.040845 -9.1722e-06
10:66275706 T G 0.025142 1.1726e-05
10:66278325 A G 0.173508 -9.3070e-05
10:66279382 T G 1.150934 1.5382e-05
10:66285739 A G 0.077570 2.1808e-05
10:66289890 A G 0.479729 -5.5200e-05
10:66291535 G A 0.053393 -2.0963e-05
10:66294394 C T 0.326188 -2.5895e-05
10:66294607 G A 0.282458 -3.4712e-05
10:66299771 A G 1.904367 5.7393e-05
10:66304899 C G 0.277525 -3.8917e-05
10:66314884 C T 0.039650 -6.2381e-05
10:66318690 T C 0.028735 3.4974e-05
10:66320442 C T 0.301105 1.4430e-05
10:66332324 A C 0.892277 -3.7567e-06
10:66333559 T G 0.066879 -3.5272e-05
10:66335957 A G 0.032568 -2.5409e-05
10:66340742 A G 0.689437 8.3492e-05
10:66361165 C T 0.027492 1.9739e-05
10:66363757 G A 0.048063 -3.9851e-05
10:66365809 A C 0.030345 1.8904e-05
10:66371273 T C 0.236109 -5.8568e-05
10:66375958 C T 0.149214 6.6393e-06
10:66377954 C T 1.007563 -1.3046e-05
10:66385882 C T 0.855003 -1.2568e-05
10:66406859 G A 0.405657 -1.4693e-05
10:66414239 A G 0.490384 -5.6670e-05
10:66450484 T C 1.116337 6.7631e-05
10:66456023 T C 0.039634 -4.0105e-05
10:66459008 T C 0.272237 2.0495e-06
10:66463190 G A 0.065048 -4.8946e-05
10:66480034 G T 0.864302 -2.8074e-05
10:66488057 C T 0.382616 -1.5904e-06
10:66488107 A G 1.243097 -2.0374e-05
10:66488870 T G 1.773521 -3.6843e-05
10:66492640 G A 0.055158 2.3815e-05
10:66492674 C T 1.261598 -2.5727e-05
10:66495095 C T 0.901293 -1.5606e-05
10:66499906 C T 0.074123 -2.2939e-05
10:66502614 T G 0.065314 -8.9349e-07
10:66502735 T C 0.095477 9.3841e-05
10:66502774 C T 0.049826 -1.7994e-05
10:66504007 G C 0.059650 9.3416e-05
10:66505451 A G 0.037768 -5.5949e-06
10:66509895 C T 1.274990 9.5568e-06
10:66510336 A C 0.745192 6.5740e-05
10:66520444 A C 1.038842 -2.9812e-05
10:66521595 A G 0.061958 -1.8144e-05
10:66529552 A G 1.474049 -6.0866e-05
10:66533112 G A 0.078236 -1.8855e-05
10:66534174 G A 0.026933 5.6305e-05
10:66537157 G A 0.089901 -6.0590e-06
10:66546149 A G 0.960077 -1.2517e-05
10:66551816 G T 0.207111 3.4097e-05
10:66556168 T C 0.064655 4.2703e-06
10:66571331 G A 0.263321 4.7213e-05
10:66571550 A G 0.029290 -1.2034e-04
10:66582604 G A 0.069479 -2.3412e-05
10:66582806 C T 0.737727 -5.3341e-05
10:66588669 T C 0.028517 7.3387e-05
10:66588843 G C 0.064032 -6.4723e-05
10:66588894 G A 0.048388 1.2762e-06
10:66591587 G A 0.200078 -1.8276e-04
10:66601876 A G 0.222237 -6.2414e-06
10:66605200 A G 0.091910 7.7985e-05
10:66636272 A G 0.328593 -1.9786e-05
10:66640804 A T 0.111060 1.5616e-05
10:66649665 G A 1.776452 4.7491e-06
10:66657146 A G 0.070663 3.4860e-05
10:66664302 T C 0.157338 -1.5637e-04
10:66694651 A G 0.030416 -1.0634e-05
10:66696952 A G 0.163122 -6.7855e-05
10:66701367 G A 0.048469 -3.3624e-06
10:66720634 A C 0.042315 -3.5339e-05
10:66724323 C T 0.448810 5.9038e-05
10:66758130 T G 0.452623 3.4158e-06
10:66758532 T G 0.093001 4.1562e-06
10:66761882 T G 0.116221 1.5773e-04
10:66763868 C T 0.100732 -4.2800e-06
10:66767758 A G 0.031059 7.9396e-05
10:66773670 A G 0.038131 -3.0243e-05
10:66785719 T C 0.439884 6.4123e-05
10:66793478 T C 1.651143 1.2477e-05
10:66795630 G A 0.574015 6.9864e-05
10:66808432 T C 0.142352 -1.1135e-04
10:66809330 G A 1.213411 -2.6568e-05
10:66809925 G A 0.630724 -6.4837e-05
10:66824366 T C 0.041169 3.1684e-05
10:66844743 C T 1.841792 -5.8197e-05
10:66852633 C T 0.036417 1.9424e-04
10:66853683 C T 1.016725 6.2622e-06
10:66870703 A G 0.042867 1.2745e-04
10:66877815 C T 1.515536 2.5973e-05
10:66881278 G T 1.640079 3.0664e-05
10:66882683 T G 0.107798 -8.2723e-06
10:66883025 T C 0.045814 9.0949e-05
10:66884544 A G 0.035995 -1.0863e-05
10:66892227 G T 0.155598 6.0043e-06
10:66899096 A G 0.036015 -3.2526e-05
10:66900385 G A 0.127951 -8.8847e-05
10:66910251 T C 0.143209 1.0171e-04
10:66913777 C T 0.037307 2.8111e-05
10:66915660 C T 0.049608 -3.0565e-07
10:66934717 T C 0.187351 4.3009e-05
10:66955317 G T 0.502582 5.1088e-06
10:66957545 A G 0.154037 -9.9101e-05
10:66985247 T C 0.039803 1.1982e-05
10:66987381 T A 0.025064 6.5883e-07
10:66993171 T C 0.563466 8.8294e-06
10:66998577 C T 0.359538 -1.4296e-04
10:67007773 A G 0.030276 2.0311e-05
10:67012556 C T 0.924059 -3.7449e-05
10:67014643 T C 0.030581 -2.4314e-05
10:67029267 T C 0.770778 2.1948e-05
10:67029555 T G 1.374712 -7.0235e-05
10:67041750 A G 1.013895 1.9184e-06
10:67056500 C T 0.687038 4.9048e-06
10:67056741 T C 0.253341 -1.3114e-05
10:67061036 G A 0.126617 -6.8064e-06
10:67061241 G A 0.066846 2.1126e-05
10:67061637 G A 0.051789 5.3051e-05
10:67079067 C T 0.958617 -4.3603e-05
10:67080976 C T 0.077041 3.5554e-05
10:67082194 A G 1.306208 -4.0508e-05
10:67089881 C T 0.207137 -7.2184e-06
10:67091080 C T 0.548412 1.8598e-05
10:67094693 C T 0.300148 4.9863e-07
10:67098176 G A 0.132482 6.0854e-05
10:67099330 G A 0.073844 -8.2241e-05
10:67099770 C T 0.024950 -5.2190e-05
10:67102144 G A 0.028303 9.2242e-06
10:67105617 C T 0.292179 -7.4947e-05
10:67108169 T C 0.173310 3.3817e-05
10:67110476 T G 0.156569 -4.7083e-05
10:67112247 A G 0.103208 9.5513e-05
10:67119691 G A 0.042217 -1.5768e-04
10:67130108 T C 0.062464 -7.5013e-05
10:67133326 T G 0.249280 2.8013e-05
10:67137155 G A 0.039780 5.7792e-05
10:67154842 C T 0.242727 5.0169e-05
10:67158072 C T 0.049602 -4.9427e-05
10:67159976 A G 1.192694 -1.1977e-05
10:67160808 C T 0.179763 1.7803e-05
10:67178895 G A 0.725468 4.8569e-05
10:67182589 A G 0.135536 -2.6126e-04
10:67199959 T C 0.062510 -5.3433e-05
10:67203505 T C 0.107204 3.0360e-05
10:67209553 C T 0.031730 -8.5763e-05
10:67211160 G A 0.127561 -2.4132e-04
10:67236181 C T 1.367637 1.7054e-05
10:67244216 G A 0.426388 1.0416e-05
10:67256159 G A 0.026430 -2.3195e-05
10:67260747 T C 0.068161 1.4768e-05
10:67268477 G A 0.440062 1.9286e-05
10:67271021 G A 0.036959 -2.6601e-05
10:67271818 G A 0.811425 4.8881e-05
10:67282647 C A 0.084782 4.1976e-05
10:67289706 G A 0.054853 -3.5197e-05
10:67294878 G A 0.086477 3.5634e-05
10:67306869 C T 0.061819 -7.8435e-05
10:67316023 G A 1.158305 1.3277e-05
10:67326966 T C 0.160824 -9.6672e-05
10:67330226 G A 0.060835 -1.5686e-05
10:67354502 T C 0.022824 -9.6886e-06
10:67360832 C T 0.131946 4.9489e-05
10:67382039 G T 0.038138 -1.2236e-05
10:67382607 G A 0.032607 3.4039e-06
10:67383545 G C 0.051384 -1.8090e-05
10:67396794 G A 0.229517 2.5448e-05
10:67429184 C A 1.245093 -1.7818e-05
10:67446488 G T 0.838248 1.8231e-05
10:67446570 T C 0.273055 1.4615e-05
10:67449694 G T 0.132268 8.9858e-05
10:67450155 G A 0.071088 -1.1182e-04
10:67454045 A G 0.163638 -2.8257e-05
10:67459198 C T 0.148935 4.6018e-05
10:67460544 A G 0.168825 1.3923e-06
10:67465948 C T 0.810244 7.1183e-06
10:67466106 C G 0.096905 -8.0036e-05
10:67470572 C G 0.107668 -1.9055e-05
10:67470686 A G 1.061332 -2.2162e-05
10:67473915 T C 0.081167 9.8901e-06
10:67475110 C T 0.097931 -6.7810e-05
10:67476132 G A 1.147198 -7.2540e-06
10:67492814 G A 0.068995 -5.3452e-05
10:67494061 G T 0.132774 -1.6058e-05
10:67495153 A G 0.070546 5.1443e-05
10:67498308 A G 0.669268 1.0715e-05
10:67503081 T C 0.993093 -3.9275e-05
10:67509752 G A 0.046262 -2.1793e-05
10:67510379 A G 0.100122 2.4962e-05
10:67519113 G T 0.069556 -7.5099e-05
10:67521458 A C 0.054285 5.2844e-06
10:67528604 G T 0.123689 -3.7188e-05
10:67532251 C T 0.110894 -3.2689e-05
10:67533460 C T 0.917418 1.5374e-05
10:67541472 A C 0.289739 -1.7926e-04
10:67549435 A G 0.108054 -4.8714e-05
10:67550128 C T 0.272384 -1.3572e-04
10:67555875 G A 0.589279 -3.3842e-05
10:67556104 G C 1.871484 -1.1536e-06
10:67560490 C T 0.164612 -1.4821e-05
10:67574847 G A 0.055489 -3.9100e-05
10:67583597 C T 0.033658 -1.8431e-05
10:67583863 A G 0.491335 -4.0780e-05
10:67587180 G A 0.117886 2.0393e-05
10:67590540 G A 0.043091 -4.2239e-05
10:67599729 T G 0.034717 -3.0816e-05
10:67599815 A G 0.052841 -1.9327e-05
10:67600171 T C 0.539645 -1.3292e-04
10:67606221 A G 0.135020 -1.0962e-04
10:67606800 A T 0.054009 3.1920e-05
10:67613095 G A 0.037531 -5.0466e-05
10:67618247 C T 1.668982 -2.6392e-05
10:67620278 A G 0.031098 1.4721e-05
10:67636856 C T 0.037612 -2.5340e-05
10:67636921 G A 0.387974 -3.4500e-05
10:67638365 A C 1.851974 4.1219e-05
10:67650221 C T 0.024389 4.8761e-05
10:67651395 T A 0.135702 -5.9883e-05
10:67652843 C A 0.253935 -4.9602e-05
10:67652912 C T 0.641124 -7.3988e-05
10:67652922 A G 0.066372 -1.0758e-04
10:67671110 C A 1.507477 -3.7902e-05
10:67677860 G T 0.064367 -2.4328e-05
10:67679152 T C 0.030153 -5.6286e-05
10:67690298 C A 0.080040 -1.8685e-05
10:67694244 C T 0.336354 6.4855e-05
10:67694404 T C 0.095649 -2.6638e-05
10:67703265 G T 0.151508 -3.1894e-05
10:67706275 T C 0.163407 3.4428e-05
10:67710200 C T 0.163424 -4.6207e-05
10:67710333 T C 0.055992 -5.2491e-05
10:67726514 C A 0.593840 1.2551e-05
10:67736152 T C 0.235606 -2.9258e-06
10:67736184 T C 0.058226 -2.4440e-05
10:67757949 A G 0.272426 3.3564e-06
10:67759006 C A 0.057524 -4.4049e-05
10:67759604 A G 0.101962 1.3292e-04
10:67766372 C T 0.083185 -3.0554e-05
10:67766416 T C 0.235197 1.5699e-06
10:67767282 C A 0.357072 5.6320e-05
10:67767418 T C 0.849170 -9.6901e-06
10:67776999 G C 1.038420 -1.2765e-04
10:67779294 C G 0.067979 4.3194e-05
10:67783822 G A 1.399896 -8.9886e-06
10:67784809 T C 0.377621 -1.0403e-04
10:67797070 A C 0.064019 4.9017e-05
10:67798633 A G 0.148837 1.4623e-05
10:67804408 A G 0.693543 1.5735e-04
10:67804719 G T 0.092079 3.4416e-05
10:67812643 T C 0.462221 -6.6867e-05
10:67831965 T C 0.085464 9.8629e-06
10:67835457 T C 0.343040 1.3045e-05
10:67852384 C T 0.038693 6.7444e-05
10:67871840 T C 0.079820 -4.1421e-05
10:67879440 C T 0.408137 9.2789e-05
10:67898652 T G 0.131989 2.6371e-05
10:67926581 G A 0.432974 -5.9790e-05
10:67935583 T C 0.039472 -5.7969e-05
10:67935855 T G 0.085256 1.6298e-05
10:67940338 T G 0.077022 -8.0632e-05
10:67944580 C T 0.058774 -3.6601e-05
10:67953378 C T 0.096850 -1.4117e-05
10:67971158 A C 0.208147 -1.2608e-05
10:67981330 T C 0.081261 -4.4518e-05
10:67989976 A G 0.202369 -4.8797e-05
10:67997207 T C 0.275172 9.1047e-06
10:68002762 C T 0.383158 -1.1775e-05
10:68004486 T C 0.307204 4.6223e-05
10:68015174 G A 0.039374 2.1355e-05
10:68031333 T C 0.034473 5.7574e-05
10:68040565 C G 0.032350 -7.1522e-05
10:68042134 C T 0.698129 3.9007e-05
10:68052066 T C 0.395946 -9.1653e-06
10:68071613 C T 1.258248 1.0404e-04
10:68073415 C T 0.240974 -7.0210e-05
10:68073487 T C 0.896357 1.8344e-06
10:68081181 A G 0.029192 -2.0702e-05
10:68081699 A C 0.063889 -2.0445e-05
10:68087726 C T 0.260348 -1.5535e-05
10:68105962 G T 0.121777 -4.9595e-05
10:68117018 A G 0.021195 -7.8728e-05
10:68118292 G T 0.033668 1.7353e-05
10:68118323 A G 0.257275 -1.1663e-05
10:68118847 A C 0.133082 -5.4441e-06
10:68125563 G T 0.167555 -5.1983e-05
10:68130878 A G 0.933783 5.2058e-05
10:68138450 G A 0.021565 2.4960e-05
10:68139039 A G 0.023986 4.6192e-06
10:68165267 T C 0.559396 -5.4381e-05
10:68165306 A G 0.991843 -5.1270e-05
10:68172918 A C 0.021503 8.5831e-06
10:68187295 C A 0.645950 -2.6994e-05
10:68210652 G A 0.055827 -5.6801e-05
10:68211289 C T 0.513572 -1.0601e-05
10:68217760 T G 0.063831 5.0470e-05
10:68222876 A G 0.131631 -5.5139e-05
10:68224205 G A 0.064805 2.6970e-05
10:68229472 G T 0.032659 -1.9491e-05
10:68242672 T G 0.838748 -9.3524e-06
10:68248149 C T 0.111112 -7.9510e-05
10:68248849 T C 0.048349 1.0875e-05
10:68250860 T C 0.029900 -5.1055e-05
10:68254831 A G 0.113303 -2.4638e-05
10:68265576 A G 0.362697 -7.1015e-06
10:68271090 C T 1.913309 -6.9407e-05
10:68274807 G T 0.021555 -2.8029e-05
10:68277802 A G 0.050124 5.1382e-05
10:68282970 T C 0.415966 6.2580e-06
10:68283135 A C 0.042409 -1.3173e-04
10:68284017 C A 1.226456 -1.7699e-05
10:68293343 G A 1.597342 1.7300e-05
10:68293808 C T 0.138568 4.7296e-05
10:68298746 T C 0.077119 -8.4677e-05
10:68300707 G A 0.211743 -6.8280e-06
10:68304274 C T 0.022960 -7.1006e-06
10:68314537 C T 1.885477 1.0631e-05
10:68325773 A G 0.025716 3.2079e-05
10:68330564 G T 0.120352 -5.3243e-05
10:68335529 C T 0.624129 6.2326e-05
10:68336295 C T 0.270858 -2.8340e-05
10:68353679 T C 0.135130 5.0875e-05
10:68354364 T G 1.112550 3.6427e-05
10:68372987 T C 0.111849 -6.5177e-05
10:68373097 T C 1.173167 -2.8957e-05
10:68376863 T C 1.482225 1.2915e-04
10:68383724 C T 0.060102 1.4272e-04
10:68384013 T C 0.712313 1.2616e-05
10:68385453 T C 0.050394 1.6369e-05
10:68386961 G A 0.763992 1.2819e-05
10:68394008 T C 0.048813 -5.2065e-05
10:68397199 A G 0.147393 3.2376e-06
10:68408859 T G 0.041228 -2.8931e-05
10:68415334 A G 1.166760 -9.5509e-05
10:68427184 A G 0.089047 1.2980e-04
10:68427924 C T 0.299583 -2.9414e-05
10:68432066 T C 1.061708 7.6943e-05
10:68456145 T C 0.505792 -2.0897e-04
10:68458617 G A 0.228582 -3.1172e-05
10:68474737 C T 0.026161 8.4770e-06
10:68477332 T C 1.690696 -3.8116e-05
10:68480833 T C 0.120427 -2.4547e-05
10:68487796 C T 0.039485 -1.3460e-05
10:68498675 C G 0.341680 6.1266e-06
10:68502854 C T 0.921099 -3.1965e-05
10:68507100 A G 0.172216 -1.5832e-04
10:68508655 A G 0.188435 -5.2881e-05
10:68517298 C G 0.086431 -1.5731e-05
10:68517908 C T 0.040257 6.9328e-06
10:68522449 A C 0.079670 -1.8929e-05
10:68523407 A G 0.020374 -6.9388e-07
10:68530074 T C 1.591217 -2.6676e-05
10:68541459 A G 0.230539 3.8213e-05
10:68547226 G T 0.395420 -9.1102e-06
10:68550490 G T 1.553553 5.4556e-07
10:68557087 A G 0.272650 3.3874e-05
10:68563771 T C 0.115954 -4.1241e-06
10:68567593 T C 1.143959 3.7267e-06
10:68569400 A G 0.022801 -6.8211e-06
10:68578041 A G 1.107577 -2.4227e-05
10:68578421 A G 0.041361 -4.5111e-06
10:68579961 C T 1.657992 -1.7994e-05
10:68579993 T G 0.103501 -6.9342e-05
10:68587424 C T 0.137068 -2.2937e-05
10:68588139 C T 0.035009 -3.0567e-05
10:68588379 A G 0.080326 7.6116e-06
10:68590314 A G 0.328191 1.4368e-05
10:68593991 T C 0.314276 -8.5972e-04
10:68596246 A G 0.954258 4.7103e-05
10:68597130 G T 0.784544 6.6965e-05
10:68600251 C T 0.093494 5.0252e-05
10:68613614 G A 1.300709 6.2507e-05
10:68622494 T C 1.690495 -1.1265e-05
10:68623412 A G 0.142261 3.7922e-05
10:68623532 T C 0.929746 2.0783e-05
10:68624948 T C 0.026969 -1.9806e-05
10:68626126 C T 0.311472 9.0897e-05
10:68628559 A G 0.207676 -8.7107e-05
10:68629434 C T 0.193395 -6.1422e-05
10:68635967 A G 0.905630 -1.3096e-04
10:68640951 G A 0.756143 4.6484e-06
10:68643273 A G 0.024583 1.8046e-05
10:68650377 G A 0.098463 5.0161e-05
10:68666492 G A 0.150132 1.4557e-04
10:68668627 T C 1.799591 -3.8316e-05
10:68669571 G A 0.088973 3.5794e-06
10:68674376 C T 0.064289 1.6594e-05
10:68681705 G A 0.047531 1.0781e-04
10:68704644 A G 0.099317 -2.6641e-05
10:68712424 C T 0.633892 5.7688e-05
10:68719504 T C 0.081478 -3.8374e-05
10:68721659 A G 0.168925 5.4588e-06
10:68723435 A G 0.391714 6.0485e-05
10:68724763 T G 0.051955 4.3274e-05
10:68736629 C T 0.403415 6.3814e-05
10:68741112 T C 0.361281 8.5068e-05
10:68744384 G A 1.683390 -2.9020e-05
10:68746731 T C 0.056009 8.6188e-06
10:68749872 A C 0.117649 5.7329e-05
10:68750755 A G 0.137347 -2.9785e-05
10:68753264 C T 0.863500 -5.4177e-06
10:68757963 T C 0.389503 7.2391e-05
10:68758746 G A 0.123277 4.6768e-06
10:68766852 G C 0.051497 -6.3196e-05
10:68772678 T C 0.027862 1.2023e-05
10:68775838 A G 0.073938 1.1081e-04
10:68777013 C T 0.281936 8.2926e-05
10:68777512 T C 0.088947 1.8099e-05
10:68781755 T C 0.037547 -6.6766e-05
10:68788362 G A 1.911248 -1.7656e-05
10:68804892 C T 0.033847 -2.7899e-05
10:68810388 G C 0.160460 -2.6038e-05
10:68816677 T C 1.223817 4.0946e-06
10:68821572 C T 0.939483 8.9912e-06
10:68828536 A G 0.044928 4.9063e-05
10:68850787 G T 0.050329 -2.6146e-05
10:68857044 T C 0.085006 4.7873e-05
10:68857115 G A 0.908583 9.3674e-06
10:68864743 C A 0.140973 1.6117e-04
10:68878331 C T 0.045012 -9.4595e-05
10:68882605 G T 0.146403 3.2693e-05
10:68888836 T C 0.040981 -4.0569e-05
10:68903946 C T 1.078813 1.9724e-05
10:68909497 C T 0.029209 -3.6519e-05
10:68933329 C G 0.270332 3.8309e-05
10:68935502 T C 0.062348 2.5630e-06
10:68940407 A G 0.052432 -2.2926e-05
10:68955225 A G 0.411234 6.4020e-05
10:68955270 A G 0.255710 2.2757e-05
10:68958995 C T 0.043730 -1.0852e-05
10:68968262 C A 0.069135 -6.7662e-05
10:68971470 G A 0.217800 1.3621e-04
10:68971576 T C 0.040562 6.8702e-05
10:69001526 T C 1.334089 3.7611e-05
10:69001785 C T 0.294763 9.9139e-05
10:69003746 A G 0.595164 1.9669e-05
10:69005693 C T 0.035090 2.8011e-06
10:69015302 C T 0.022133 -7.5642e-05
10:69045977 G T 0.072549 8.5979e-05
10:69058321 G T 0.339499 7.0798e-06
10:69059208 T C 0.053208 -1.6397e-05
10:69076719 T C 1.761697 -2.7700e-05
10:69093693 T C 1.699833 -1.1045e-05
10:69115621 A G 0.037398 -3.6044e-05
10:69119938 A G 1.842221 -8.8223e-05
10:69122781 G A 0.369354 -1.0565e-04
10:69127862 A G 0.034665 2.6803e-06
10:69129834 T C 0.030848 9.3218e-06
10:69145789 C T 0.025875 -6.7857e-05
10:69170735 T C 0.025022 2.3809e-05
10:69182995 G A 0.021490 -6.3913e-05
10:69189812 G T 1.755926 -3.2179e-05
10:69190008 G A 0.152362 2.3159e-05
10:69194068 C G 0.210776 -9.5457e-05
10:69205910 T C 0.092705 -2.4628e-05
10:69206936 A G 0.127019 -1.2250e-04
10:69238773 G T 0.120690 6.1322e-05
10:69272788 G A 0.148357 -3.2166e-05
10:69281701 T A 0.050322 -3.4964e-05
10:69284592 T G 0.030354 -1.4634e-05
10:69285644 A G 0.053643 1.6731e-05
10:69285707 A G 0.090414 7.7284e-06
10:69296497 A G 0.112238 6.0563e-05
10:69303421 G T 0.637881 9.1701e-06
10:69309907 G A 0.215544 -3.5530e-05
10:69317063 T C 0.083409 -5.8006e-05
10:69327664 C T 0.218650 3.1860e-05
10:69332934 T C 0.275022 9.9910e-06
10:69348202 A G 0.046427 -3.0531e-05
10:69361491 C T 0.634084 5.9075e-05
10:69376931 A G 0.053360 -7.3551e-05
10:69378116 A G 0.337081 2.9367e-05
10:69379534 G A 0.094945 -1.0047e-05
10:69380156 A G 0.095088 4.3269e-06
10:69389549 T C 0.139009 -8.5935e-05
10:69391106 C A 0.150136 4.5844e-05
10:69407934 G A 0.126409 1.8672e-04
10:69412182 A G 0.048602 -7.9553e-05
10:69416619 T G 0.030844 3.1712e-05
10:69418051 C T 0.568253 8.3034e-05
10:69422896 T C 0.050105 1.2962e-05
10:69430998 C T 0.050368 6.8066e-05
10:69442751 T C 0.343229 1.9616e-05
10:69448916 C T 0.138516 -1.0442e-05
10:69452967 T G 0.070264 -5.8591e-05
10:69457002 G T 0.198997 3.5545e-05
10:69466386 C A 0.023421 -8.3522e-05
10:69483556 G A 0.064139 -2.0602e-05
10:69483714 A G 0.142352 7.5583e-05
10:69490658 C A 0.109262 8.3976e-06
10:69493240 G T 0.577659 5.2842e-05
10:69519421 C T 0.062786 -1.2397e-07
10:69523326 T C 0.142239 6.3820e-05
10:69526631 T C 0.084023 -5.4514e-06
10:69529562 T C 0.079080 -9.0150e-06
10:69533917 G A 0.346896 2.0080e-05
10:69535968 A G 1.358357 -3.2214e-05
10:69538503 T C 0.027722 1.8382e-05
10:69549867 A G 1.901832 3.3204e-06
10:69552474 G A 0.033594 -6.9354e-05
10:69553615 A G 0.177036 1.0636e-04
10:69554142 A C 0.052899 -1.1834e-05
10:69562951 C T 0.296250 1.7246e-05
10:69563154 T G 0.285808 3.5179e-05
10:69580106 T C 0.077401 -8.6444e-05
10:69585789 T C 0.091868 2.6906e-05
10:69597948 T C 0.063256 1.0690e-04
10:69601378 C T 0.170629 -3.4983e-05
10:69609540 A C 1.335913 -1.0882e-04
10:69614373 C G 0.270309 9.2827e-05
10:69623057 A G 1.592058 -5.6158e-05
10:69624180 A G 0.026424 -2.3376e-05
10:69654286 T C 0.039400 6.1303e-05
10:69662067 A G 0.161382 1.0065e-05
10:69670521 G A 0.046213 -3.5477e-05
10:69674262 T C 0.064448 -3.2998e-05
10:69680846 G T 0.061134 -2.8939e-05
10:69686806 C T 0.233951 8.7734e-05
10:69693384 A G 0.138775 1.7487e-05
10:69697372 T C 0.038352 -2.6377e-05
10:69715108 G A 0.028199 1.6433e-05
10:69715569 A G 0.256697 3.8169e-05
10:69725643 T C 0.075571 -2.7092e-05
10:69734348 C T 0.036781 -8.0755e-06
10:69753620 T C 0.473247 -2.2099e-05
10:69788149 G A 0.273549 7.5140e-05
10:69788363 C T 0.171574 -2.0823e-06
10:69827012 A G 0.704004 8.6757e-05
10:69837845 C T 0.026797 2.9939e-05
10:69845271 T C 0.048060 -5.3324e-05
10:69859895 G T 0.069891 -1.6196e-05
10:69865845 C A 0.080923 1.0103e-04
10:69870219 T C 0.068132 -1.5743e-05
10:69880606 C T 0.196663 2.3170e-05
10:69884006 A G 0.238894 2.3755e-05
10:69886737 G A 0.817878 1.2951e-04
10:69888608 C A 0.503565 6.1483e-05
10:69898776 C A 0.038066 -6.8484e-05
10:69899159 A G 0.310885 6.7284e-05
10:69899839 A G 0.084831 2.0817e-05
10:69900091 C G 0.179860 1.1371e-05
10:69900240 A G 1.059725 7.3015e-07
10:69900418 C A 0.144371 -7.4209e-06
10:69900445 G T 0.139340 -2.6646e-05
10:69902919 C T 0.110826 -7.5211e-05
10:69903217 G A 0.024944 4.9096e-05
10:69903269 T G 1.113277 1.6353e-05
10:69904641 A G 0.123488 -2.5297e-05
10:69905300 A G 0.148555 1.2788e-05
10:69905598 C T 0.032396 -2.8600e-05
10:69908157 C T 0.026719 6.6857e-05
10:69909513 T C 0.896259 3.7826e-05
10:69909756 C T 0.062899 1.6248e-05
10:69909802 A G 0.161794 1.5310e-04
10:69910456 T C 0.082205 -3.1707e-05
10:69913292 T C 0.312352 1.7844e-05
10:69916322 A G 0.106188 -4.2863e-07
10:69919189 T C 0.023512 8.1066e-05
10:69920296 A G 0.056333 -5.5116e-05
10:69922735 T C 1.398572 -7.1628e-05
10:69925933 C T 0.340966 3.2836e-05
10:69926334 G C 1.055116 -1.2891e-04
10:69927012 T C 0.115747 9.3505e-05
10:69933969 A G 0.995524 -5.5853e-05
10:69934259 A G 0.063818 2.3794e-05
10:69935059 G A 1.433282 -1.4132e-05
10:69935390 A C 0.078560 -3.9230e-06
10:69945623 G A 0.034772 5.4576e-05
10:69945682 G A 0.117415 4.8950e-05
10:69946002 A C 0.416391 2.8107e-05
10:69959242 A C 0.995907 -5.6452e-05
10:69960198 C T 1.263883 -8.2508e-05
10:69963569 C T 0.025982 1.7503e-05
10:69968189 A G 0.678901 -5.4397e-05
10:69971217 A G 0.095568 2.8324e-05
10:69975279 C T 0.055278 -3.9180e-05
10:69978853 G A 0.047323 6.1356e-05
10:69983714 T C 0.110122 -8.2704e-05
10:69991242 C T 0.022925 -3.1309e-05
10:69991853 G A 1.519470 -3.2338e-05
10:69994287 C A 0.030861 7.4658e-07
10:70000792 T C 0.055087 7.7960e-06
10:70000881 T C 0.472085 2.6397e-05
10:70011838 G A 0.519551 -8.1470e-06
10:70013216 C G 0.119645 -6.6313e-05
10:70013481 A G 0.068729 7.0824e-05
10:70013644 A G 0.140434 3.4685e-05
10:70013797 G A 0.035301 -4.3741e-05
10:70019321 G A 0.120466 1.3723e-05
10:70019371 A G 0.318512 -2.4716e-05
10:70025008 A G 0.159652 -9.0044e-06
10:70034505 T C 0.034730 -4.2994e-05
10:70036064 T C 0.078768 7.1511e-05
10:70044031 C T 0.370649 -1.0600e-05
10:70047439 T C 1.675918 3.0300e-05
10:70052990 C G 0.036232 -4.9517e-05
10:70056335 C A 1.576734 -9.6070e-06
10:70061352 C T 1.731128 4.2865e-05
10:70075894 T C 0.143784 -6.5791e-07
10:70085529 C T 1.134890 -2.9066e-05
10:70091923 C T 0.164384 1.6867e-04
10:70101417 C G 0.173041 3.7252e-05
10:70101656 G A 0.045570 -6.2553e-07
10:70104567 G T 0.092858 6.0315e-05
10:70161633 T C 1.642724 -3.0947e-05
10:70172332 A G 0.062413 -2.9199e-05
10:70172560 A C 0.068102 -7.1329e-05
10:70174707 A T 0.607021 -1.4566e-05
10:70183466 A G 0.038336 -1.8310e-04
10:70183853 T C 0.279248 3.7707e-05
10:70184561 T C 0.104257 1.3613e-04
10:70188369 G T 0.068047 1.3515e-05
10:70206476 G T 0.106302 1.5635e-04
10:70210331 C T 0.159181 3.8879e-05
10:70213168 A G 0.138405 3.0137e-06
10:70227308 A T 0.069180 -5.3925e-05
10:70231238 G A 0.237644 6.7281e-05
10:70232141 C T 0.260426 5.9742e-05
10:70232788 A G 0.026946 1.0215e-04
10:70242946 A G 0.166195 1.5680e-05
10:70247101 C G 0.162976 -4.7253e-06
10:70248053 G A 0.059413 -5.3372e-05
10:70250620 G T 0.344589 5.7735e-05
10:70263579 T C 0.261776 4.9202e-05
10:70291837 A G 0.095685 8.4734e-05
10:70297747 A G 0.165845 4.8734e-06
10:70316352 G T 0.094127 -2.5828e-05
10:70318743 A G 0.027034 1.0734e-04
10:70319610 T C 0.087564 2.7967e-05
10:70324448 G A 0.260264 5.0954e-05
10:70332477 T G 0.035697 3.3109e-04
10:70332580 G A 0.792246 1.6922e-05
10:70332862 T C 0.142316 -2.5240e-05
10:70334316 G T 1.785345 -1.2079e-04
10:70342399 C T 1.094322 3.5654e-05
10:70343136 G A 0.075188 2.9569e-05
10:70343143 G A 0.161392 7.9663e-05
10:70347551 G A 0.302709 2.4169e-05
10:70348972 T C 0.792330 1.5738e-05
10:70364884 T G 0.327756 2.8534e-05
10:70366398 C T 0.064522 1.7984e-05
10:70369320 T C 0.190146 1.5537e-04
10:70375991 T C 0.420903 1.4800e-05
10:70383545 G A 0.026047 -6.1787e-05
10:70389759 A G 0.176189 6.6806e-05
10:70390901 G C 0.094718 -6.9557e-06
10:70394150 C T 1.150940 3.9255e-05
10:70395656 C T 0.177397 -7.3820e-05
10:70405541 G A 0.053419 -9.0511e-05
10:70405855 G A 1.662085 -1.3555e-05
10:70408726 G A 0.135423 -3.3931e-05
10:70410095 A T 0.046080 -7.3380e-05
10:70428142 T C 1.886116 3.1444e-05
10:70440769 T C 1.922430 -1.6181e-06
10:70444319 C T 1.674139 -1.6629e-05
10:70452260 G A 0.076022 2.1534e-05
10:70467778 A C 0.435853 2.2384e-05
10:70467934 T C 0.215524 2.5875e-05
10:70475882 A G 0.107473 -1.7409e-05
10:70482800 G C 0.067408 5.8521e-05
10:70491947 T C 0.085006 -1.6258e-05
10:70502426 C T 1.802502 7.9146e-05
10:70518714 A C 0.424210 -1.3188e-05
10:70529917 G A 1.481494 -1.2119e-05
10:70536933 G C 0.828826 1.8771e-05
10:70540624 G A 0.083452 3.7603e-05
10:70542578 C T 0.081832 8.3780e-07
10:70545279 A G 0.243756 4.6536e-05
10:70546129 C T 0.092134 4.1297e-05
10:70556350 G A 0.051825 -6.0709e-05
10:70561231 A G 0.091326 -3.3639e-08
10:70561680 A G 0.069190 -8.0902e-05
10:70578181 G A 0.062779 1.8303e-04
10:70579000 T C 0.052149 -5.9479e-05
10:70587148 A G 0.271260 4.1986e-05
10:70590644 T C 0.073094 -2.5405e-05
10:70596206 G T 0.167818 1.0359e-05
10:70596662 T C 0.065720 2.5361e-06
10:70597617 A C 0.084912 -7.3083e-05
10:70608349 T G 0.179802 -4.7777e-05
10:70615590 A G 0.029403 3.6535e-05
10:70616973 G T 1.100015 6.3242e-05
10:70618919 A G 0.431851 -3.3571e-05
10:70622097 G A 0.066703 -5.6106e-06
10:70629934 G A 0.063633 3.0543e-05
10:70632041 T C 0.062990 6.6472e-05
10:70635354 G T 0.021636 6.6212e-05
10:70641860 C T 1.305097 7.7397e-05
10:70645107 T C 0.072111 -1.0791e-05
10:70645296 T C 0.025112 -9.8841e-05
10:70645376 C A 0.420130 -1.8152e-05
10:70652272 A G 0.522284 -2.4784e-05
10:70652822 C T 0.213019 1.2569e-04
10:70673430 A G 1.302605 1.1408e-04
10:70681710 T C 0.036641 -3.9004e-05
10:70684627 G A 0.240718 -3.1825e-06
10:70685976 G A 0.029290 -1.5333e-05
10:70686119 A G 0.141891 -3.1317e-05
10:70692521 T C 0.051987 -3.9850e-05
10:70696908 T G 1.822834 1.5903e-04
10:70699720 G A 0.038066 -7.0266e-06
10:70716061 T C 0.031409 -1.9106e-05
10:70718527 T C 0.040737 2.2252e-04
10:70729361 G A 0.075214 4.1185e-05
10:70738349 T G 0.024996 -5.7479e-05
10:70743422 A G 1.303725 1.1302e-04
10:70748784 A G 0.996644 1.2875e-04
10:70752699 T C 0.084805 -1.6091e-05
10:70760366 A G 0.102819 -9.8877e-06
10:70762331 G A 0.142631 -2.5446e-05
10:70774147 G A 0.031257 8.6692e-05
10:70775136 C G 0.384917 3.2223e-05
10:70778486 A C 0.327578 1.7293e-06
10:70788433 T C 0.196287 -2.3714e-04
10:70791235 G A 0.181652 1.2446e-05
10:70795923 T C 0.910148 1.0229e-04
10:70796858 G A 0.277424 -4.5651e-05
10:70800623 G A 1.694659 -1.6666e-05
10:70801833 A G 0.193940 -1.9001e-05
10:70803671 G A 0.210588 -2.2340e-05
10:70804338 G T 0.118840 -4.1272e-05
10:70805604 T G 0.360097 -3.4024e-06
10:70808484 G A 0.104539 -1.9385e-05
10:70811968 A G 0.449543 -7.8561e-06
10:70813238 T C 0.792785 2.4537e-05
10:70824781 A G 0.172775 -4.4635e-05
10:70830468 A G 0.092066 3.5045e-05
10:70831005 G A 0.081462 3.3658e-05
10:70831125 T G 0.680634 -2.4378e-06
10:70845091 C T 0.063542 -1.2273e-04
10:70847617 G A 0.054620 -9.5127e-06
10:70851106 A G 0.380155 3.7416e-05
10:70856852 A G 1.662529 1.6089e-06
10:70861242 C A 0.020922 -4.0199e-06
10:70861937 A G 0.074438 1.9866e-05
10:70871963 T C 0.059459 -4.4479e-05
10:70872181 A G 1.667255 2.8455e-05
10:70895373 A C 1.796232 3.6709e-05
10:70897325 T C 0.043626 -2.4782e-05
10:70903832 C T 1.777919 5.3555e-05
10:70912096 G A 1.184745 4.6094e-06
10:70922791 A G 0.472419 3.8761e-05
10:70929786 A G 0.104208 -1.6189e-05
10:70931474 T C 0.624460 -2.8632e-05
10:70932191 C A 0.055921 4.1537e-05
10:70936889 G T 0.479787 4.0669e-05
10:70939801 A G 0.023898 -1.4081e-05
10:70951346 C T 0.474484 4.7138e-05
10:70960529 T C 0.120852 -1.7803e-05
10:70962316 A G 0.045869 3.9674e-07
10:70968048 T C 0.064594 -5.2626e-05
10:70968505 T C 0.031922 -5.6157e-06
10:70979004 C T 0.163897 -3.2914e-05
10:70982461 T G 1.880326 -3.6931e-06
10:70984526 C T 0.036352 1.1259e-04
10:70986610 A G 0.915536 -4.3770e-05
10:70986723 G T 1.395518 -2.0960e-06
10:70987024 A G 0.058067 -2.1763e-05
10:70987060 G A 0.080728 -2.8649e-05
10:70989918 T C 0.225443 -1.7492e-05
10:70992046 A G 0.907749 -1.0011e-05
10:70992205 A G 0.064188 -3.2858e-05
10:70992970 A G 0.810471 3.8278e-06
10:70995625 A G 0.277515 6.5839e-06
10:70998738 A G 1.780253 -9.8205e-06
10:70999492 T C 0.137737 1.9166e-05
10:71000540 A G 0.134455 1.7067e-05
10:71000974 T C 0.136179 -1.0368e-04
10:71005069 A G 0.068141 -1.9878e-05
10:71005580 G A 0.533686 3.1038e-05
10:71006525 A C 1.817420 -3.4656e-05
10:71007677 T C 0.291715 1.1215e-05
10:71009234 T G 0.121738 4.0802e-06
10:71010696 A G 0.520839 -1.0343e-05
10:71016529 A G 0.075464 -5.1583e-05
10:71016947 G C 0.664681 1.2656e-05
10:71022743 C T 0.070793 5.2571e-05
10:71025852 G A 0.626265 6.2169e-07
10:71026510 A C 0.656366 1.7012e-05
10:71027231 C G 0.700333 -9.0854e-06
10:71029302 G T 0.501504 -9.3628e-05
10:71031117 G A 0.833412 3.5293e-05
10:71032069 T C 0.095931 -4.6417e-06
10:71038431 T C 0.090154 4.3110e-07
10:71038688 G C 0.106172 -6.2201e-04
10:71041527 C G 0.567095 1.4863e-06
10:71045445 T C 0.341252 -6.0703e-06
10:71045713 G A 0.852688 3.7615e-05
10:71050007 C T 0.077453 -4.0826e-05
10:71054102 T C 0.051880 -6.7171e-05
10:71055496 A G 0.101865 6.4983e-05
10:71056150 A G 1.748010 -2.6520e-05
10:71056648 C A 0.068002 9.6799e-05
10:71056714 A G 1.492858 9.7446e-05
10:71058014 T C 0.350002 -2.5904e-04
10:71062762 A G 1.852273 2.8658e-05
10:71073715 C A 0.105630 7.9426e-05
10:71075901 G A 0.024015 4.9562e-05
10:71077257 G A 0.473322 -5.4701e-05
10:71077600 T C 0.116789 -1.9550e-04
10:71079568 C G 0.092832 4.9290e-05
10:71082700 A G 0.052964 -9.8211e-05
10:71083181 G C 0.024087 4.8771e-05
10:71083886 A C 0.739993 -5.7799e-05
10:71088273 T C 0.030192 3.7164e-05
10:71089679 G A 0.744874 -2.9135e-05
10:71093392 T C 0.261718 -1.5633e-05
10:71098351 A G 0.182918 -4.0070e-05
10:71099913 C T 1.025891 -3.5103e-05
10:71102975 G A 0.127237 -3.8915e-05
10:71108149 A G 0.108295 1.1267e-06
10:71108749 G C 0.204544 -1.3637e-05
10:71111666 C T 0.119502 1.6703e-05
10:71114191 A G 0.067846 -1.0487e-04
10:71115857 T C 0.042821 6.9745e-06
10:71123779 T C 0.094305 1.6676e-05
10:71124228 G A 1.247407 -1.5710e-06
10:71124377 T C 0.041711 -1.1746e-05
10:71128545 G A 0.489677 1.3650e-05
10:71130217 C A 0.029179 -1.7342e-05
10:71134934 G A 0.037440 6.7875e-05
10:71137461 G A 0.039676 1.6942e-05
10:71138000 C T 0.352609 -3.2210e-05
10:71138133 T C 0.085938 5.7292e-05
10:71141144 T A 0.273325 9.9254e-05
10:71142183 A G 0.437138 -3.2876e-05
10:71143621 C T 0.094348 5.4845e-05
10:71144256 G A 0.044879 6.7872e-06
10:71145486 G A 0.438141 -3.0140e-06
10:71145894 G A 1.005949 4.5289e-06
10:71146713 G A 0.267784 2.6549e-05
10:71146874 T C 0.785664 7.9241e-06
10:71149389 C T 0.199322 3.2849e-05
10:71156104 T C 1.145273 4.4152e-05
10:71158002 G A 0.060994 -5.0314e-05
10:71160699 T C 0.125111 -2.4145e-05
10:71164655 T C 0.389922 -2.1386e-05
10:71167249 G A 0.093010 2.5219e-05
10:71173681 A G 1.234827 4.8504e-05
10:71176012 G A 0.462877 9.4339e-05
10:71176335 A G 0.048001 -8.3364e-06
10:71176920 G C 0.378643 1.3731e-04
10:71177480 C G 0.582288 3.4423e-05
10:71186347 A G 0.265120 -4.1478e-05
10:71208324 G A 0.164586 -1.2129e-05
10:71209744 C A 0.042562 3.5907e-05
10:71213650 A C 0.154881 5.4955e-05
10:71215483 C T 0.510534 -2.5797e-07
10:71216310 A G 0.232480 -2.9110e-05
10:71225477 C A 1.972229 2.0471e-06
10:71226655 A G 0.481150 -1.1045e-05
10:71226962 T C 0.072708 7.5924e-05
10:71227886 T C 0.315980 -3.5337e-05
10:71230112 G A 0.932479 1.0069e-04
10:71230293 C A 0.033814 -1.4916e-04
10:71230721 T C 0.383551 1.7104e-04
10:71243629 T A 0.076817 -8.9916e-05
10:71245918 C T 0.047541 4.9542e-05
10:71260849 T C 0.240403 3.9080e-05
10:71263264 T C 0.769198 -1.5721e-05
10:71268289 T C 1.008286 7.8012e-07
10:71272018 T C 0.980457 6.5719e-06
10:71272992 A G 1.136984 3.2338e-05
10:71274737 T G 0.372362 -2.8569e-05
10:71275195 T C 0.153667 1.4972e-05
10:71275704 G A 0.339194 -1.2443e-05
10:71280602 A G 0.044593 -2.5007e-05
10:71297378 G A 0.102176 -1.6740e-05
10:71297953 C A 0.398870 -1.7600e-05
10:71300910 C T 0.094672 -3.4634e-05
10:71303217 C G 0.315633 -3.6900e-05
10:71305156 G C 0.581762 -1.8407e-05
10:71306345 C A 0.073565 2.7646e-05
10:71309071 G A 0.056755 -1.3678e-04
10:71310257 A G 0.033837 -5.7941e-05
10:71311496 G A 0.041520 -1.5811e-05
10:71313183 C T 0.572074 -8.8690e-06
10:71313951 T C 1.869414 9.0379e-06
10:71317804 G A 0.204388 -2.1060e-06
10:71320358 C A 0.488687 -4.7304e-05
10:71322966 C A 0.069741 -1.2647e-05
10:71324931 T C 0.641662 5.8549e-05
10:71326348 T C 0.054977 -6.3091e-05
10:71331645 T C 0.107684 -1.0181e-05
10:71333783 A G 0.676077 -1.0169e-05
10:71338247 G A 0.247080 8.5777e-05
10:71339424 A C 0.341155 5.9414e-05
10:71339533 T C 0.478502 -1.9148e-05
10:71345369 T G 1.064947 1.6191e-05
10:71349850 C A 0.178253 1.4441e-06
10:71351990 T C 0.286960 -1.0161e-04
10:71360761 C G 0.476963 -1.0439e-05
10:71363142 A G 0.075288 1.1734e-04
10:71363391 T C 1.166280 1.3068e-05
10:71367790 C T 0.617939 3.3411e-05
10:71368895 A C 0.438796 -3.2836e-06
10:71373767 A G 1.301777 -8.3028e-05
10:71374086 T C 0.231610 3.0173e-05
10:71376228 C A 0.726474 -1.0981e-05
10:71376514 G A 0.364793 5.0099e-05
10:71380093 G A 0.424768 2.3107e-06
10:71380189 C G 0.345858 7.1985e-06
10:71380221 T C 1.565988 1.0571e-06
10:71381449 A T 0.049864 -3.7788e-05
10:71385851 A G 0.052831 3.8319e-05
10:71388285 T C 0.894231 1.1591e-04
10:71388851 T C 0.380691 -2.7236e-07
10:71390393 G A 0.475172 -7.7323e-06
10:71391351 G A 0.052279 -1.0015e-04
10:71391538 C T 0.478184 -4.8332e-06
10:71392692 C T 1.358156 1.1320e-04
10:71394060 A G 0.120963 -2.7465e-05
10:71395479 T C 0.142005 7.4020e-05
10:71398574 T C 1.676652 1.4116e-04
10:71400467 T C 0.073315 -2.8249e-05
10:71400861 C T 1.122637 2.9044e-05
10:71401017 A C 0.856846 2.2787e-05
10:71401050 T G 0.036349 -1.7326e-05
10:71401097 C T 1.609374 8.7129e-05
10:71401266 T G 0.065996 -3.5706e-05
10:71403114 A G 0.042730 2.0656e-05
10:71403544 A G 0.240575 -2.5309e-06
10:71405460 A G 0.035658 2.2874e-06
10:71406479 C T 0.446297 -2.0634e-05
10:71407186 A G 0.033237 1.0646e-05
10:71414575 C T 0.031636 -1.0481e-04
10:71417499 C T 0.975985 8.7803e-05
10:71423225 C A 0.056418 1.6997e-05
10:71426191 T C 0.057164 -7.1675e-05
10:71426938 C A 0.360259 -6.9540e-05
10:71428687 T G 0.095195 2.4757e-05
10:71429757 T C 0.098573 1.7109e-05
10:71432333 T C 1.605135 1.1438e-04
10:71432755 C T 0.085324 5.0687e-05
10:71436162 C T 0.685662 -4.5157e-05
10:71440045 G A 0.131320 2.3749e-05
10:71440677 G A 0.032818 -1.6311e-05
10:71441297 T C 0.031055 4.5422e-05
10:71441864 C T 0.253571 1.6412e-05
10:71441964 A G 0.094533 -4.0932e-05
10:71445461 G A 0.546228 3.6030e-05
10:71447406 C T 1.016041 -7.3210e-07
10:71447791 G A 0.412892 -3.3058e-05
10:71451183 T C 0.482027 1.2079e-05
10:71452021 C G 0.814544 -2.6421e-05
10:71453923 A G 0.059624 -3.6170e-06
10:71458737 G A 1.366598 6.7470e-05
10:71459310 G A 0.052838 -3.1884e-05
10:71463411 T A 0.026190 6.4638e-05
10:71469514 A G 0.948717 5.0474e-08
10:71470340 A C 0.084088 -3.1166e-05
10:71471283 C T 0.046898 5.5942e-05
10:71471475 C T 0.111657 -1.4069e-05
10:71472177 A G 0.503354 -2.7757e-05
10:71474364 T C 0.023415 2.5638e-05
10:71476049 T G 0.028248 -2.4794e-05
10:71477178 G A 0.035888 1.0196e-04
10:71481988 T C 0.096129 2.9692e-05
10:71482299 G A 1.576991 -2.3878e-05
10:71489538 C T 1.591759 9.6194e-06
10:71491854 C T 0.067593 -4.0872e-06
10:71502192 C T 0.818144 1.4856e-05
10:71507071 C T 0.395232 6.2026e-05
10:71508858 T C 0.764313 4.8726e-05
10:71509092 C T 0.057482 3.0171e-05
10:71511081 A G 0.300252 -1.8815e-04
10:71521964 T C 0.037180 5.0196e-06
10:71523216 T C 0.027420 -6.1997e-05
10:71523736 A G 0.432113 4.4012e-05
10:71527849 A G 0.820925 -1.8882e-04
10:71528930 C T 0.790493 3.4523e-05
10:71534063 T G 0.058635 -2.9570e-05
10:71534183 A G 1.099521 -2.3595e-04
10:71536447 A G 0.471166 -1.3563e-05
10:71538291 A G 0.045713 2.3282e-05
10:71541097 A C 1.853146 6.1537e-05
10:71547159 C T 0.377098 1.8956e-04
10:71552128 T C 0.182168 1.9048e-05
10:71552862 G A 1.904864 1.7341e-04
10:71557094 G A 0.236430 1.6311e-05
10:71560033 T C 0.568987 -9.5116e-06
10:71561770 A G 1.969282 -1.8398e-05
10:71562437 A G 1.094705 1.2509e-05
10:71565419 G A 0.241273 5.1237e-05
10:71567297 C A 0.050014 1.6806e-04
10:71568221 A G 0.031701 -6.5462e-07
10:71569595 A C 0.060936 2.9690e-05
10:71569700 C T 0.279028 6.2987e-07
10:71571863 A G 1.498038 -4.7614e-06
10:71573823 A G 0.327282 8.1606e-06
10:71575738 T C 0.039527 4.7283e-05
10:71577319 A G 0.597845 -2.7934e-05
10:71577764 T C 0.116325 3.7005e-06
10:71581331 C T 0.061513 -5.9185e-06
10:71583198 T C 0.612120 1.1313e-05
10:71588255 G C 0.058070 1.3647e-05
10:71588504 A G 1.128201 -2.0464e-05
10:71590887 G A 0.204346 -1.9013e-05
10:71595350 G C 0.912293 -8.5215e-05
10:71596149 A G 0.031890 6.9867e-06
10:71596390 T C 0.457719 -2.9514e-05
10:71597618 G A 0.079638 -1.2489e-04
10:71598235 C T 0.436651 -8.1513e-05
10:71598528 C A 0.317866 -8.9247e-05
10:71600255 A G 0.097814 5.6722e-05
10:71600294 A G 0.128772 7.0139e-05
10:71603171 A C 0.346942 2.2220e-05
10:71604208 A G 0.039936 1.3579e-04
10:71604453 C A 1.731885 3.8676e-06
10:71604698 G A 0.199396 8.2235e-05
10:71606864 C T 1.124877 -2.4550e-05
10:71609173 A G 0.026563 -2.8072e-05
10:71611858 C T 1.623824 -8.2074e-05
10:71612840 T C 0.724549 9.8097e-05
10:71614337 T C 1.754387 -3.8292e-05
10:71614687 C T 0.522225 -6.5527e-05
10:71614821 T C 0.075704 5.6676e-04
10:71617166 G T 0.679148 -5.0845e-05
10:71617584 A G 0.448099 2.7478e-05
10:71623444 A G 0.047742 -1.3284e-04
10:71624274 G A 0.176705 1.2426e-05
10:71624531 T G 0.061030 -2.7706e-05
10:71627257 T C 0.139610 1.4107e-05
10:71627970 T C 1.962466 4.1809e-05
10:71628109 G T 0.788218 -2.1228e-05
10:71630974 A C 0.513101 -7.3313e-05
10:71632410 T C 0.477139 7.5215e-05
10:71637090 A G 0.072160 9.1512e-06
10:71637227 G A 0.193625 -6.1753e-05
10:71637832 G A 0.177546 -1.2819e-04
10:71638994 G A 0.163407 3.0503e-05
10:71640274 A G 0.020328 2.5918e-05
10:71640639 A G 0.164615 2.3755e-05
10:71641719 T C 0.083458 -8.1445e-05
10:71643644 C A 0.678258 -4.3819e-06
10:71645440 C T 0.309388 -1.1196e-05
10:71646378 C T 0.212529 1.2782e-05
10:71648422 C T 0.268333 -2.4558e-07
10:71649309 G A 1.672770 6.9876e-05
10:71649816 T C 0.699882 5.5917e-05
10:71650837 T G 1.128538 1.4464e-04
10:71651862 A G 0.237732 2.2233e-05
10:71652501 G A 1.481205 -1.3997e-04
10:71652580 C T 0.398315 -3.7149e-05
10:71653539 T C 0.028890 -4.7619e-05
10:71655443 A G 1.787306 -9.2158e-05
10:71659698 C T 0.025171 -1.9591e-05
10:71662302 A G 0.092566 3.9645e-06
10:71662380 A C 0.066616 3.0536e-05
10:71662507 A G 0.025080 7.2202e-05
10:71662783 T G 0.874636 -1.9186e-05
10:71668396 A G 1.774829 1.2851e-05
10:71670284 A C 0.038215 -5.3480e-05
10:71675285 A C 0.273948 -5.2322e-05
10:71675811 G A 0.081251 -3.6449e-05
10:71675876 C G 1.788033 1.8849e-05
10:71676400 T C 0.868385 -1.1167e-05
10:71677824 A G 0.059446 1.2446e-05
10:71681136 G T 0.435531 -1.8725e-05
10:71688276 G A 0.032425 2.4882e-05
10:71689645 G T 1.288197 2.8089e-05
10:71689855 T C 0.039894 2.7026e-06
10:71691569 C A 1.751210 9.8240e-05
10:71695290 C T 0.126756 2.2684e-05
10:71698304 C A 0.646424 -5.8744e-05
10:71700227 A G 0.076353 7.0478e-05
10:71701511 G A 0.289881 -1.2977e-04
10:71701931 G A 0.254967 -1.1087e-04
10:71710142 A G 0.829277 -5.7895e-05
10:71711557 A G 0.032152 -4.2725e-05
10:71716078 G A 0.109375 1.8280e-05
10:71716152 C G 0.672633 -3.3782e-05
10:71717136 T C 0.032321 1.4382e-05
10:71717217 T C 0.105523 3.3733e-05
10:71717829 T C 0.038579 1.5086e-05
10:71718032 G A 0.055032 2.0661e-05
10:71720702 G A 1.305162 2.5122e-05
10:71723346 T C 0.115633 -7.3916e-05
10:71725020 A G 0.915669 -2.3827e-05
10:71725577 T C 0.103611 3.0351e-06
10:71726504 C T 0.101829 1.8073e-05
10:71729577 T C 0.143589 -1.2627e-05
10:71731095 T C 0.047823 4.7228e-05
10:71732791 G A 0.035651 -7.3907e-05
10:71734157 T C 0.441559 -1.7863e-05
10:71735061 T C 0.120453 1.6404e-05
10:71742999 A C 0.123485 -2.2010e-05
10:71762825 A G 0.036674 -3.3644e-05
10:71767573 T C 0.039640 4.0831e-05
10:71791351 G A 0.574975 -2.4801e-05
10:71795470 C G 0.080761 8.3732e-06
10:71802746 A G 0.214285 -2.5050e-05
10:71803176 A G 0.119054 3.2311e-05
10:71807644 A G 0.376420 -2.8564e-05
10:71807771 T C 0.154946 -8.8805e-06
10:71811812 G A 0.221925 -3.3830e-05
10:71818504 G A 0.922861 -7.4579e-05
10:71822901 T C 0.065636 -1.4852e-05
10:71824663 C A 0.116750 -4.4949e-05
10:71827113 A G 0.072160 6.4322e-05
10:71832430 C T 0.304857 2.9003e-05
10:71835810 A G 0.573064 1.1394e-05
10:71837875 T C 0.688398 -3.0786e-06
10:71849772 G A 0.403635 -3.5072e-05
10:71849936 A C 0.291916 7.9956e-06
10:71852603 T C 0.113958 -2.4419e-05
10:71859747 G T 1.798799 9.1922e-05
10:71862838 A G 0.090381 3.7014e-05
10:71868555 T C 0.020981 1.5727e-05
10:71868616 G A 0.158568 1.1206e-05
10:71868763 A G 1.446875 3.0496e-05
10:71872135 A G 0.079054 -2.4626e-04
10:71874048 A G 0.150217 -3.1335e-04
10:71874683 A G 0.114426 -1.2035e-04
10:71874866 C T 0.088641 -2.5638e-05
10:71875061 A C 1.442781 4.8613e-05
10:71880757 C A 1.942099 -1.2352e-04
10:71880858 G A 0.152687 5.2576e-06
10:71881150 C A 0.103017 1.9093e-06
10:71890633 G A 0.976462 1.0761e-05
10:71891552 C T 0.061507 2.6381e-05
10:71893802 A T 0.232198 -1.1190e-04
10:71895746 T C 1.243113 -7.5930e-05
10:71897229 A G 0.725409 1.7333e-06
10:71897385 A G 0.120856 1.8813e-04
10:71898196 G A 0.030818 5.9456e-05
10:71900189 T G 1.746763 7.4123e-05
10:71903583 T C 0.096671 -2.6975e-05
10:71905472 A C 0.070365 -6.6335e-05
10:71911182 T C 0.071962 -4.7216e-05
10:71915507 T C 1.789224 4.0009e-06
10:71916826 T C 0.793171 -1.4959e-05
10:71928065 C T 0.028397 -1.2166e-05
10:71930641 A G 0.031513 -2.3570e-05
10:71931012 T C 0.896126 2.8117e-05
10:71932068 T C 0.047502 4.0034e-05
10:71940025 T C 0.025622 -2.7496e-05
10:71948970 A G 1.614281 3.5772e-05
10:71950424 A G 0.042175 -9.3996e-06
10:71953245 G C 0.141167 -6.2648e-06
10:71959948 C T 0.823379 4.4293e-05
10:71965793 T C 0.042484 -1.5404e-05
10:71971554 A G 1.606456 6.3069e-05
10:71975546 C T 0.088638 -2.9651e-06
10:71982305 C T 0.652513 7.0672e-06
10:71994368 C G 1.759237 1.2774e-04
10:71997192 A G 0.071929 -5.2184e-05
10:72004011 A G 0.060020 2.8003e-05
10:72004454 A G 1.590425 8.3749e-05
10:72014239 A G 0.042117 9.4952e-06
10:72015573 G T 0.116776 -5.8797e-06
10:72015997 T C 0.095344 -9.3875e-06
10:72020703 A C 0.126623 2.2682e-05
10:72025954 A G 0.126282 2.7870e-05
10:72030075 A C 0.027547 3.4276e-05
10:72033298 A G 1.827784 -3.5419e-06
10:72035740 T C 0.606621 3.7398e-05
10:72038464 G T 0.731112 5.0919e-05
10:72041681 A C 0.023837 2.7674e-06
10:72045193 A C 0.946481 -2.1773e-05
10:72047013 A G 0.113679 4.0912e-06
10:72049254 T C 0.648384 6.5737e-06
10:72049942 T C 0.033162 -5.0276e-05
10:72054096 C T 0.156767 -1.1262e-04
10:72055495 A G 0.059232 1.0111e-04
10:72057163 T C 1.527574 -1.3835e-04
10:72059082 A G 0.030935 -4.4454e-05
10:72065394 T C 0.045911 8.0456e-05
10:72066066 A G 0.656645 6.9799e-05
10:72069032 A C 0.155660 8.5854e-05
10:72082808 A G 0.301261 2.6084e-05
10:72092626 G A 0.142005 5.6699e-05
10:72095864 C T 1.036135 6.1532e-05
10:72102367 A G 0.080926 -1.8377e-05
10:72107640 T G 0.027008 -1.1866e-05
10:72109812 A C 0.103721 -8.6037e-05
10:72109893 A G 0.051838 -2.5392e-05
10:72112825 A C 1.574365 -6.7253e-06
10:72119600 T C 0.110810 -4.8531e-05
10:72131888 T C 1.541817 -1.2551e-04
10:72132498 A G 0.026787 2.3342e-05
10:72134460 A G 0.060241 2.0260e-05
10:72138039 T C 0.045632 -2.8027e-05
10:72145472 T C 1.797121 5.6593e-06
10:72151434 T C 0.110083 -6.9747e-05
10:72151969 A G 0.363476 5.2267e-05
10:72154507 G A 1.327896 -3.3830e-06
10:72156577 A G 0.063143 2.5966e-05
10:72179008 T G 0.044441 1.4506e-05
10:72182110 A G 0.124283 2.0666e-05
10:72182975 A G 0.148727 2.8280e-05
10:72194547 A G 0.536851 2.6550e-06
10:72194684 G A 0.045927 -3.1283e-05
10:72195439 C T 1.134796 -3.6464e-06
10:72202312 G A 0.865701 7.4522e-06
10:72204790 T A 0.045239 -3.2044e-05
10:72205600 G A 0.069703 1.1635e-05
10:72206344 T C 1.008952 -1.6067e-05
10:72210286 C G 1.465593 2.1369e-05
10:72218685 T C 0.089716 -2.0926e-05
10:72228011 C T 0.050708 -2.1865e-05
10:72233344 G T 0.113741 3.5060e-05
10:72235179 C A 1.945793 -3.8727e-05
10:72236229 T C 1.773102 -9.0127e-05
10:72249329 A G 0.167487 7.3986e-05
10:72254760 C T 0.315607 -1.2472e-04
10:72255252 T C 0.033214 1.5345e-06
10:72256640 G A 0.231812 9.3150e-05
10:72257760 A C 1.009620 1.0282e-04
10:72260722 T C 0.032915 5.9171e-05
10:72261128 C T 0.269722 -9.3312e-06
10:72268263 G A 1.858154 -1.9729e-05
10:72279037 A G 0.065928 -1.7324e-05
10:72283263 A G 0.247326 -1.3657e-05
10:72284402 T G 0.077421 5.5497e-05
10:72286397 T C 0.389007 7.3607e-06
10:72289778 T C 0.412266 3.1632e-05
10:72290353 A G 0.034587 7.3625e-05
10:72291172 A G 0.075159 1.0085e-05
10:72300318 A G 0.031961 4.2527e-06
10:72307101 T C 0.289229 5.1151e-05
10:72308254 G A 1.533053 3.2299e-05
10:72310856 T C 0.032863 -3.6708e-05
10:72311454 G A 0.289171 1.7002e-05
10:72313642 T C 0.404284 1.1303e-05
10:72315928 G T 1.192136 -2.6213e-05
10:72317149 T G 0.226803 -5.3065e-05
10:72320156 G C 1.345738 -3.2461e-05
10:72322475 G T 0.922141 4.8858e-05
10:72324603 A G 0.031539 4.0752e-05
10:72326908 T C 0.021925 1.0189e-05
10:72328349 A G 0.066655 1.5154e-05
10:72330879 G T 0.092222 5.9677e-05
10:72332440 C T 1.145926 1.9087e-05
10:72334250 G A 0.052692 -3.8371e-06
10:72335647 T C 0.620276 1.3002e-05
10:72337879 T C 0.192665 6.5793e-06
10:72341345 A G 0.386134 4.5487e-05
10:72343117 C T 1.326899 -4.4441e-05
10:72346060 G T 0.800747 9.3319e-05
10:72347325 G C 0.745741 -4.4682e-04
10:72353457 A G 0.060504 1.7531e-04
10:72374589 A G 0.039166 8.1844e-05
10:72374748 G A 0.695532 7.5840e-05
10:72377034 A G 0.595602 -1.3671e-04
10:72378489 G C 0.081722 -1.9374e-04
10:72396831 A G 0.549652 -6.9749e-06
10:72399211 T C 0.425320 4.5685e-05
10:72407702 T G 0.114754 -1.5506e-04
10:72410287 T C 0.171298 7.2240e-05
10:72413467 A G 0.069725 1.4921e-05
10:72416717 T G 0.029478 3.4005e-05
10:72421316 G C 0.052714 3.0556e-05
10:72429768 T C 0.039517 -5.1717e-05
10:72434946 A G 0.506603 -1.4705e-04
10:72436953 A G 1.336708 -2.1649e-06
10:72441694 C T 0.111858 3.1571e-05
10:72441783 A G 0.039945 4.0829e-05
10:72445586 A G 0.050699 3.4273e-05
10:72454079 T C 0.626437 -2.3410e-06
10:72459184 C A 0.474662 -4.4590e-05
10:72459278 G A 0.118522 -4.0760e-06
10:72462994 A C 0.379055 -4.1540e-05
10:72464408 C T 0.052925 9.1444e-05
10:72468635 A G 0.085616 -6.6786e-05
10:72470588 T C 0.119512 -2.8149e-05
10:72470781 G T 0.747591 -2.6249e-05
10:72472232 G T 1.377591 -1.7624e-06
10:72483010 C T 0.929288 3.7838e-05
10:72484943 A C 0.480024 -5.6510e-06
10:72490172 T C 0.021448 -1.2509e-04
10:72493916 T C 0.102261 -5.5689e-05
10:72498297 A G 0.174401 2.2525e-05
10:72500763 C T 1.734160 6.6197e-05
10:72502700 G A 0.060517 -1.7391e-05
10:72505766 A G 0.379341 -5.2087e-05
10:72507590 T C 0.080465 -1.0350e-04
10:72508459 A G 0.137701 2.4723e-05
10:72508554 A G 0.135838 -3.1588e-05
10:72511528 A G 0.535247 -1.0412e-05
10:72513635 A C 0.558419 9.0448e-05
10:72515182 A G 0.041322 -4.5183e-05
10:72517597 T C 0.420442 3.5475e-05
10:72518009 G A 0.347383 -2.2088e-04
10:72520726 T C 0.098187 -4.7330e-05
10:72522979 G C 0.044548 -1.3543e-05
10:72527517 T G 0.199010 4.3468e-05
10:72532037 T C 0.649569 1.7923e-05
10:72535007 T C 1.800941 -1.4020e-04
10:72537511 T C 0.059676 4.6569e-05
10:72538798 A C 0.553573 -1.3986e-05
10:72539151 T C 0.540048 -2.8222e-05
10:72539520 A G 0.199419 -1.2834e-04
10:72540534 G A 1.694357 -4.1190e-05
10:72551878 A G 0.290790 1.2305e-04
10:72552354 T C 0.049702 -7.2433e-05
10:72555454 A G 0.103189 -3.4700e-04
10:72561518 T C 1.812441 1.0329e-04
10:72565310 T G 0.069238 -1.7634e-05
10:72566712 A G 1.931732 -2.0165e-05
10:72567895 A G 0.039965 7.8077e-06
10:72571360 C A 0.084935 2.1322e-04
10:72574599 G C 0.042153 -2.1983e-05
10:72579221 T C 0.037401 4.0710e-05
10:72593611 T C 0.328434 3.6902e-05
10:72594458 T C 0.737094 -1.3834e-05
10:72601813 C T 0.386611 1.7933e-05
10:72602891 C T 0.462854 1.5514e-05
10:72604263 T G 0.272409 2.7638e-05
10:72605550 A G 0.218413 1.0872e-04
10:72614524 G A 0.126380 -9.7297e-06
10:72616670 C T 0.029945 -1.0086e-04
10:72623310 C T 0.494821 -4.0689e-06
10:72629255 A G 0.124945 -1.6170e-05
10:72634857 C T 0.653578 4.2729e-05
10:72634966 G A 0.056294 1.4204e-05
10:72636450 G T 1.484188 -1.8518e-05
10:72640041 G A 0.024914 1.0656e-05
10:72650047 G T 1.723455 -2.7431e-05
10:72650574 A G 0.784008 -6.7650e-05
10:72653761 A G 1.302244 -9.3049e-06
10:72656844 C T 0.065256 8.5329e-06
10:72659186 G T 0.157140 2.0908e-05
10:72661082 C A 0.262176 4.4324e-05
10:72663997 T C 0.908515 -1.6883e-04
10:72665926 T C 0.370421 1.0417e-04
10:72667551 A G 0.102322 7.3387e-05
10:72669745 A G 0.236524 3.0639e-05
10:72669830 G A 0.120774 7.6770e-05
10:72671684 G A 1.790467 7.4194e-05
10:72672976 A G 0.031175 8.0251e-08
10:72674069 C T 0.222730 -2.8088e-05
10:72677151 T C 0.238923 -2.6318e-06
10:72688147 G A 0.062955 1.6388e-05
10:72689964 T G 0.164115 -1.5146e-05
10:72690361 A G 0.257090 1.0131e-04
10:72691002 C T 0.032058 6.3705e-06
10:72703484 A G 0.340651 -9.1818e-05
10:72715367 T G 0.766796 5.3794e-05
10:72716618 C A 0.186981 -6.3324e-05
10:72719407 C T 0.219260 -2.0716e-04
10:72720985 G A 1.816388 -6.4465e-05
10:72723717 A G 0.136477 4.0077e-05
10:72726064 G A 0.264947 -3.0555e-05
10:72726491 A G 0.085263 -1.6860e-05
10:72729492 C T 0.463188 -1.5111e-05
10:72729729 A G 0.265038 1.1301e-04
10:72730848 A G 0.037469 5.0360e-05
10:72736563 G A 1.011039 -2.2867e-05
10:72737729 A G 0.684338 -1.3213e-05
10:72740115 G A 0.195112 1.7917e-05
10:72740739 C T 0.756692 -3.9903e-05
10:72741995 G A 0.070089 7.8783e-05
10:72744157 A G 1.159983 -8.1610e-06
10:72744188 A G 0.122378 1.0865e-04
10:72744775 G A 1.411503 -1.7424e-06
10:72746451 C T 0.218394 2.1648e-05
10:72750038 G A 0.212353 -1.1627e-05
10:72752278 A G 1.175897 1.5563e-05
10:72752555 C T 0.047482 -4.3088e-06
10:72754259 G A 0.045830 -2.8168e-05
10:72756741 C G 0.074415 -9.5467e-06
10:72757310 A T 1.165111 -1.2619e-06
10:72758087 G A 0.177643 1.1029e-04
10:72764805 A G 0.026177 -6.5378e-05
10:72765651 T C 0.030101 -4.4739e-05
10:72767915 C T 0.183369 -2.6163e-05
10:72769959 T C 0.029160 -3.4418e-06
10:72772933 T C 0.046486 -3.9640e-05
10:72776229 T G 1.717863 3.0374e-04
10:72784849 G A 1.504870 1.9343e-05
10:72786154 G A 0.133858 -4.7533e-05
10:72786497 T C 0.228115 5.9028e-05
10:72788676 C T 0.871822 -1.2333e-06
10:72789028 G C 1.259485 -2.1152e-05
10:72790693 G C 1.268235 -4.4439e-05
10:72792650 A G 0.034171 -1.2812e-04
10:72795906 C T 1.407868 -2.0752e-05
10:72804540 C T 0.039179 7.5895e-05
10:72806820 A G 0.109671 4.3772e-06
10:72812561 A C 0.054431 -1.1320e-05
10:72813306 A G 1.070446 -5.9840e-05
10:72816249 C T 0.040127 8.7912e-05
10:72820925 G C 0.101027 -2.6526e-06
10:72824456 C T 0.625119 -3.1372e-05
10:72831350 T C 0.376020 -3.0781e-05
10:72833459 T G 0.074532 1.7691e-05
10:72844885 A G 0.154592 -1.0087e-05
10:72845933 G C 0.410140 -6.3796e-05
10:72846215 A G 0.153456 2.0802e-04
10:72848223 T C 0.307746 6.5910e-05
10:72857849 T C 0.715039 1.2117e-04
10:72885027 C G 0.203648 7.1596e-06
10:72886147 C T 0.081832 -1.1028e-05
10:72887675 A G 0.038384 1.0109e-04
10:72889121 A G 0.051328 3.4200e-05
10:72891543 A G 0.609345 4.6624e-04
10:72897649 A G 0.057992 -5.9784e-05
10:72904739 T C 0.090998 1.6923e-04
10:72906009 A G 0.020036 -4.0919e-05
10:72908675 T C 0.488349 -7.0500e-05
10:72909867 T G 0.780886 7.2021e-06
10:72911005 A G 0.028339 -1.0185e-05
10:72912074 T C 0.089836 8.1801e-05
10:72913582 G T 0.086610 1.7192e-04
10:72914641 C T 0.038345 -9.1636e-06
10:72931844 A G 0.023399 1.1833e-05
10:72941573 C T 0.163897 -2.9767e-05
10:72947600 T C 0.191000 2.4557e-05
10:72947661 C T 0.043691 -5.1821e-05
10:72952801 T C 0.029423 -2.6488e-05
10:72956880 C T 0.064263 3.7477e-05
10:72964585 A G 0.059287 -1.0076e-04
10:72967433 T C 0.057414 -1.9927e-05
10:72969322 C G 0.327805 2.2146e-05
10:72976063 A G 0.270738 -1.9466e-05
10:72981241 C G 0.279164 -5.8357e-06
10:72982127 C T 1.885457 3.6132e-05
10:72982985 T G 1.251065 1.1381e-05
10:72984696 T C 0.176881 -5.5452e-05
10:72984697 A G 1.430335 4.5419e-05
10:72985208 T C 0.086941 -8.9505e-05
10:72985361 G A 0.091962 -5.6851e-05
10:72986169 T C 0.236012 7.6434e-05
10:72989368 T C 0.061124 -1.8611e-05
10:72991326 A G 0.944819 7.6559e-05
10:72992117 G T 0.054129 8.8708e-05
10:72993181 G T 0.709018 2.5607e-05
10:73000016 C G 0.024658 -1.3761e-04
10:73000331 A G 0.581460 4.0121e-06
10:73003548 G A 0.114669 2.4593e-06
10:73006543 C T 0.094698 7.8394e-06
10:73008857 C A 0.937490 -7.8140e-06
10:73008899 A G 0.049361 -4.7793e-06
10:73010064 A G 0.567487 -1.5994e-05
10:73011382 T C 0.269261 -5.8128e-05
10:73012289 G A 1.904435 3.4589e-05
10:73014158 T G 0.176842 1.0288e-04
10:73019552 T C 0.163430 6.4592e-05
10:73022207 T C 0.993775 -1.0836e-05
10:73023736 C A 1.724588 3.6459e-05
10:73025201 T C 0.042029 -3.6422e-05
10:73035992 A G 0.083974 4.6196e-05
10:73036899 C T 0.166053 -2.6702e-05
10:73039440 T C 0.257408 -1.2133e-05
10:73044413 C G 1.557714 2.0851e-05
10:73046177 T G 1.086081 7.0172e-05
10:73046617 G A 0.099687 1.2000e-05
10:73050877 A G 0.023259 1.3051e-04
10:73051440 A G 0.043152 -4.9285e-05
10:73052632 A G 1.722819 5.3153e-05
10:73057036 A G 0.032964 -3.2503e-05
10:73059827 G C 0.116117 6.5879e-05
10:73061783 G A 0.073653 7.5968e-06
10:73067279 A C 0.196994 1.9745e-04
10:73069119 A G 0.438738 -2.4273e-04
10:73073459 T C 0.125792 3.2050e-05
10:73075417 A G 0.055421 -1.0440e-05
10:73077770 T G 0.927221 -1.2708e-05
10:73078659 A G 0.126201 4.8751e-05
10:73081551 A G 0.166604 -1.5466e-05
10:73082563 G A 0.830870 -2.1470e-05
10:73094462 A G 0.605803 -1.4613e-04
10:73094948 G A 0.298376 -2.6814e-05
10:73096236 T C 0.876661 -2.1614e-04
10:73097953 A G 0.287895 1.3790e-04
10:73100266 A G 1.762304 -3.8776e-05
10:73102537 G A 0.794326 -5.3125e-05
10:73104178 A G 0.973482 -3.3240e-06
10:73104636 T C 0.126691 -1.8755e-05
10:73111408 T C 1.504799 -2.2495e-04
10:73113571 T C 0.040137 -8.1863e-05
10:73115942 A G 1.775553 -4.2523e-05
10:73119023 T C 1.274208 -6.7162e-05
10:73121913 G A 1.760425 -3.9244e-05
10:73126827 G A 1.714377 -1.1175e-04
10:73135919 A G 1.810490 -2.3065e-05
10:73137775 A G 0.046908 1.8185e-05
10:73139271 T G 0.117243 -3.5596e-05
10:73140782 G C 0.028154 -3.4858e-05
10:73141020 A G 0.473477 -9.6376e-05
10:73147307 C T 0.807705 -9.3344e-05
10:73158707 G A 0.481709 -2.7110e-05
10:73164184 A C 0.024077 9.4110e-06
10:73178508 G T 0.079099 2.3331e-05
10:73186120 A G 0.567549 -6.4587e-06
10:73189672 A G 1.719025 7.2118e-05
10:73191336 C T 1.141544 3.7053e-05
10:73199595 T C 0.041234 2.9292e-05
10:73203703 C T 1.916756 1.4928e-05
10:73205549 A G 0.219014 -2.8222e-05
10:73215480 T C 0.961158 -1.7725e-05
10:73215525 G A 1.348827 -2.4807e-05
10:73217963 C T 0.960486 -2.0029e-05
10:73226388 A G 0.140473 3.3076e-05
10:73226984 C T 1.117116 9.9915e-06
10:73231597 G A 0.812873 -2.5707e-05
10:73232566 A C 0.064743 -5.7764e-05
10:73233395 C G 0.166254 -5.3848e-05
10:73234241 A G 0.038222 2.8912e-06
10:73235064 G A 0.307184 -5.9118e-05
10:73235400 T C 0.125033 1.3208e-06
10:73237620 A G 0.026112 -4.5442e-05
10:73237903 T A 0.341927 -2.2378e-05
10:73238042 T G 0.105935 1.2863e-04
10:73239987 C T 0.377776 -1.9049e-05
10:73240073 T C 0.326286 4.8343e-05
10:73241440 A G 1.110148 6.4957e-06
10:73242402 G A 0.049335 -2.0883e-05
10:73244681 A G 0.479615 5.3464e-06
10:73245972 A G 0.672413 1.0311e-04
10:73254106 G A 0.068242 -2.6977e-05
10:73257978 T C 0.054665 6.0871e-05
10:73263750 A G 0.037592 -4.7921e-05
10:73264281 G T 0.702563 -6.5267e-05
10:73268163 C T 0.292488 -2.7465e-05
10:73269296 A G 1.246239 -2.0488e-05
10:73270982 A G 1.314767 -9.3365e-06
10:73278481 G T 0.096558 4.1453e-05
10:73278976 G A 1.957692 -2.5902e-05
10:73280567 G A 1.338084 -5.2098e-06
10:73281738 A G 0.317327 -1.2999e-07
10:73282346 T C 0.063289 1.5419e-05
10:73283022 G T 0.127159 -3.1323e-05
10:73283594 A C 0.581723 -1.6248e-05
10:73283718 A G 0.042312 -4.4141e-05
10:73284206 C T 0.113202 -1.3957e-05
10:73285128 C T 0.029329 -1.5979e-05
10:73285461 G A 0.188082 -1.4800e-05
10:73287219 A C 0.199344 -2.1751e-05
10:73294218 G A 0.583122 -3.2560e-05
10:73294257 G T 0.167513 -8.7003e-06
10:73295767 T G 0.096970 1.4854e-05
10:73296629 G A 0.234710 4.6818e-06
10:73297946 A G 0.026833 -2.8731e-05
10:73300992 G A 0.499369 1.6730e-05
10:73301341 G A 1.286340 -4.4641e-05
10:73303805 T C 0.028650 -1.3707e-05
10:73305535 C T 0.120849 -4.5558e-05
10:73306105 G A 0.110219 -1.4902e-05
10:73307993 T G 0.131261 8.7121e-06
10:73308061 T G 0.114997 1.9035e-05
10:73308859 T C 0.514569 -3.8762e-05
10:73309890 C T 1.114546 -5.6711e-06
10:73311063 T C 0.044249 -2.1517e-05
10:73314356 C T 0.093234 3.3414e-05
10:73315940 G A 0.516607 -1.8000e-05
10:73319089 G T 0.079540 2.5010e-05
10:73320331 T C 0.130304 3.8474e-06
10:73321500 G C 0.026907 -5.9921e-06
10:73322046 A G 0.119885 -4.4430e-05
10:73326280 C G 0.345958 -2.8891e-06
10:73332128 T C 0.172917 -1.0681e-05
10:73332945 G A 1.082264 8.4040e-06
10:73336879 G T 0.199374 7.2521e-06
10:73338253 A G 0.795070 8.2227e-06
10:73340121 T C 0.171843 5.0319e-05
10:73341220 T C 0.102403 -9.7198e-05
10:73344342 C G 0.193483 -1.3793e-05
10:73345064 T C 0.314750 -1.1253e-04
10:73345380 A G 1.493153 -2.3311e-06
10:73345718 A G 0.177182 8.9150e-06
10:73346499 A G 0.055009 -8.0331e-05
10:73347568 T C 0.198218 9.8589e-06
10:73348814 T C 0.224963 1.5503e-05
10:73356835 T C 0.959717 -1.7589e-06
10:73359408 G A 0.113903 2.5777e-05
10:73365637 G C 0.104004 5.0704e-05
10:73370883 T C 0.384424 1.7398e-05
10:73377112 A G 0.022123 2.2104e-05
10:73384129 T C 0.144215 3.3307e-05
10:73384806 C A 0.041026 -2.2056e-05
10:73384994 A C 0.030981 -1.4104e-05
10:73388861 C T 1.879891 8.2402e-07
10:73393262 G A 0.027307 8.2121e-06
10:73394848 T G 1.235801 -6.0025e-05
10:73396873 A G 1.544660 -2.4452e-05
10:73399578 T C 0.047381 -4.5287e-05
10:73402498 G A 0.572427 3.1154e-05
10:73404884 C T 0.159308 3.8265e-06
10:73406127 T C 0.082251 -1.3493e-04
10:73407465 T C 0.323416 2.9488e-05
10:73408096 T C 0.533358 -3.8548e-05
10:73414577 G A 1.038589 1.5319e-06
10:73420228 G T 0.807819 -8.4044e-06
10:73428885 T C 0.093192 -8.5238e-06
10:73429541 A C 1.454694 -7.1621e-05
10:73432144 T C 0.812993 3.0128e-05
10:73433191 T G 0.035512 -2.0790e-05
10:73434099 A G 1.344436 -2.4015e-05
10:73434888 C G 0.323939 4.2403e-05
10:73434906 A G 0.548087 -1.2020e-06
10:73440998 A T 0.043610 6.0946e-05
10:73441600 A G 0.070822 -7.7817e-06
10:73442952 C T 1.837157 -3.0674e-05
10:73444442 C T 0.667820 -2.6192e-05
10:73445637 T C 0.172833 6.0459e-05
10:73446276 T G 1.075658 8.1474e-07
10:73451573 T C 0.921570 1.4996e-05
10:73452119 T C 0.058200 -7.7602e-05
10:73452460 C T 0.493127 5.8221e-05
10:73454483 G A 1.134056 7.1652e-06
10:73454981 G T 0.037031 9.5303e-05
10:73455273 C T 1.422032 -2.0944e-05
10:73455989 T C 0.499651 9.0470e-06
10:73456693 T C 0.086963 -1.7567e-04
10:73458188 C A 1.558948 -1.4096e-04
10:73466248 A G 0.058777 -1.4764e-05
10:73466709 C T 0.047764 3.7626e-05
10:73476504 G A 0.030958 1.5109e-05
10:73478514 A G 0.048449 5.5970e-05
10:73483645 T C 0.343787 -5.0297e-05
10:73483773 A G 0.155426 2.5642e-05
10:73487277 T C 0.046203 3.5525e-05
10:73487947 A C 0.105237 1.6735e-05
10:73490310 A G 0.057752 7.7579e-05
10:73493444 T C 1.613583 -9.6936e-05
10:73494288 A G 0.380110 -3.8406e-06
10:73498355 A G 0.044434 6.5211e-05
10:73501556 A G 1.548827 -1.7372e-04
10:73502263 C G 0.350765 -1.2294e-04
10:73506514 A C 1.149298 1.7518e-06
10:73507645 C T 0.783002 1.2146e-05
10:73508253 T C 0.021399 -6.1973e-05
10:73508791 C T 0.871812 2.3302e-06
10:73509705 A G 0.466346 4.5962e-06
10:73511040 A G 0.055048 -1.8642e-04
10:73511658 A G 0.149373 2.4808e-05
10:73514554 G A 0.622730 1.1139e-05
10:73514869 G A 0.024690 -1.3058e-05
10:73515103 T G 1.213398 -1.0683e-05
10:73516327 T A 0.050887 -1.5333e-04
10:73516853 T C 0.213804 1.0872e-05
10:73517094 T C 0.222331 -3.1322e-05
10:73517145 A G 0.041270 -2.8708e-05
10:73520391 T C 0.530314 1.8864e-05
10:73520632 C A 1.799847 -1.8802e-05
10:73521578 A G 0.119963 3.0965e-05
10:73524184 A G 1.262464 -2.7670e-05
10:73525577 A G 0.021357 -3.7349e-06
10:73527042 C A 0.178945 1.1339e-04
10:73529295 T G 0.543946 3.4158e-05
10:73533522 G A 0.117185 3.9492e-08
10:73536985 C G 0.332352 4.7379e-05
10:73537449 A G 0.021565 3.3212e-06
10:73537614 A G 0.424028 4.5775e-05
10:73543632 G T 0.145471 1.3330e-05
10:73544086 A G 0.365920 -8.6810e-06
10:73544604 C T 0.389331 -4.3086e-06
10:73550117 G C 0.985284 -3.8888e-05
10:73558128 A G 0.099625 6.9176e-06
10:73558952 T C 0.572291 2.8838e-05
10:73559489 A G 0.044834 -3.7229e-06
10:73564785 T C 0.049274 7.3937e-06
10:73565256 A G 0.050686 -5.1598e-05
10:73566762 A G 0.173930 6.7321e-05
10:73566778 A G 0.947088 -2.8894e-05
10:73568097 G A 0.056807 -2.1589e-06
10:73571765 C T 0.074805 1.0711e-04
10:73579217 T C 0.395333 7.7500e-06
10:73579868 T C 0.076720 9.7815e-06
10:73582034 A G 0.165676 2.3368e-05
10:73591411 G A 0.027651 -7.1177e-06
10:73593517 A C 0.107090 -6.5984e-06
10:73595738 G A 1.098145 -3.3443e-05
10:73602657 T C 0.032136 3.8853e-05
10:73602882 G C 1.576543 5.1176e-05
10:73616017 A G 0.316097 5.7672e-05
10:73616575 T C 0.456288 4.6576e-06
10:73622996 C A 1.851974 6.3861e-05
10:73623277 C T 0.174829 -2.5518e-05
10:73632375 A G 0.060319 -1.6384e-05
10:73638096 A G 0.277142 1.2957e-05
10:73643400 A G 0.556322 -1.3704e-04
10:73649067 G C 0.076963 1.4159e-05
10:73651458 G A 0.442656 -3.7781e-05
10:73652117 A C 0.064753 -3.9178e-06
10:73653261 T C 0.066476 1.9778e-05
10:73656982 G A 0.565855 3.2847e-05
10:73662113 A G 0.798218 2.2683e-05
10:73669705 A C 1.193758 2.9026e-05
10:73680382 A G 0.703254 -7.7619e-06
10:73685359 T G 0.479794 9.2596e-05
10:73686889 C A 0.428352 2.4667e-05
10:73690571 G A 1.743991 -3.9748e-05
10:73699145 C T 1.139739 1.7034e-04
10:73704324 A G 0.058492 7.2978e-05
10:73711503 T C 1.288440 3.8976e-05
10:73718890 A G 0.662711 -5.1374e-05
10:73722607 T C 0.040023 2.9109e-06
10:73729498 T C 1.427190 8.0977e-05
10:73729650 C A 0.795716 -3.0325e-05
10:73729855 T C 0.054564 -3.1433e-05
10:73729958 G A 0.080027 -3.5881e-05
10:73736674 A G 0.033373 4.1110e-05
10:73741785 G A 0.086720 -2.1427e-05
10:73744470 T C 1.189649 3.2942e-05
10:73745166 A G 0.062513 7.7593e-05
10:73751207 T C 0.034006 4.7185e-05
10:73757041 G A 0.216187 -4.5320e-05
10:73762410 T C 0.082932 9.7509e-05
10:73764509 T C 1.203515 4.3182e-05
10:73769543 A G 0.210046 -6.8807e-05
10:73770651 C T 1.209614 3.2746e-05
10:73772762 T C 0.973044 1.0597e-04
10:73773014 A G 0.963472 1.1736e-04
10:73775438 T C 0.024703 -4.8514e-05
10:73781988 G C 0.043620 -2.8129e-05
10:73789852 T C 0.051257 2.2309e-05
10:73792134 A G 0.025882 -1.1248e-05
10:73792268 T C 0.978864 1.4184e-04
10:73804698 A G 0.173862 1.1331e-04
10:73806288 G A 0.991697 2.1153e-05
10:73808115 C A 0.079995 3.1314e-05
10:73811903 A G 0.052169 -1.1925e-06
10:73815926 T C 0.186903 -8.6653e-05
10:73825355 A C 0.058758 2.4042e-05
10:73825652 G A 1.117633 -1.7649e-05
10:73827179 G A 0.104361 3.5568e-05
10:73833021 G A 0.118769 -1.4714e-05
10:73833589 A G 1.003473 -1.0480e-05
10:73842182 G A 0.034937 3.3274e-05
10:73849639 A G 0.794330 1.1850e-05
10:73853364 C T 0.105691 -1.8645e-05
10:73863381 T C 0.204979 -2.0854e-05
10:73865731 C T 0.971885 5.3686e-06
10:73867539 G T 0.083646 8.3640e-05
10:73869663 A G 0.170486 -6.5594e-05
10:73873350 A G 0.030497 7.6828e-05
10:73875062 A G 0.867788 1.1209e-05
10:73876484 C T 0.050949 1.1969e-05
10:73886159 T C 0.064143 1.9383e-05
10:73903335 T C 1.316883 4.8850e-07
10:73914143 G T 0.020247 -9.0279e-05
10:73915454 C T 0.077700 -1.5438e-05
10:73918608 G A 0.039423 -2.3786e-05
10:73931564 G T 1.044493 -6.4165e-06
10:73936988 T C 0.064230 4.0096e-05
10:73946588 G A 0.020562 5.6221e-05
10:73964243 C G 0.019916 3.0101e-05
10:73970837 T C 1.012691 -2.8764e-05
10:73974547 G A 0.091757 1.1414e-04
10:73974815 C A 0.053990 -4.2714e-05
10:73975593 C T 0.076012 1.4628e-05
10:73987822 A G 0.037011 -2.6565e-05
10:73992939 T C 0.037086 -8.4510e-05
10:74019243 G A 0.033340 -1.3002e-04
10:74020452 A C 0.079852 6.8169e-05
10:74032366 A G 0.022633 5.7102e-05
10:74033899 T C 0.070251 -2.2160e-05
10:74045917 C A 0.719414 -9.4581e-06
10:74046370 A G 0.743829 4.7739e-08
10:74054658 A G 0.069105 -6.8751e-05
10:74069126 C T 0.702270 1.0556e-05
10:74069782 T C 0.649605 -1.1710e-06
10:74073888 A G 0.046534 -6.0126e-06
10:74078408 G T 1.317402 2.5835e-06
10:74081183 T G 1.262633 -8.6680e-06
10:74092607 C T 0.035294 -8.8136e-05
10:74100430 A G 0.054178 -4.2608e-06
10:74127221 A G 0.116753 5.9673e-07
10:74130388 A G 0.091861 3.3168e-05
10:74136697 A G 1.193473 1.0610e-05
10:74141039 C T 1.324445 3.2067e-06
10:74149244 C T 1.319324 -1.8110e-06
10:74159771 C T 0.086558 5.7160e-06
10:74171435 T G 0.036612 -3.3091e-05
10:74176457 C T 0.094318 1.9403e-05
10:74183251 A G 1.374849 4.5249e-06
10:74187762 C T 0.034314 6.9912e-05
10:74211167 G A 0.086574 1.9771e-06
10:74214808 A G 0.077220 2.6980e-05
10:74215546 C T 0.085844 -7.1271e-05
10:74233498 A G 0.084136 5.5830e-05
10:74235587 C G 0.052685 -1.4176e-05
10:74254341 A G 0.040689 -1.9450e-05
10:74261317 T C 0.850212 -3.8387e-06
10:74269958 C G 0.071754 3.4601e-05
10:74271553 C T 1.377319 8.6375e-06
10:74290130 G A 1.279158 1.6835e-05
10:74292183 C T 0.032409 4.1800e-05
10:74297249 T C 0.054363 3.7189e-06
10:74317267 C T 0.051572 -3.7290e-05
10:74321054 C T 0.086308 1.1262e-05
10:74362355 C T 1.438504 1.6131e-05
10:74379581 T C 0.053113 2.4793e-05
10:74402802 A G 1.376416 8.1893e-06
10:74411870 G T 0.031055 1.9777e-05
10:74463997 G A 0.083082 3.0896e-05
10:74468183 C T 0.028615 6.0144e-06
10:74476968 G C 0.049348 3.2484e-05
10:74478503 G A 0.034379 -9.3220e-05
10:74484221 G A 0.193168 -5.1801e-05
10:74487751 G A 0.032912 3.6143e-05
10:74488396 C A 0.026099 3.4281e-06
10:74501943 G A 0.023334 -8.5096e-06
10:74514615 C T 1.376446 1.0641e-05
10:74521768 A G 0.065954 -6.5785e-06
10:74522557 C G 0.054019 1.7073e-05
10:74544448 A G 0.181519 4.0259e-06
10:74553585 C T 0.118535 -1.3077e-05
10:74572591 T C 0.082913 5.2840e-05
10:74581534 A G 1.367400 2.9044e-06
10:74593576 A G 0.033753 -1.1978e-05
10:74595821 T C 0.042403 3.1437e-05
10:74597953 G A 0.045911 -2.4066e-05
10:74628844 G A 0.087295 -5.7789e-06
10:74637153 T C 0.073221 -9.0275e-05
10:74637326 C T 0.097515 8.4744e-09
10:74648636 T C 0.083017 3.8123e-05
10:74658060 G A 0.083630 1.4713e-05
10:74661041 T C 0.695967 -1.1491e-05
10:74691450 G A 0.038910 -1.3054e-04
10:74703190 T C 0.037414 -1.6784e-05
10:74706194 C G 0.080170 -4.4475e-05
10:74712546 C T 0.178533 1.0725e-05
10:74731598 C T 0.719908 -1.7135e-05
10:74739026 G A 0.058790 -6.3896e-05
10:74742348 T C 0.106068 -2.5702e-05
10:74746446 T C 0.131846 -1.2247e-04
10:74763353 C T 0.122021 -2.3725e-05
10:74764580 G A 0.057291 2.5939e-05
10:74767695 T C 0.121959 -1.7644e-05
10:74791548 T G 0.027647 5.3376e-05
10:74820446 A C 0.036304 -8.4806e-05
10:74827593 T C 0.022808 2.4912e-05
10:74828322 C T 0.139240 5.7611e-05
10:74832602 G A 0.129551 3.2192e-06
10:74861851 T C 0.261260 2.8519e-04
10:74881951 A G 0.101991 -5.9143e-06
10:74883088 T A 0.084883 -2.3846e-05
10:74886544 G A 0.030932 -1.2051e-05
10:74886598 G C 0.127886 2.3227e-06
10:74894526 C A 0.029111 -3.8884e-06
10:74896664 C T 0.120719 -7.6137e-06
10:74923562 T C 0.128665 3.6959e-06
10:74927091 T G 0.027550 -5.0040e-06
10:74942493 T C 0.073445 -7.1345e-05
10:74943922 G T 0.089745 -2.7141e-05
10:74963270 G A 0.169977 -2.3146e-05
10:75000739 A G 0.121729 -6.9466e-06
10:75005075 T C 0.056905 1.1066e-04
10:75025500 A C 0.056869 -5.1303e-07
10:75033706 A G 0.137321 -1.5206e-05
10:75099651 G T 0.032743 3.8174e-05
10:75101690 G A 0.121472 -1.0959e-05
10:75109664 C A 0.028894 3.9220e-05
10:75119899 G A 1.650212 -4.5834e-06
10:75148715 A G 0.116341 1.4642e-04
10:75155997 A G 0.128204 -1.1903e-05
10:75184444 G A 0.038842 1.4226e-05
10:75190057 T C 0.254039 -2.5713e-05
10:75197051 T C 0.182814 5.9548e-05
10:75197919 T C 0.052727 4.8974e-06
10:75201067 G A 0.057804 -2.7810e-05
10:75208955 C T 0.121310 -1.9916e-05
10:75232636 C T 0.028494 3.6118e-05
10:75258901 G C 0.047158 1.9409e-05
10:75261621 G A 0.128133 -1.1593e-05
10:75266197 G T 0.046301 1.1794e-04
10:75273503 C T 0.072439 -5.5811e-05
10:75290216 A G 0.031218 -5.3712e-05
10:75293538 C T 0.063575 1.1796e-05
10:75300994 A G 0.299164 -6.2543e-05
10:75301083 C T 0.039709 -6.5779e-05
10:75313809 T C 0.056775 -2.5606e-05
10:75315223 C G 1.649663 -4.9412e-06
10:75331453 G A 0.113575 5.7537e-06
10:75336181 T C 0.064220 -1.5548e-05
10:75336978 T C 0.116928 1.3390e-04
10:75344929 C T 0.031429 2.2900e-05
10:75362019 G A 0.073964 -8.4154e-05
10:75374735 T C 0.089586 -4.1541e-05
10:75395108 T G 0.224200 6.8466e-05
10:75400664 A C 0.133063 3.2594e-05
10:75415677 T C 0.280842 9.3720e-06
10:75416789 G A 0.294192 2.0577e-05
10:75483366 T C 1.169792 -6.6660e-06
10:75506499 T C 0.090232 6.2150e-05
10:75506674 C T 0.263987 -1.6678e-05
10:75518036 T C 0.044678 3.3521e-06
10:75519691 A C 0.075405 -6.0859e-05
10:75521251 C T 0.192136 3.0484e-05
10:75523634 G A 0.041487 -7.8624e-05
10:75525407 G A 0.085957 -7.0045e-05
10:75526756 T C 0.139373 -5.0210e-05
10:75539691 T C 0.040971 -7.1030e-05
10:75548026 G A 1.433490 -2.1560e-05
10:75561972 T C 0.047748 -3.1892e-05
10:75566323 A G 0.040965 1.3529e-07
10:75574482 A G 0.035126 -8.5251e-06
10:75585307 A G 0.275597 -1.2301e-05
10:75594261 C T 0.056450 1.6616e-05
10:75604972 C T 0.380990 -2.6261e-05
10:75606345 T C 0.056229 3.5859e-05
10:75625977 T G 0.022315 -5.1453e-05
10:75626373 C T 1.897704 1.2047e-05
10:75632760 T C 1.095980 -4.5578e-06
10:75636802 A G 0.028653 -5.3639e-06
10:75643885 A G 0.054081 3.2064e-05
10:75648143 G A 0.073786 -2.6839e-05
10:75649048 A G 1.483471 6.5845e-07
10:75666339 G C 1.430000 -2.4680e-05
10:75669190 T G 1.432681 -1.5355e-05
10:75673101 C T 1.482789 5.9378e-06
10:75673879 T C 0.300534 -4.3437e-05
10:75679248 A C 0.090433 -5.9026e-05
10:75694591 C A 0.082838 9.3968e-07
10:75694826 A G 1.112981 1.4052e-05
10:75695724 G T 1.481923 -7.1278e-06
10:75700637 T C 0.033383 1.7554e-05
10:75701272 A C 0.045252 4.5619e-05
10:75702560 G A 0.087966 -5.8358e-05
10:75711924 G A 0.052724 3.0205e-05
10:75732530 A G 0.031000 6.5956e-05
10:75740271 C T 0.057281 -4.3460e-05
10:75751739 A G 0.041081 5.1423e-05
10:75755577 C G 0.401100 1.9943e-06
10:75756942 G A 0.055717 -1.1880e-05
10:75760702 G A 1.053386 1.1642e-05
10:75761810 A G 0.023285 -6.3374e-05
10:75770518 C T 0.058901 -6.5606e-05
10:75776571 C T 1.369698 -3.1128e-05
10:75785069 C T 1.267762 -7.8175e-05
10:75790954 T C 0.094188 -5.6328e-05
10:75793372 T C 0.291001 -2.4200e-05
10:75805548 T C 0.101706 5.0447e-05
10:75824632 G C 0.050199 -2.1050e-05
10:75825691 A G 0.024856 -2.1933e-05
10:75830282 T C 0.037881 7.4864e-05
10:75831208 C T 0.148461 -1.8357e-05
10:75841456 A G 0.261127 -1.4804e-05
10:75842152 A G 0.789610 5.9524e-05
10:75843100 A T 1.076269 3.1972e-05
10:75847891 G C 0.070056 -4.7927e-05
10:75851073 G A 0.052516 8.1552e-06
10:75859213 A G 0.057826 2.1479e-05
10:75860098 G A 1.471257 -3.5745e-05
10:75880636 G C 0.027349 -3.3958e-05
10:75880944 A G 0.065928 9.4752e-05
10:75896072 G A 0.255691 3.8613e-05
10:75900464 G A 0.330719 -6.0232e-06
10:75906273 T C 0.033525 3.0047e-05
10:75923248 A G 0.093283 -1.5783e-04
10:75938040 C T 1.161272 -6.4069e-05
10:75944828 G A 0.258316 2.8987e-05
10:75956643 G A 0.045100 4.4805e-05
10:75960942 T C 0.257703 3.1905e-05
10:75970220 G A 0.110408 -3.9887e-05
10:75993951 C A 0.093556 3.7524e-05
10:76002060 G T 1.467385 -2.1413e-05
10:76030739 A G 0.245888 1.1422e-04
10:76042609 T C 0.337114 3.1520e-05
10:76042964 C T 0.021318 2.2299e-05
10:76046374 T C 0.026966 -3.7150e-05
10:76060718 A C 1.460397 -3.4279e-05
10:76068817 G A 0.844301 -1.8861e-04
10:76079558 T C 0.040757 -5.2275e-05
10:76080094 C A 0.029394 -4.7160e-05
10:76089267 G T 0.094468 1.2252e-05
10:76102850 C T 0.037686 7.8007e-05
10:76104444 G T 0.022097 5.8733e-05
10:76106110 G A 0.049842 2.1734e-05
10:76121309 A G 0.146364 5.2714e-05
10:76123829 C G 0.052766 -6.4827e-06
10:76124184 T C 0.035849 -1.3336e-05
10:76132162 C T 1.462598 -1.9860e-05
10:76144517 A G 0.032542 -3.0538e-05
10:76174173 C T 0.054951 1.2653e-05
10:76181407 T C 0.049994 -2.8947e-05
10:76203397 T C 0.038079 -3.4831e-05
10:76230483 A C 0.067022 2.7180e-05
10:76237498 T C 1.471056 -1.5271e-05
10:76241121 T C 0.050864 -4.6283e-05
10:76251573 A G 0.242133 1.4391e-04
10:76256536 G A 0.094679 3.3081e-05
10:76277537 C A 0.044772 4.2477e-05
10:76285195 G T 0.037988 -4.5330e-05
10:76334284 A G 0.080650 -1.2067e-04
10:76334742 A G 0.057034 2.0158e-05
10:76337750 T C 0.023145 -3.3002e-05
10:76342504 A G 0.345264 7.7263e-05
10:76374526 A G 0.086016 3.7099e-05
10:76375255 A G 0.065068 3.0468e-06
10:76384955 A G 0.041127 -4.0906e-05
10:76397174 G T 0.035489 -3.9546e-05
10:76402363 G A 0.102455 -4.2925e-06
10:76410225 G A 0.307931 6.1998e-05
10:76416384 T C 0.049043 2.0075e-05
10:76426564 T C 0.322482 9.4085e-05
10:76456670 A G 1.398945 -2.5243e-05
10:76470599 A G 0.299690 1.4416e-04
10:76479660 T C 0.035934 -9.9912e-05
10:76498150 A G 1.440994 -3.9327e-06
10:76498953 G A 1.513627 1.6596e-05
10:76500386 G T 0.120920 -5.9388e-06
10:76507881 C T 0.034639 -4.9507e-05
10:76512855 T C 0.037855 9.5682e-06
10:76515516 A G 0.037657 7.0515e-05
10:76519110 A G 0.068489 7.4886e-06
10:76525361 A G 1.187822 -7.7168e-05
10:76525726 T C 0.400435 6.8381e-05
10:76528311 A C 0.024927 -4.6634e-05
10:76533307 T C 0.131998 -1.0482e-05
10:76540025 C A 0.095500 -8.7732e-06
10:76545694 C T 0.072812 3.0576e-05
10:76558189 G A 0.200217 2.3079e-05
10:76568005 G A 0.134906 3.2534e-05
10:76594706 T C 0.058492 7.8161e-05
10:76608691 G A 0.074649 3.7667e-05
10:76668462 C A 1.162713 -3.0952e-04
10:76681587 G A 1.973865 -1.0182e-04
10:76688948 G A 0.051387 7.0988e-06
10:76723959 C T 0.138535 2.8076e-05
10:76728499 T G 0.096009 -1.8708e-05
10:76737350 G A 0.036885 -1.6298e-05
10:76743219 T C 0.036382 -3.7665e-05
10:76760386 A G 0.057843 3.0978e-05
10:76761033 T C 0.057771 6.1629e-05
10:76761700 T C 0.033379 -3.1683e-05
10:76761829 A G 0.108600 -5.2357e-05
10:76792475 A G 0.031698 1.5036e-04
10:76795410 T C 0.072299 2.4998e-05
10:76798381 G A 0.074386 5.7278e-05
10:76800215 A G 0.082351 1.0817e-05
10:76803567 G T 0.082786 8.2423e-06
10:76806986 T C 0.177033 -7.8239e-06
10:76814527 A G 1.118600 2.1329e-04
10:76818077 T C 0.147341 -8.3453e-06
10:76820507 A G 0.495279 2.5969e-04
10:76822603 C T 0.042805 -2.2905e-05
10:76834982 T C 0.437615 2.0001e-04
10:76835330 A C 0.440955 9.6002e-05
10:76839969 A G 0.036226 5.7728e-05
10:76842925 G T 0.311482 -1.0602e-05
10:76854564 T C 0.817183 6.7513e-05
10:76858557 G A 0.776780 7.1692e-05
10:76861680 C T 0.824957 6.4702e-05
10:76861828 C A 0.075256 -8.9599e-05
10:76867753 G C 0.090339 -1.5354e-05
10:76867899 C T 0.536101 1.3210e-04
10:76869287 C G 0.032617 -1.0332e-04
10:76872912 C T 0.038293 6.5005e-05
10:76883186 G A 0.101186 5.3347e-05
10:76886207 A G 0.183060 8.3471e-06
10:76896562 C T 0.820169 6.1002e-05
10:76906727 T C 0.089842 1.8628e-05
10:76919105 T C 0.142196 7.5930e-06
10:76955329 T C 0.057534 4.5015e-05
10:76959835 G T 0.056414 1.9684e-05
10:76967781 G T 0.886343 2.9581e-05
10:76977117 T C 0.176127 -4.2367e-05
10:76986741 C T 0.893783 3.2731e-05
10:76990646 A G 0.097025 2.1450e-05
10:76999117 G A 0.039939 8.9122e-06
10:77008030 T C 0.023145 1.5371e-04
10:77008334 T C 0.025992 5.5551e-05
10:77012756 A G 0.082724 1.1656e-05
10:77018450 T C 0.037151 1.5577e-05
10:77022912 C A 0.351200 -1.1717e-05
10:77032196 A G 0.530986 -1.4851e-05
10:77041715 A G 0.705295 -2.3819e-05
10:77043807 T C 0.115111 -2.8844e-05
10:77044113 C G 0.646817 -1.6873e-05
10:77046691 C T 0.053052 -1.0826e-04
10:77064133 C G 0.043954 -6.8234e-06
10:77064320 G A 0.437420 -2.4717e-05
10:77073630 A G 0.055840 5.3809e-05
10:77079536 T C 0.389519 8.0126e-06
10:77096284 A G 1.485623 -8.5551e-05
10:77104430 C T 0.055866 -6.1412e-05
10:77105866 C T 0.050157 6.6290e-05
10:77108687 G A 0.748013 -1.4490e-04
10:77110859 C T 0.107561 -5.6846e-05
10:77119039 T C 1.505396 -1.2775e-04
10:77119065 G A 0.720963 -1.8732e-04
10:77121473 T C 0.078021 7.5356e-07
10:77123421 A G 0.054665 -2.3422e-04
10:77125891 C G 1.225992 -4.9354e-05
10:77126174 A G 0.024859 -1.7184e-04
10:77126585 A G 0.078404 -1.1271e-05
10:77127153 C G 0.045366 5.0880e-05
10:77128454 G A 0.801990 -7.4476e-06
10:77138156 A G 0.605842 -2.3996e-05
10:77138624 C T 1.321404 -1.2230e-06
10:77138713 G A 0.073172 -1.6763e-04
10:77140034 A G 0.041098 5.0623e-05
10:77140707 T G 1.216855 6.3297e-06
10:77144927 C A 1.946630 -3.6761e-05
10:77144997 T C 0.032526 -5.1346e-05
10:77160682 T C 0.329600 -3.0761e-06
10:77162966 T C 0.057995 2.9972e-05
10:77169344 C A 0.146984 7.5031e-05
10:77191120 G A 0.077898 2.3615e-05
10:77197839 T C 0.021367 -4.1937e-05
10:77212167 G A 1.692695 7.3792e-06
10:77215176 G A 1.051903 -2.2443e-05
10:77222859 C T 0.209835 3.4550e-06
10:77232702 A G 0.073633 -2.2585e-05
10:77233254 T C 0.082043 -1.2843e-04
10:77235702 T C 0.422039 5.4230e-05
10:77242376 A G 0.034110 -1.6519e-05
10:77250488 G A 1.748620 -3.6868e-06
10:77256420 G C 0.038433 -1.5807e-04
10:77262599 G C 0.031698 1.0841e-04
10:77275555 C A 1.817073 -2.0199e-05
10:77288045 T C 0.358873 2.9587e-05
10:77292961 A G 0.054396 -1.5125e-05
10:77295957 A G 1.429874 -1.2777e-05
10:77308300 A G 0.184959 -8.2389e-05
10:77315270 G A 0.150168 -1.0598e-05
10:77325146 T C 1.910424 -3.9427e-06
10:77325180 A G 0.062208 -2.3470e-05
10:77344383 C T 1.471254 -3.3530e-05
10:77347385 G T 0.091433 -7.5307e-05
10:77356060 G T 0.238946 1.1026e-05
10:77366724 G A 0.066454 1.3713e-04
10:77380447 T C 0.955816 -3.0885e-06
10:77385059 G A 0.247836 -2.2235e-04
10:77386214 T C 1.475334 6.2216e-06
10:77394263 G A 0.024918 1.0612e-05
10:77395826 G A 0.365825 6.8027e-05
10:77396903 G A 0.024898 5.9186e-06
10:77399327 C T 0.043035 -2.1821e-05
10:77403461 T C 1.391272 2.0670e-05
10:77403583 T C 0.045106 -6.8743e-05
10:77405104 A G 0.032928 -3.7891e-05
10:77408318 T G 0.046362 9.6214e-06
10:77410963 C T 0.043217 -7.4276e-05
10:77412145 A C 0.063338 1.1464e-05
10:77412209 G T 0.060267 -8.2708e-05
10:77413857 C G 1.591811 3.1566e-05
10:77415002 A G 0.271579 -5.1681e-05
10:77422160 G A 0.028624 -4.9347e-05
10:77427918 T C 0.232318 -8.6850e-07
10:77433891 C A 0.143868 -5.3065e-05
10:77434121 G A 0.048307 1.5992e-06
10:77436580 T C 0.022892 -1.0700e-04
10:77445487 C T 0.024703 4.7028e-05
10:77447524 A G 0.030036 -1.5501e-05
10:77456175 A G 1.382369 4.7537e-05
10:77457918 A G 0.111083 3.5737e-05
10:77481783 A G 0.175297 1.4885e-05
10:77482846 A G 0.132576 -1.6382e-05
10:77489277 G A 0.146666 -1.1461e-05
10:77491502 A G 0.042237 7.0855e-06
10:77501189 C T 0.069443 -1.4086e-04
10:77505437 T C 0.036982 7.3544e-05
10:77535219 A G 0.034781 -3.0311e-06
10:77536364 C T 0.034415 -3.7994e-05
10:77538315 T G 0.044301 -1.2122e-04
10:77544651 G A 0.040871 3.8176e-05
10:77548319 A G 0.117831 -1.1230e-06
10:77549171 C T 0.034200 -2.8730e-05
10:77550326 T C 0.052841 4.0563e-05
10:77552621 A G 1.059673 3.3891e-05
10:77561082 T C 0.045392 7.7246e-05
10:77571711 G T 0.052049 -4.7842e-05
10:77573833 A T 0.059267 2.6664e-05
10:77575295 A G 0.070890 8.0269e-05
10:77576706 T A 0.059660 2.7159e-05
10:77576753 G A 0.042922 4.7875e-05
10:77578991 A G 0.034165 -3.8226e-05
10:77579550 G A 1.892517 6.2160e-05
10:77580825 A C 0.029650 5.4767e-06
10:77584736 C A 0.404239 1.0237e-04
10:77584795 G A 0.059206 1.6742e-05
10:77589834 C A 1.042331 3.5257e-05
10:77598080 C T 0.025213 -1.1006e-04
10:77600484 C A 0.088960 -2.8073e-05
10:77604433 T C 0.095961 -1.2330e-04
10:77608455 C A 0.041857 -1.7646e-05
10:77610493 A G 0.040656 9.6947e-05
10:77618018 G A 0.070293 -1.0711e-06
10:77620902 A G 0.315104 -9.5695e-05
10:77621493 A G 0.059761 1.4980e-05
10:77622064 G A 1.452659 -7.1526e-06
10:77625131 T A 0.034369 -5.5214e-05
10:77625856 T C 0.033850 -5.6272e-05
10:77629034 A G 0.029199 -8.6211e-05
10:77631569 G A 0.029410 -8.4854e-05
10:77631879 G A 0.401918 -5.1895e-05
10:77634322 A G 0.069495 -3.0412e-04
10:77636883 C G 0.065142 3.1626e-05
10:77638031 A G 0.032931 5.5405e-06
10:77641661 T C 0.030409 -6.5539e-05
10:77647781 G A 0.031016 -9.4757e-05
10:77648489 A G 1.848842 5.1856e-05
10:77651480 A T 0.053039 -2.5770e-05
10:77653407 T C 0.055382 -2.3494e-05
10:77654452 G A 0.029332 -8.5958e-05
10:77654925 T G 0.029157 -8.4245e-05
10:77658651 C T 0.054240 -2.7608e-05
10:77659243 G A 1.476895 -2.0309e-05
10:77659373 C A 0.053974 -2.6880e-05
10:77659733 A G 0.274977 1.5774e-05
10:77661123 A G 0.027482 3.5819e-05
10:77661613 A G 0.033564 1.6122e-04
10:77664460 C G 0.107035 2.3683e-05
10:77664933 T C 0.033321 2.7427e-05
10:77665426 A G 0.033152 2.7678e-05
10:77666682 A G 0.033000 2.7290e-05
10:77670260 T C 0.823697 -8.2023e-06
10:77671322 G A 0.272260 -6.4127e-06
10:77672153 G A 0.159772 -9.8451e-06
10:77673629 G A 0.443762 -1.6100e-05
10:77673825 G A 0.125666 -2.0847e-05
10:77674505 C T 0.040007 -7.6668e-06
10:77674590 C G 0.071014 1.0712e-05
10:77674635 G A 0.898057 -1.7881e-05
10:77674706 T C 0.033616 4.2580e-05
10:77676947 T C 0.053016 -1.6762e-05
10:77678254 A G 0.033473 -1.0105e-06
10:77678643 C G 0.038560 -8.4680e-06
10:77679637 A G 0.039342 -2.5158e-06
10:77682815 G A 0.041439 -1.3022e-05
10:77683224 G T 0.426252 -7.0977e-07
10:77684766 T C 0.060322 -6.9979e-05
10:77687237 A C 0.051182 5.0417e-05
10:77687674 C T 0.067275 -3.2710e-05
10:77688119 A G 0.136568 5.4878e-05
10:77690184 G A 0.872075 2.6034e-05
10:77690819 G A 1.868911 4.5984e-05
10:77691110 C T 0.028030 -2.5443e-05
10:77694972 G A 0.059599 -2.2283e-05
10:77706407 G A 0.207089 3.5828e-05
10:77707320 C A 0.075207 -2.3568e-05
10:77707682 A G 0.059699 -7.8683e-05
10:77709057 C T 0.054538 8.3564e-05
10:77710913 G A 0.031169 -2.6988e-05
10:77713225 C T 1.376718 1.6582e-04
10:77715925 T A 0.031779 -3.0605e-05
10:77718132 A G 0.048105 9.9083e-05
10:77725179 G A 0.076980 -5.7735e-06
10:77725760 G A 0.062046 -4.6978e-05
10:77726971 C T 0.030406 -5.1598e-05
10:77730022 G C 0.031597 3.6681e-07
10:77736798 T C 0.024389 1.4992e-05
10:77749372 T G 0.065840 9.4128e-05
10:77751446 G A 0.071312 5.5254e-05
10:77752061 G A 0.455476 6.4081e-05
10:77754423 T C 0.063334 -4.7164e-05
10:77758097 A G 0.100456 3.4700e-05
10:77758626 A G 0.069621 5.5060e-05
10:77762932 T C 0.070689 5.1575e-05
10:77765857 C T 0.138305 5.9290e-05
10:77766358 G A 0.069943 5.0171e-05
10:77767972 G C 0.219069 -1.0394e-05
10:77769824 G C 0.079391 1.7653e-06
10:77775286 T C 0.081296 -2.0582e-05
10:77778167 G C 0.069086 1.3720e-05
10:77779108 G A 0.335221 1.3972e-05
10:77779365 A G 0.060257 5.7655e-05
10:77780329 A G 0.068722 1.6794e-05
10:77780655 C T 0.068680 1.8641e-05
10:77781319 G A 0.069248 7.8049e-06
10:77782036 C A 0.068622 1.1226e-05
10:77782500 T C 0.032542 -8.8516e-05
10:77784419 A G 0.056707 5.5373e-06
10:77787667 G A 0.059138 -1.5676e-05
10:77788260 A G 0.056622 2.8901e-06
10:77789927 T C 0.037907 -9.7393e-05
10:77790737 T C 0.056664 6.0321e-06
10:77791474 C A 0.068829 8.1410e-06
10:77793923 T C 0.068427 1.0503e-05
10:77794088 T C 0.068872 3.2870e-06
10:77795251 C T 0.031997 -9.8852e-06
10:77797233 C T 0.022045 -2.5756e-05
10:77798737 T C 0.031545 -1.7293e-05
10:77798993 T C 0.059547 4.1624e-05
10:77799207 A G 0.021360 -2.2822e-05
10:77801656 T G 0.126799 -1.1755e-05
10:77804509 C T 0.062815 1.7245e-05
10:77807027 C T 0.919012 5.8920e-05
10:77807657 A G 0.165761 1.1217e-04
10:77814530 A G 0.113981 -1.1247e-06
10:77819565 C T 0.918639 5.8634e-05
10:77822222 A G 0.079949 -5.5342e-05
10:77823090 G T 0.056447 4.6851e-05
10:77824304 T C 0.060715 -5.6601e-05
10:77825592 A G 0.020737 -3.6614e-06
10:77828664 A G 0.065337 8.5658e-05
10:77841902 G A 0.039543 9.8952e-05
10:77843881 G C 0.048105 1.7440e-05
10:77847107 T C 0.048297 2.3250e-05
10:77848687 C T 0.894831 8.3191e-05
10:77862916 G C 0.051328 5.2843e-05
10:77864898 C G 0.051864 -7.2171e-05
10:77866150 C T 0.897736 4.2370e-05
10:77867825 A G 0.980879 1.4633e-06
10:77868980 T C 0.040231 -1.0157e-05
10:77869818 A C 0.607894 -1.4802e-05
10:77875115 A G 0.451857 -3.0421e-05
10:77877505 A G 0.039287 -3.7752e-05
10:77882743 G A 0.023769 -6.8633e-05
10:77882850 G A 0.039754 -1.9116e-04
10:77883659 G A 1.788994 3.0325e-05
10:77886144 A T 0.051955 6.7740e-06
10:77887377 A G 0.396157 2.9266e-03
10:77890872 G A 0.031098 1.6881e-05
10:77891868 C T 1.243539 8.2648e-05
10:77897418 A G 0.040186 -1.8306e-04
10:77899415 T C 0.025505 2.0796e-05
10:77900054 G T 1.041010 1.5748e-04
10:77908816 G T 0.025317 1.6733e-05
10:77909310 T C 0.052023 5.4289e-06
10:77909391 T C 0.085594 1.7489e-04
10:77911186 A G 0.188552 -1.3525e-05
10:77911888 T C 0.043055 -2.5559e-05
10:77913902 G A 0.069612 -7.4701e-05
10:77915582 T C 1.794881 2.9235e-05
10:77918114 A G 0.061523 -1.3831e-05
10:77919678 A G 0.088015 2.1200e-05
10:77921945 C T 0.338087 3.6853e-05
10:77930063 A T 0.030419 -4.9603e-05
10:77930081 G A 0.338801 1.7259e-05
10:77938708 A G 0.036959 -5.8569e-05
10:77945143 T C 0.097298 1.1893e-05
10:77949346 C T 0.134721 2.5881e-05
10:77951056 C A 0.331615 2.4235e-05
10:77953021 T G 0.039699 -2.1807e-05
10:77954104 T C 0.035707 -4.9534e-05
10:77955610 C T 0.025002 4.7970e-05
10:77958967 A G 0.039832 -2.4588e-05
10:77959306 T C 0.034071 -5.9488e-05
10:77961947 G T 0.034123 -5.7205e-05
10:77964415 T C 0.197338 9.6264e-06
10:77965058 C A 0.066694 -3.1832e-05
10:77965145 C G 0.062744 -1.6822e-04
10:77968437 C T 0.361379 4.1570e-06
10:77971481 G A 0.046947 -1.1247e-05
10:77971599 C T 0.345832 -7.0218e-06
10:77972495 A C 0.087135 2.5611e-05
10:77973314 G T 0.034603 -7.1734e-05
10:77975689 A T 0.034697 -5.3227e-05
10:77977791 A G 0.037437 -9.6690e-06
10:77987026 C G 0.038631 -1.0611e-04
10:77991493 A G 0.371827 1.6553e-05
10:77995412 A G 0.094526 -6.6302e-05
10:77995691 G A 0.152067 2.8002e-04
10:77998265 C T 0.041701 1.1961e-05
10:77998443 A G 0.955140 -1.0459e-05
10:78001472 G A 0.985946 -6.3954e-06
10:78003112 T C 0.081754 6.0138e-05
10:78003383 C T 0.086298 -1.7768e-05
10:78005230 T C 1.217326 2.9692e-05
10:78008969 C T 0.033243 -9.8558e-06
10:78013174 C T 0.091890 3.6518e-05
10:78022193 C T 1.970814 7.3653e-05
10:78022887 G A 0.043032 4.0784e-05
10:78024414 T C 1.256642 4.8055e-05
10:78028365 G A 1.970740 7.8291e-05
10:78030620 G A 0.020208 -7.2112e-05
10:78041194 T C 0.068625 7.9503e-05
10:78045820 G A 0.097811 -2.6919e-05
10:78046050 G A 0.915610 5.4603e-05
10:78048589 A G 0.904192 5.4654e-05
10:78055054 A G 0.462049 -2.9244e-05
10:78055260 A G 0.072387 -8.9991e-05
10:78056079 A G 0.067908 5.9865e-05
10:78056937 C T 1.685146 -2.7442e-05
10:78059317 G A 0.086029 1.2538e-04
10:78060379 C G 1.922871 -5.4518e-06
10:78060910 C A 0.021945 -2.1091e-05
10:78070469 A G 0.073831 -7.7836e-06
10:78071554 T C 1.923141 -1.2490e-06
10:78078159 C T 1.921239 1.9790e-06
10:78079533 G A 1.923871 -2.2465e-06
10:78082332 T C 0.106782 1.4463e-05
10:78082429 T C 0.077694 -3.2305e-06
10:78083480 A G 0.023515 -4.5172e-06
10:78084100 C G 0.096250 -1.7582e-05
10:78084636 G A 0.047670 -4.9757e-05
10:78086692 A G 0.037735 -6.0376e-05
10:78086710 G A 0.024262 -1.1571e-05
10:78089664 C A 1.923244 -2.6904e-07
10:78090043 G T 0.075460 -5.8193e-06
10:78093756 G A 0.083416 -2.4578e-05
10:78096772 T A 1.921576 -3.6334e-06
10:78097896 T G 0.204901 4.6887e-05
10:78099119 G A 0.047070 2.1547e-05
10:78100605 A G 0.034635 -6.9239e-06
10:78103179 C A 0.026300 6.4002e-05
10:78110807 G A 0.089219 2.6960e-05
10:78112552 A G 0.052714 -4.0514e-05
10:78113909 A G 0.023963 -9.9257e-06
10:78114781 A C 1.922336 -3.2263e-06
10:78116954 C T 0.871848 -6.2130e-06
10:78118248 C G 0.048005 -5.5854e-05
10:78118541 A G 0.042370 -4.2642e-05
10:78118817 C A 1.922936 7.3700e-06
10:78121681 T C 0.039231 4.9968e-05
10:78130663 C T 1.922663 5.0809e-06
10:78131002 G C 0.060196 1.9371e-05
10:78131037 A G 0.060040 1.5906e-05
10:78133348 T C 0.195618 6.9202e-05
10:78140834 C T 1.921242 1.2214e-05
10:78141333 T C 0.042166 -6.3807e-05
10:78141411 C T 1.915383 1.0171e-07
10:78145431 C T 0.041890 -6.7054e-05
10:78147811 A G 0.874065 -1.5793e-05
10:78148240 G T 0.045243 -7.3572e-05
10:78148961 C G 0.298499 2.9385e-05
10:78151920 G C 0.059498 2.4424e-05
10:78154078 C T 0.028423 8.6973e-06
10:78154428 A G 0.075931 3.7517e-05
10:78154907 G A 0.049199 1.2135e-04
10:78155142 C T 0.061053 4.7248e-05
10:78155282 A G 1.936932 -4.6741e-05
10:78155292 G A 0.043496 -6.6865e-05
10:78155302 C T 0.046992 7.8338e-07
10:78157022 T C 0.895084 -3.7781e-05
10:78158903 C T 0.060971 1.5390e-05
10:78159195 A G 0.059758 3.3085e-05
10:78160976 A G 1.940181 -3.1029e-05
10:78161871 C T 1.939908 -3.9649e-05
10:78163971 T C 0.049446 -5.7543e-05
10:78165245 C T 1.940035 -3.3947e-05
10:78167388 T C 1.863646 -9.7609e-05
10:78167651 A G 0.029020 2.2326e-05
10:78168852 A G 0.829679 1.7471e-05
10:78171666 G A 0.059267 2.0435e-05
10:78177534 C A 0.967887 3.4481e-05
10:78180126 G A 0.088002 -1.4115e-04
10:78188994 C T 0.113261 7.8955e-05
10:78189096 T C 0.029280 2.6684e-05
10:78189194 C A 0.024606 1.8254e-04
10:78189959 T C 1.865103 -1.0308e-04
10:78192968 G C 0.087642 -1.8560e-04
10:78197272 T G 0.121115 -7.9151e-06
10:78197583 G A 0.896477 -6.5229e-05
10:78199638 G A 0.028709 1.9018e-05
10:78200733 A G 0.194102 -1.7328e-05
10:78206317 G A 0.038400 -1.7068e-05
10:78206511 A G 0.085990 1.2062e-04
10:78209506 G A 0.042049 1.0269e-04
10:78212086 A G 0.200338 1.1358e-05
10:78212604 G A 0.058956 -1.1625e-05
10:78215762 A C 0.044363 3.9965e-05
10:78216560 G T 0.042351 7.5259e-05
10:78216814 G A 0.918665 4.8677e-05
10:78218724 A G 0.041669 8.5768e-05
10:78220283 G A 0.042493 9.0578e-05
10:78240340 C T 0.042630 9.9015e-05
10:78241632 G A 0.050413 2.5320e-05
10:78241727 G A 0.043042 7.8341e-05
10:78247567 C A 0.041542 1.1915e-04
10:78252043 C G 0.088181 -1.7497e-04
10:78254888 C T 0.092218 -1.6398e-04
10:78266815 T C 0.152836 1.1391e-05
10:78272487 T C 0.020721 1.7824e-05
10:78277122 G A 0.043425 6.6999e-05
10:78277359 C A 0.094617 -1.3246e-04
10:78281483 A C 0.092471 -1.0694e-04
10:78283282 G C 0.091579 -1.1633e-04
10:78283806 G A 0.043552 4.5847e-05
10:78284471 G T 0.049877 3.6310e-05
10:78288154 A G 0.020630 -2.4722e-05
10:78290576 T C 0.852175 -1.2844e-05
10:78292268 G A 0.085801 -9.9523e-05
10:78292989 T C 0.770344 1.2657e-05
10:78294102 A G 0.084224 -1.6964e-04
10:78294465 G A 0.085750 -1.0866e-04
10:78295260 A G 0.036395 7.4273e-05
10:78297935 T A 0.095532 -1.0986e-04
10:78297974 C T 0.093536 -1.2047e-04
10:78298335 C T 0.099563 -1.0319e-04
10:78299042 A G 0.090109 -1.1671e-04
10:78299227 A G 1.668537 3.5618e-06
10:78301515 C A 0.041796 7.9861e-05
10:78303851 G A 0.081835 -1.1856e-04
10:78304169 G A 0.082432 -1.1539e-04
10:78305651 A T 0.045071 -5.8446e-05
10:78307224 G A 0.052821 -5.6834e-05
10:78308714 A G 0.052555 8.6483e-05
10:78310747 C G 0.044623 -6.6700e-05
10:78312221 G A 0.045009 -7.7263e-05
10:78312906 C T 0.059771 -4.6095e-05
10:78315224 A G 1.002853 -1.2022e-05
10:78315334 G A 0.937993 3.2449e-05
10:78317088 T A 0.031838 2.7345e-06
10:78317419 T C 1.940522 6.9561e-05
10:78317670 G A 0.044983 -6.5466e-05
10:78317875 T C 0.045405 -6.8181e-05
10:78318572 A T 1.940113 7.7608e-05
10:78318879 C A 0.940947 2.2000e-05
10:78319657 T C 0.023061 -1.4743e-05
10:78320218 T C 0.058868 -6.3970e-05
10:78320962 C T 0.047274 -9.0830e-05
10:78321219 G C 0.047122 -1.1702e-04
10:78324698 T C 0.057982 -4.0517e-05
10:78324887 A G 0.027852 -6.1342e-06
10:78337069 C T 0.025729 2.5544e-05
10:78337948 A G 0.982966 1.1061e-05
10:78342272 C T 0.080686 5.8718e-05
10:78351863 T C 0.058154 -3.6089e-05
10:78359933 A C 0.926760 2.0053e-05
10:78374530 G T 0.108486 -3.2167e-06
10:78382400 C T 0.072783 -4.7775e-05
10:78384397 C T 1.787932 -7.2347e-06
10:78385726 C T 0.049134 -7.1580e-05
10:78388278 A G 0.072435 -9.0353e-05
10:78392318 G A 0.985998 1.8421e-06
10:78393263 A G 0.028550 -1.7058e-05
10:78394415 A G 0.046450 -9.1522e-05
10:78397278 C T 0.072556 -1.1540e-04
10:78397615 G T 0.071880 -5.6579e-05
10:78400793 G A 0.043623 -2.4557e-05
10:78400887 C A 0.070582 -7.1115e-05
10:78408301 A T 0.071413 -6.0580e-05
10:78408895 T A 0.072390 -9.6052e-05
10:78410721 A G 0.053863 -3.0976e-05
10:78411669 G C 0.071887 -6.6661e-05
10:78411685 G C 0.069738 -6.5212e-05
10:78412374 T C 0.070676 -6.1121e-05
10:78414086 C A 0.072224 -6.8642e-05
10:78415533 G A 0.039264 -6.5821e-05
10:78430593 A G 0.038741 -6.7630e-05
10:78431390 C A 0.033175 -5.6132e-05
10:78433248 T G 0.074396 -5.7330e-05
10:78444388 T C 0.073977 -6.5555e-05
10:78453534 C A 0.200328 -6.3704e-06
10:78457855 T C 0.039053 -6.3094e-05
10:78459769 C G 0.073990 -4.7782e-05
10:78461516 C T 0.038722 -6.0142e-05
10:78469114 T C 0.079258 -2.6957e-05
10:78483807 T C 0.048498 1.9780e-05
10:78486276 C T 0.050442 1.0581e-05
10:78492836 C T 1.820409 3.0169e-05
10:78492875 T C 0.074120 -6.0047e-05
10:78494027 T A 0.079073 -2.1342e-05
10:78497752 T C 0.075275 -5.8059e-05
10:78500698 T C 0.077168 -6.1790e-05
10:78501459 C T 0.095529 -8.8733e-06
10:78502068 C A 0.369305 -6.3449e-05
10:78515984 A G 0.084607 -1.6282e-05
10:78518106 A G 0.035707 -2.4990e-05
10:78518564 T C 0.049264 4.4782e-06
10:78524452 T C 0.074276 -6.5873e-05
10:78524982 C T 0.075902 -5.4389e-05
10:78525525 A G 0.870472 1.7367e-05
10:78526788 A G 0.153927 4.7726e-05
10:78533060 T C 0.170538 -4.5143e-05
10:78534607 C T 0.074156 -6.7035e-05
10:78545245 G T 0.071140 -3.9574e-05
10:78555715 C A 0.181908 3.4895e-05
10:78558048 C T 0.946708 1.7230e-06
10:78558254 T C 0.025934 8.0468e-05
10:78559322 A G 0.050024 -4.0664e-05
10:78560559 G C 0.079015 -6.7859e-07
10:78567649 C T 0.075155 -6.7820e-05
10:78568931 C T 0.087700 1.2146e-05
10:78569681 A G 0.073997 -6.2614e-05
10:78573615 G A 0.083770 -1.8933e-05
10:78584834 G A 0.070342 -2.1527e-05
10:78585391 T C 0.084935 -3.2469e-05
10:78585471 C T 0.085081 -2.5990e-05
10:78586333 G T 0.074101 -5.7150e-05
10:78587227 A G 0.866518 6.5951e-05
10:78587870 C G 0.084935 -3.3663e-05
10:78587890 C A 0.085139 -3.9621e-05
10:78594287 T C 0.082403 -1.7706e-05
10:78594755 A G 0.076321 -1.1411e-05
10:78596180 A C 0.044710 2.0433e-05
10:78596385 T C 0.022668 1.5542e-05
10:78605316 C T 0.181282 -7.8415e-05
10:78616366 T C 0.077966 -1.6266e-05
10:78618286 A T 0.079479 -3.2307e-05
10:78625099 A G 0.044103 9.5217e-06
10:78626446 G A 0.025914 3.9557e-05
10:78626636 T G 0.077064 -3.4484e-05
10:78629107 A G 1.088680 2.0349e-06
10:78629890 A G 0.153511 5.4741e-05
10:78630609 A G 0.037634 1.5202e-04
10:78636112 C T 0.077797 -2.1548e-05
10:78639748 C G 0.076733 -3.0808e-05
10:78639908 C A 0.082098 -5.2790e-05
10:78642141 G A 0.085743 -6.4416e-05
10:78642377 C T 0.036586 3.4804e-05
10:78643589 T G 0.075902 -2.6623e-05
10:78644015 T C 0.088181 -2.6958e-05
10:78646536 T G 0.406423 -3.7640e-05
10:78650261 C T 1.402587 -3.6263e-05
10:78657175 G A 1.433327 -3.0650e-05
10:78662322 T C 0.059874 -1.3214e-05
10:78666831 T C 0.073653 -6.4372e-05
10:78670661 A G 0.327552 7.8734e-06
10:78670913 C G 0.880050 1.2330e-05
10:78671612 G C 0.274750 -6.6641e-05
10:78671629 G A 1.662633 2.2532e-05
10:78672265 C T 0.036537 -9.6596e-05
10:78675188 G A 0.045158 8.6284e-05
10:78687104 A G 0.073773 1.0599e-05
10:78691541 T C 1.665447 -2.4340e-05
10:78694247 A C 0.137256 3.4436e-05
10:78694309 G A 1.412814 2.1166e-05
10:78694497 C T 0.069693 -9.1766e-06
10:78694561 G A 0.135487 2.2769e-05
10:78695177 C T 0.084604 2.3017e-06
10:78695467 G A 0.993960 2.0144e-05
10:78698256 T C 0.032720 -3.2365e-05
10:78702651 C T 0.114062 -6.6195e-06
10:78703602 A G 0.228537 2.4811e-05
10:78706536 C T 0.030312 -1.5015e-04
10:78709083 A G 0.026803 3.2656e-05
10:78713090 G A 0.512313 -1.1410e-04
10:78713115 T C 1.342135 -6.8573e-05
10:78713124 A G 0.024405 8.0214e-05
10:78719095 A G 0.049998 2.0987e-04
10:78719425 A G 0.036528 -3.9821e-05
10:78725763 A G 0.045629 -2.9369e-04
10:78727604 C T 0.118639 5.6570e-05
10:78727967 C T 0.860238 -2.2455e-04
10:78734472 C T 0.071523 -7.1085e-05
10:78734666 G A 0.466019 -4.9862e-05
10:78739560 C T 1.639920 3.2392e-05
10:78741306 A G 1.629643 9.9919e-06
10:78746221 C T 0.120288 -3.7093e-05
10:78748010 G C 0.065886 -2.8976e-05
10:78751757 T C 0.910943 9.2406e-05
10:78757032 G A 1.977046 -2.4405e-05
10:78760489 A G 0.034217 -7.4806e-05
10:78760831 T C 0.043782 5.1719e-05
10:78761885 T C 0.059306 -2.9848e-05
10:78765645 C A 0.944670 1.5359e-04
10:78768357 A G 0.058245 5.4168e-04
10:78780491 G A 0.566952 -7.4948e-05
10:78782794 T C 0.067002 1.3635e-06
10:78782876 C T 1.575527 -5.9993e-07
10:78798659 A G 0.060254 -1.5001e-05
10:78825848 T C 0.116370 1.1034e-03
10:78831603 G A 0.514718 6.8603e-05
10:78838700 T C 0.080105 -4.3131e-05
10:78841365 A G 0.169383 5.8774e-05
10:78845149 A G 0.185527 -1.1876e-05
10:78850746 A G 0.130664 -2.0955e-05
10:78853078 C T 1.028689 -7.2375e-05
10:78860791 T C 0.157351 2.2826e-05
10:78880943 G A 0.750642 -7.3547e-05
10:78892469 G A 0.048862 7.3328e-05
10:78900940 C T 0.713871 -1.9548e-05
10:78901563 T C 0.948535 3.2646e-06
10:78903300 A G 0.051854 -2.1304e-05
10:78905738 A G 1.653049 -3.4035e-05
10:78915443 A C 0.267096 2.6826e-05
10:78916112 A G 1.705266 -2.5564e-05
10:78921447 A G 0.642088 2.0506e-07
10:78923488 C T 0.529262 -2.0720e-05
10:78926083 G A 0.175030 9.3845e-05
10:78929448 G A 0.059696 -1.5427e-06
10:78929610 G T 0.310265 -2.5333e-05
10:78931855 G A 0.642837 -2.8410e-06
10:78933522 G T 0.286360 -7.0986e-05
10:78935003 T C 0.148480 -3.0508e-05
10:78936289 T C 0.020101 3.8387e-05
10:78942889 C T 0.068281 -3.7114e-05
10:78944590 A G 0.705779 6.7528e-05
10:78944763 A G 0.050475 -4.8033e-05
10:78947507 A C 0.059095 2.7812e-04
10:78948476 C T 0.075908 -1.1731e-04
10:78950481 C T 0.187815 -2.9234e-05
10:78960837 C T 0.074360 9.0289e-07
10:78962910 T C 0.137000 -3.6944e-05
10:78987183 T C 1.390503 2.5897e-05
10:78991347 C T 0.025064 2.4377e-05
10:78996285 G A 0.580227 4.9413e-05
10:79011665 T C 0.415609 1.7105e-04
10:79020821 C T 0.207430 2.4628e-05
10:79027941 A G 0.196417 1.2764e-04
10:79028171 C T 0.137019 -5.3166e-05
10:79030840 C T 0.022876 -1.6248e-05
10:79041127 G T 0.487363 9.4019e-05
10:79048440 C T 0.039030 9.0576e-05
10:79050962 T C 0.040721 -6.8814e-08
10:79053931 A G 0.113608 3.1891e-05
10:79065329 A G 1.168519 -4.5600e-06
10:79072520 C T 1.650582 1.1652e-04
10:79073350 C G 0.067703 -1.0209e-05
10:79075515 A G 0.035609 4.1250e-05
10:79076862 T C 0.306853 1.4180e-04
10:79077171 A G 0.026252 1.7049e-05
10:79083609 C T 0.322582 7.8876e-05
10:79101769 G A 0.045966 8.9217e-06
10:79102504 T G 0.035385 -1.3951e-05
10:79112013 C T 0.027466 -3.2581e-05
10:79114690 C T 0.724092 4.1686e-05
10:79116778 A G 0.438439 -5.1506e-05
10:79126260 C T 0.060699 2.4594e-04
10:79129658 C T 0.023330 4.7994e-05
10:79133607 T C 0.132690 1.7163e-05
10:79133798 C T 0.141895 -2.1743e-05
10:79136886 T G 0.053899 -8.6352e-05
10:79146203 G A 0.164420 -4.8978e-06
10:79146588 C T 0.077990 2.3182e-05
10:79149300 A G 0.036219 1.1063e-05
10:79152544 C A 0.118619 4.9996e-05
10:79165214 A G 1.357422 6.5079e-06
10:79172443 A G 0.030536 -3.3110e-05
10:79172949 G A 0.045742 1.9728e-06
10:79173439 A G 0.271747 3.3197e-05
10:79173769 G A 1.085996 9.2412e-07
10:79175664 A G 0.090560 -5.8223e-05
10:79176278 C T 0.135403 2.2464e-05
10:79176988 G A 0.104185 -1.5985e-05
10:79177926 A G 0.030461 6.4985e-05
10:79180099 T C 0.204508 1.1231e-04
10:79182034 C T 0.799017 1.2569e-05
10:79183038 G C 0.143917 -8.8319e-05
10:79187092 A C 0.604486 -1.3859e-05
10:79188806 C T 0.155270 9.0553e-05
10:79190923 A G 0.146046 -1.2605e-04
10:79194348 T G 1.700631 7.6923e-05
10:79195360 T C 0.250445 -5.5810e-05
10:79200117 G A 0.336708 -6.2129e-05
10:79204260 T C 0.046151 9.3662e-07
10:79208056 C A 0.163764 -5.5480e-07
10:79210957 A C 0.134871 1.7690e-05
10:79211069 A G 0.097363 8.3658e-05
10:79211454 C T 1.350217 1.0628e-05
10:79212639 G A 0.224100 -2.0226e-05
10:79215962 C T 0.028472 1.1802e-05
10:79216423 C A 0.255558 2.7599e-05
10:79216839 G A 0.761823 -2.0608e-05
10:79220547 T C 0.020507 7.9111e-06
10:79226248 G A 0.818660 -1.1545e-05
10:79226566 G C 0.032659 -6.8631e-05
10:79229830 T C 0.087389 -1.0336e-05
10:79231602 C T 0.427894 -7.2942e-05
10:79232612 C G 0.231915 6.8878e-05
10:79233964 A G 0.046797 7.0588e-05
10:79237895 A G 1.576429 -8.0837e-06
10:79242093 G A 1.911742 2.4886e-05
10:79243502 T G 1.025856 -4.0104e-05
10:79247942 T C 0.433671 -2.1847e-05
10:79249804 C T 0.129898 4.6799e-05
10:79253158 C T 0.042656 1.9620e-05
10:79261699 C G 0.120427 -3.5043e-05
10:79267036 C G 0.058914 -1.2046e-05
10:79270781 G A 0.286749 -4.4712e-05
10:79274316 C A 0.993603 -4.2129e-05
10:79283170 C A 1.000967 -4.0064e-05
10:79284228 G T 0.031890 6.5417e-05
10:79293197 C T 0.058031 2.8731e-05
10:79295028 T C 0.159892 -1.9784e-05
10:79301234 C A 0.046187 4.2562e-05
10:79314982 T C 0.060468 5.1253e-05
10:79322453 C A 1.574359 -1.0811e-05
10:79338239 C T 0.796715 -1.6062e-05
10:79356494 C T 0.119353 -8.4497e-05
10:79361795 C G 0.059258 -5.5326e-05
10:79362803 T C 0.214739 8.4334e-07
10:79366706 T C 0.546049 -2.1871e-04
10:79371332 A G 0.423808 1.1474e-04
10:79374029 A C 0.099508 -3.8440e-05
10:79375541 A G 0.071173 1.4371e-05
10:79378014 T C 0.993606 -1.7026e-05
10:79381035 C T 0.076915 1.2395e-04
10:79390946 C T 0.441072 1.0947e-04
10:79393454 A G 0.091426 1.3174e-05
10:79395032 T C 1.019572 4.0931e-05
10:79399149 A G 1.434931 6.2951e-07
10:79399946 C T 0.357815 -5.5941e-05
10:79400114 T C 0.042938 -9.1100e-06
10:79405749 T C 0.078752 1.7150e-06
10:79421294 C T 0.053944 2.3982e-06
10:79424541 G C 0.051718 1.8447e-04
10:79425263 T C 0.042091 -1.3640e-05
10:79428620 T G 0.021886 5.0464e-07
10:79432199 A G 0.921648 -1.2464e-05
10:79441713 C T 0.236346 8.5604e-06
10:79444753 G A 0.377095 -6.4790e-05
10:79445932 T G 0.044506 1.3316e-05
10:79453162 C T 0.313540 -4.8670e-05
10:79454240 A G 0.041075 1.7701e-04
10:79454968 C T 0.052445 -1.6923e-05
10:79464056 G A 1.353329 -2.4608e-05
10:79474751 G A 0.196157 -7.8361e-05
10:79475321 T C 0.033243 -3.3909e-05
10:79475993 T G 0.112329 6.2300e-06
10:79494272 A G 0.020211 4.5998e-06
10:79494701 G A 0.052967 -1.7775e-05
10:79505640 A G 0.031497 -8.1242e-06
10:79508623 G A 0.033990 -1.1894e-04
10:79509246 C T 0.104023 -5.2807e-06
10:79509647 G T 0.150463 -4.6001e-05
10:79526393 C T 0.097194 -3.6153e-06
10:79526496 G A 0.049504 -7.2984e-05
10:79531827 A G 0.094789 1.5248e-05
10:79538774 A G 0.029309 1.3689e-04
10:79548981 G A 1.875483 3.9060e-06
10:79557402 A G 0.181207 -1.7506e-05
10:79566407 C T 0.686483 2.6878e-05
10:79573249 T C 0.064688 -7.9045e-05
10:79576933 A G 0.042818 -6.7621e-05
10:79579047 G A 1.311242 2.9300e-05
10:79579222 A G 0.578656 2.0239e-05
10:79580976 A G 0.036677 -1.2246e-05
10:79590510 G C 0.037673 2.8792e-05
10:79603653 C T 0.039472 -4.5362e-05
10:79612590 T C 0.023490 -7.8446e-05
10:79616605 C T 1.781613 3.3291e-05
10:79621340 G A 0.189808 5.7808e-06
10:79637685 A G 0.057116 -6.5184e-05
10:79644059 G C 0.102894 4.0800e-04
10:79646969 A G 0.173125 -1.3361e-04
10:79649473 C T 0.255525 1.8070e-05
10:79662100 T C 0.120596 3.8565e-05
10:79662213 C T 0.691803 2.8633e-05
10:79664242 T C 0.045729 2.4878e-05
10:79666204 C T 0.022243 6.7218e-05
10:79667234 A G 0.068950 -2.9256e-05
10:79681130 A C 0.240867 -5.8228e-05
10:79682918 T C 0.500787 -1.3033e-05
10:79687701 G T 0.042185 -9.4366e-05
10:79699678 A G 0.107003 9.0541e-05
10:79704541 G A 0.040111 -4.0777e-05
10:79708718 G A 1.184148 -1.8070e-05
10:79710529 C A 0.713455 -1.7631e-04
10:79712902 C T 0.044713 -1.4273e-04
10:79713315 T C 0.183401 -5.8116e-06
10:79719958 T G 0.355579 -1.3801e-05
10:79722829 T C 0.117704 -3.0395e-05
10:79727624 A G 0.039108 1.1213e-04
10:79731359 G A 1.947503 1.0795e-05
10:79735271 C T 0.385014 1.2094e-05
10:79735374 T C 0.048024 -4.2170e-05
10:79743348 A G 0.056778 -3.4533e-05
10:79744817 C T 0.052273 -6.5738e-05
10:79746018 C T 0.072445 8.0003e-05
10:79753846 T C 0.109375 -3.6843e-05
10:79761455 T G 0.036615 -1.7702e-05
10:79765473 T C 0.054029 -8.0244e-05
10:79769867 A G 0.098414 7.1711e-05
10:79779150 A G 0.965861 5.9830e-05
10:79788630 C T 0.051666 -4.0625e-05
10:79794711 C T 0.020026 -5.4525e-05
10:79801989 G C 0.106980 3.0114e-06
10:79809007 G T 0.049748 -4.1565e-05
10:79813694 A G 0.160080 -3.9728e-05
10:79819649 C A 0.020925 5.9269e-05
10:79826989 T C 0.065960 7.6961e-06
10:79828919 A G 0.088129 7.8105e-05
10:79830829 T G 0.157250 1.9389e-05
10:79838770 T C 1.221026 2.5482e-05
10:79841434 C T 0.075065 1.7153e-04
10:79841544 T G 0.031698 -5.4489e-05
10:79870432 G C 0.092153 2.4159e-05
10:79870635 G C 0.037897 -6.3071e-05
10:79902920 C G 0.121128 -6.4685e-05
10:79907272 G T 0.032091 -3.5311e-05
10:79909824 G T 0.037294 -6.7771e-05
10:79910657 A G 0.046025 4.1655e-05
10:79911405 G A 0.165079 1.5502e-05
10:79911863 A G 0.155858 -2.4259e-04
10:79914330 G T 0.106970 8.5643e-06
10:79919556 C T 0.314007 -3.7298e-05
10:79926730 G T 0.466736 5.5053e-05
10:79937162 C G 0.059222 5.2536e-07
10:79939230 C T 0.028410 -6.5249e-05
10:79940283 A C 0.314965 1.8787e-07
10:79948722 A C 1.248592 -4.0476e-05
10:79956642 A G 0.408394 1.3319e-05
10:79956706 T C 0.033029 4.8063e-05
10:79958541 T C 0.052743 -4.5444e-05
10:79959893 G A 0.388143 -2.3296e-05
10:79960453 G T 0.396842 -1.5669e-05
10:79961839 G A 0.117801 3.9668e-05
10:79962525 A G 0.108966 -5.0969e-05
10:79963930 G A 0.621961 6.8225e-06
10:79966153 C A 0.131898 5.1419e-05
10:79968879 T C 0.023863 -2.2837e-05
10:79970039 T C 0.022467 1.5423e-05
10:79975194 C T 0.354170 -2.4860e-05
10:79975374 T C 0.049595 -1.6350e-05
10:79978444 T C 0.723439 1.4252e-05
10:79979872 C G 1.811448 2.5388e-05
10:79980813 T G 1.415878 5.6089e-05
10:79983429 A C 1.936370 -6.2477e-05
10:79985673 C T 1.678015 3.1897e-05
10:79988575 T C 0.061273 5.6400e-06
10:79991723 T C 0.066665 8.7158e-05
10:80005591 A G 0.763927 2.4843e-05
10:80007756 G A 0.066103 1.0557e-05
10:80016531 T G 0.433990 -1.2366e-04
10:80017045 C T 0.720327 1.6576e-05
10:80018356 C T 0.070832 6.4515e-05
10:80019695 T C 0.067291 4.6795e-06
10:80020890 C T 0.134773 -2.9568e-06
10:80020960 A C 0.105130 3.4739e-05
10:80021643 C T 1.486133 7.2686e-05
10:80021768 C T 0.583060 -3.3277e-05
10:80021842 A G 0.124507 3.1409e-05
10:80022229 A G 0.253766 6.7094e-05
10:80028407 A C 0.947815 1.0722e-04
10:80031020 C T 0.180399 -1.0611e-04
10:80031989 T C 0.042338 6.1773e-05
10:80032775 T C 0.029049 1.0619e-05
10:80034012 A C 0.089690 2.1299e-05
10:80037596 T C 0.412668 1.8321e-05
10:80037739 T C 0.022431 -3.8115e-05
10:80037743 G A 0.575796 3.1987e-05
10:80038883 T G 0.106266 4.5983e-04
10:80040928 T C 0.431617 2.8924e-05
10:80041351 G A 0.739103 -5.0327e-05
10:80042563 G A 0.989786 -4.3891e-06
10:80043418 C A 1.465197 6.9789e-05
10:80043452 T C 0.587238 -5.6250e-05
10:80045010 G A 1.017602 3.5493e-05
10:80047418 T C 0.147046 1.3237e-05
10:80048092 G A 0.483380 7.0197e-05
10:80051486 C A 1.449829 -7.1248e-05
10:80059372 T C 0.754316 6.5921e-06
10:80061460 A G 0.541697 4.1987e-05
10:80064589 C T 1.901044 4.5597e-05
10:80065234 G C 0.697496 -2.1771e-04
10:80066396 A G 1.480511 -1.3476e-04
10:80066703 A G 0.045986 7.8653e-05
10:80067276 G A 0.124053 -1.6439e-04
10:80075655 A C 0.256609 4.9651e-05
10:80080866 T C 0.164384 2.0023e-04
10:80091245 C A 0.070060 -8.7237e-05
10:80091338 C T 0.315990 5.7473e-05
10:80091567 T C 0.159139 -4.0102e-05
10:80100861 C T 1.548740 4.2975e-05
10:80108264 C T 0.332037 1.7822e-05
10:80110533 C T 0.110287 1.4655e-05
10:80118146 A G 0.120417 4.5104e-05
10:80120669 T C 0.062153 -4.1321e-06
10:80121183 C T 0.027180 -1.7284e-05
10:80127047 A G 0.025664 1.2359e-05
10:80127831 T C 0.043370 -1.0118e-04
10:80128013 T C 0.067164 -2.3756e-05
10:80130592 C T 0.944287 -1.0460e-04
10:80132446 T C 0.084162 -3.8686e-05
10:80133149 T C 0.035921 2.9935e-05
10:80146440 G A 0.099752 1.9926e-03
10:80147533 G A 0.232964 3.6134e-06
10:80152032 T C 0.022503 8.1705e-06
10:80154050 T C 0.098184 1.7941e-05
10:80155267 T C 0.023126 -6.8282e-05
10:80165195 T C 0.210419 3.1483e-05
10:80169609 T G 0.051098 -3.2858e-05
10:80171070 A G 0.195420 -6.5617e-05
10:80185475 A G 0.223863 -8.1619e-05
10:80187705 A G 0.291514 -5.0519e-05
10:80192718 T C 0.059527 -5.0318e-06
10:80204946 G A 0.026849 -1.7037e-05
10:80206689 A C 0.985313 4.0248e-05
10:80206903 A G 0.304276 4.6438e-06
10:80206960 C T 0.043162 -4.0792e-05
10:80215829 A G 0.212204 -2.5367e-05
10:80217168 C T 0.339136 3.4454e-05
10:80219244 T C 0.034898 -6.2239e-05
10:80222674 A G 1.058716 -4.5725e-04
10:80222882 C T 0.540434 -2.8526e-05
10:80225164 T C 0.788614 -1.1924e-05
10:80227321 A G 0.880154 8.7771e-06
10:80233646 A G 1.668700 -8.5230e-05
10:80235805 G C 0.316117 1.6054e-04
10:80237465 A G 0.172635 -9.4134e-06
10:80240584 T C 0.103098 7.8760e-05
10:80241816 T C 0.023486 -3.3140e-05
10:80252389 G A 0.051854 -8.1610e-05
10:80253359 A G 0.045333 -2.0386e-05
10:80258089 A C 0.358328 -4.8790e-07
10:80258357 G A 0.094192 4.3216e-06
10:80260416 T C 0.251354 -4.0753e-05
10:80263372 T C 0.060283 -3.7822e-05
10:80268176 T C 0.282647 1.3506e-05
10:80270069 A G 0.181350 1.2460e-05
10:80290002 A G 0.052299 4.2589e-05
10:80296708 T C 1.234850 8.0681e-06
10:80299252 T C 0.023457 6.6253e-05
10:80309002 A G 0.020224 2.7133e-05
10:80309456 T C 0.098570 -8.1078e-06
10:80310059 C T 0.091692 1.5886e-05
10:80315692 A G 0.053451 6.8088e-05
10:80318735 A G 0.056833 4.7983e-05
10:80320824 A G 0.094893 3.1046e-05
10:80320921 A G 1.902647 -1.9521e-05
10:80334927 A G 0.053970 -3.4235e-05
10:80338173 T C 0.638926 -1.8469e-05
10:80340502 C A 0.161522 -3.0953e-05
10:80342809 G A 0.058190 -7.7002e-05
10:80347538 A G 0.263743 1.5372e-04
10:80356860 C T 1.763803 -1.0589e-05
10:80357287 A G 0.032315 -8.2368e-05
10:80359407 A G 0.056424 1.0865e-04
10:80361276 A G 0.039465 -3.1834e-05
10:80364983 G C 0.213035 3.1274e-05
10:80375227 A G 0.024178 4.7661e-05
10:80380206 A G 0.056109 7.1333e-06
10:80380967 C T 0.152515 5.6570e-05
10:80383574 A G 0.352521 7.8453e-05
10:80384539 A G 0.076973 9.1625e-05
10:80388374 T C 0.793963 -6.0882e-06
10:80389704 T C 1.332170 -1.0354e-04
10:80399427 C A 0.123965 -1.6980e-05
10:80400607 T C 0.139853 1.1724e-05
10:80401369 T G 0.076892 1.2409e-04
10:80409066 T C 0.064302 7.8458e-05
10:80409983 G T 0.099563 -7.9126e-05
10:80413296 G T 1.392992 -4.2303e-04
10:80421520 C T 1.604729 -1.7697e-04
10:80421876 C T 0.342836 1.4002e-05
10:80433321 G T 0.076142 2.0318e-04
10:80434533 A G 0.641013 -1.1207e-05
10:80435638 A G 1.536296 -1.0989e-04
10:80446672 T G 0.057073 -4.0259e-05
10:80446998 C A 0.436645 -6.2141e-05
10:80450012 A G 0.037810 1.5284e-08
10:80453448 C A 1.532505 -2.0625e-04
10:80461288 A T 0.046973 3.8298e-05
10:80462713 T C 0.242958 6.1297e-06
10:80462841 A G 1.193677 5.3560e-06
10:80465353 A C 0.080644 1.2411e-05
10:80465903 C T 1.822779 -5.1214e-05
10:80466939 G T 0.124523 2.3015e-05
10:80469289 T C 0.041234 1.0559e-06
10:80476144 C T 1.725474 -4.2972e-05
10:80483145 T A 0.025207 3.7531e-05
10:80487293 T G 0.556017 2.9346e-05
10:80494262 T G 0.484750 8.5777e-06
10:80495770 C T 0.147250 -1.0422e-04
10:80496476 G T 0.663386 -9.6771e-06
10:80496509 T C 0.030825 2.8696e-05
10:80497954 T C 0.045376 8.5714e-05
10:80502208 A C 0.398023 -6.2263e-05
10:80504823 A G 0.029819 2.6550e-05
10:80506220 A C 0.081189 -4.2939e-05
10:80507096 C A 1.216628 1.1991e-05
10:80507797 G A 1.847693 1.3304e-05
10:80508724 G A 0.025038 3.5883e-05
10:80513349 G A 0.258748 2.3431e-05
10:80514342 G T 0.038722 -1.6641e-06
10:80515567 G A 0.025528 3.1524e-06
10:80519302 G C 0.114630 -3.5225e-04
10:80527255 T G 0.242454 2.4291e-05
10:80528323 T C 0.065142 1.4746e-04
10:80529774 G A 1.865762 -4.6649e-05
10:80532268 A G 0.068940 3.4887e-06
10:80534575 A C 0.166049 5.2307e-06
10:80538425 T C 0.518217 1.9354e-05
10:80539313 A G 0.325091 -1.4473e-05
10:80543249 T C 0.640079 1.8451e-05
10:80545382 G A 0.177851 4.1362e-05
10:80551916 T C 0.406446 -1.6419e-05
10:80553820 A G 0.238056 -2.7380e-05
10:80561659 T G 0.074808 -6.5856e-06
10:80564143 C A 0.709284 -4.1263e-05
10:80565886 G A 1.585936 -2.6715e-05
10:80570048 C G 0.129665 -2.8144e-04
10:80573645 A C 0.090096 1.1661e-05
10:80576509 A G 0.142930 2.1291e-05
10:80577015 C T 0.044207 4.4468e-05
10:80583089 G A 0.296925 -4.3476e-05
10:80590491 A C 0.048599 5.5065e-05
10:80604998 G A 0.823350 5.5693e-05
10:80605043 C A 0.432081 -3.1578e-05
10:80612664 T C 1.228653 -3.5581e-05
10:80613130 C G 0.195092 -2.1151e-05
10:80616150 C T 0.269719 2.1573e-05
10:80616682 C T 0.175498 -1.9303e-05
10:80618993 A G 0.039579 8.0998e-06
10:80630666 G A 0.062153 1.3707e-04
10:80631226 G A 0.532258 9.4541e-05
10:80631661 G A 0.048264 -3.0201e-04
10:80634424 C A 0.099479 -4.3751e-04
10:80639162 A G 0.041633 5.2433e-06
10:80641807 A C 0.261585 4.2403e-05
10:80649622 T C 0.166530 1.6719e-06
10:80652196 A G 0.040702 5.3197e-06
10:80657359 T G 0.469076 9.5471e-05
10:80662803 A G 0.031127 2.8963e-05
10:80666551 T C 0.322216 1.4130e-04
10:80667478 C T 0.395537 8.6901e-05
10:80671082 T C 0.066996 1.9294e-04
10:80672695 T C 1.439322 -4.2273e-05
10:80677017 C T 0.355222 5.9060e-05
10:80678708 G A 0.196654 -3.6276e-05
10:80681603 T C 0.055327 3.4534e-05
10:80685477 C T 0.159934 3.0161e-05
10:80688574 G T 0.052591 4.6853e-05
10:80689416 G A 0.105571 1.7719e-05
10:80690667 C G 0.099401 -1.9023e-05
10:80694496 A G 0.602295 2.8291e-04
10:80696350 G A 0.064571 5.5927e-05
10:80697129 A G 0.033912 -1.0563e-05
10:80699184 T C 0.033032 3.3096e-05
10:80699243 T C 0.125568 -1.0246e-05
10:80700784 T G 0.044282 -2.6811e-05
10:80702012 A G 0.075710 -1.0596e-04
10:80703091 G T 0.058333 -2.7735e-05
10:80710535 C A 0.781139 2.8856e-04
10:80710878 A G 0.062286 5.6404e-05
10:80711682 A G 0.021334 7.6980e-05
10:80713494 T G 0.057869 3.3274e-05
10:80713695 A G 0.029053 -1.2334e-04
10:80720337 T C 0.027475 -2.2811e-05
10:80727961 G A 0.069368 -1.1659e-04
10:80736089 C A 0.377169 8.3658e-05
10:80740543 C T 0.254256 5.9659e-05
10:80741970 T G 0.066648 -1.8232e-05
10:80744388 A G 0.069203 4.6025e-05
10:80753603 G T 0.296269 6.7518e-05
10:80757585 C T 0.094877 -8.2841e-05
10:80759722 T C 0.054334 2.1807e-05
10:80760441 A G 0.042961 9.9509e-06
10:80766007 A G 0.952635 1.1710e-04
10:80766357 C T 0.065184 7.7752e-05
10:80773851 T C 0.166595 -3.6682e-05
10:80774636 T C 0.049189 -9.3935e-05
10:80783166 C T 1.187040 -8.0568e-05
10:80795378 G A 1.905328 -7.8063e-05
10:80797963 T C 0.053506 4.2278e-06
10:80799320 G A 0.276226 -4.0802e-05
10:80801135 T C 0.145458 6.8294e-06
10:80805016 C T 0.483182 3.2345e-05
10:80807633 A C 0.248271 -6.4497e-05
10:80808667 T C 1.417887 3.0442e-05
10:80816185 G A 0.026443 3.9289e-05
10:80818679 G A 0.026872 -2.9818e-05
10:80819132 G A 1.144027 -1.1047e-05
10:80821208 C A 1.657628 -2.6214e-06
10:80825867 A G 0.497970 1.9407e-05
10:80825897 A G 0.089255 -6.8430e-05
10:80827506 G T 0.145978 6.5143e-05
10:80829483 T G 0.063779 4.4679e-05
10:80829654 G T 0.109755 -6.9099e-05
10:80832067 C A 0.232237 -8.9475e-06
10:80833662 A G 0.880865 -2.2639e-06
10:80835868 A G 1.128035 -1.7369e-05
10:80836314 T C 0.133621 -8.4738e-06
10:80837325 C A 0.125023 -1.0624e-04
10:80841148 C T 1.195323 -1.4662e-05
10:80846655 C T 0.336425 7.8696e-06
10:80849470 T C 0.027589 -4.2185e-05
10:80850455 T C 0.089184 -1.4946e-05
10:80853407 A C 0.635655 -3.2657e-05
10:80854938 A G 0.046891 -1.1760e-04
10:80857533 T C 0.367734 1.0378e-05
10:80859755 G A 0.359681 1.5640e-05
10:80861077 C T 1.410406 -8.3676e-06
10:80863738 A G 0.555199 -3.5356e-05
10:80866164 G A 1.781941 -5.8005e-05
10:80866496 A G 0.900907 -2.0072e-05
10:80870324 C G 1.206495 1.5606e-05
10:80870818 T C 0.040877 -6.4096e-05
10:80873242 T C 0.777702 8.3722e-05
10:80873608 G A 0.451828 -2.2094e-05
10:80873647 T C 0.444055 -4.1191e-05
10:80876651 A G 0.026050 -7.9336e-05
10:80877090 T C 1.738172 -3.9432e-05
10:80880118 G A 0.196277 2.3398e-05
10:80880900 A C 0.142157 2.9066e-05
10:80881987 C G 0.751544 5.6141e-06
10:80883311 C T 0.382733 5.0383e-05
10:80885231 G A 0.047907 1.4382e-05
10:80886412 G A 0.085373 5.0342e-05
10:80890674 C T 0.315429 2.1400e-05
10:80892882 T C 0.485074 -1.6354e-05
10:80893154 T C 0.085337 -5.5143e-05
10:80894341 T C 0.087639 2.7319e-05
10:80896251 T C 0.076233 1.7726e-05
10:80898721 T C 0.077233 2.0763e-05
10:80898969 T G 1.008958 -4.3659e-05
10:80899659 T C 0.058115 -3.5832e-05
10:80901024 A G 0.043513 1.1128e-05
10:80903475 G A 0.046723 -1.4799e-05
10:80905837 T C 0.046080 4.4643e-05
10:80919676 T C 0.187718 -1.3486e-04
10:80920370 G A 0.232230 -5.2372e-05
10:80923862 A C 0.867508 -3.9284e-05
10:80924404 T C 0.846976 -3.7528e-05
10:80927961 C T 0.488291 6.8628e-05
10:80929130 A G 1.646716 -2.0866e-05
10:80930439 C T 1.596923 -3.6780e-05
10:80932959 T C 0.040728 -4.4890e-05
10:80940611 G C 0.395651 5.3638e-06
10:80942631 G A 0.923819 -4.0286e-05
10:80942901 T G 0.048086 -1.1772e-05
10:80945005 T C 0.081631 1.4976e-05
10:80948593 G A 0.831046 -6.1109e-05
10:80955067 T C 0.905393 7.6461e-05
10:80959657 A G 0.037667 -1.0700e-04
10:80967121 T C 0.258755 -2.1944e-06
10:80968658 A C 0.130632 2.7937e-05
10:80973926 A G 0.348240 -4.1181e-05
10:80977749 G A 0.192846 -1.9855e-05
10:80983786 A C 0.987218 1.0077e-05
10:81001175 G A 0.177526 -1.4255e-06
10:81004815 A C 0.078794 1.9648e-05
10:81006391 T C 0.119888 3.8104e-05
10:81010850 G T 1.294724 8.5513e-05
10:81011135 C A 0.042610 -1.8398e-05
10:81011673 A G 0.162479 6.6322e-06
10:81015896 T C 0.786517 1.7152e-07
10:81016882 A G 0.035018 4.2446e-05
10:81020402 G T 0.664324 8.4795e-05
10:81021543 G A 0.574190 1.6765e-07
10:81023144 A G 0.200201 -6.9125e-06
10:81023598 T C 0.110933 -4.0690e-06
10:81026095 T C 0.033097 -9.2732e-05
10:81028250 G C 0.035645 3.0127e-05
10:81029600 T C 0.055405 4.4484e-06
10:81032465 A G 0.106561 7.8481e-07
10:81033888 C T 1.898976 1.6857e-04
10:81034551 T C 0.042292 -2.9425e-05
10:81036007 G A 0.773476 3.7920e-05
10:81041412 C T 0.209848 -2.6995e-06
10:81043573 G A 0.881962 7.1719e-05
10:81057673 G A 0.100764 -2.6414e-05
10:81058027 G A 0.954667 6.0669e-05
10:81060317 A C 0.711401 6.0497e-05
10:81060743 C T 0.165783 3.9769e-05
10:81061053 T C 0.359438 -5.7187e-05
10:81064950 C G 0.041471 1.1957e-05
10:81065375 T C 0.033895 3.7319e-05
10:81066698 G T 0.039962 -2.6049e-05
10:81068503 T C 0.121463 2.1026e-05
10:81074816 A G 0.567004 2.2503e-06
10:81075108 A G 0.066087 3.4479e-05
10:81077765 C G 0.126198 1.2357e-05
10:81079314 T C 0.024226 -3.1165e-05
10:81085105 A G 0.067090 -8.3096e-06
10:81086839 A G 0.118895 2.8080e-05
10:81088116 T C 0.267366 -7.4200e-07
10:81095519 T C 0.464415 -8.6080e-07
10:81099466 A G 0.032789 -1.3638e-04
10:81099712 T G 1.445781 -5.5025e-05
10:81103588 G A 0.067431 -1.5858e-04
10:81121696 A T 0.911031 -2.2582e-05
10:81122635 A G 0.066720 6.2368e-06
10:81123858 A G 0.022201 -3.3254e-05
10:81132166 C T 0.125740 -7.9022e-06
10:81136015 G A 0.088973 -1.1745e-06
10:81139141 G A 0.921183 -1.9446e-05
10:81141524 A G 0.684422 -2.0665e-05
10:81142245 T C 0.077651 3.7466e-06
10:81144175 C T 0.023493 4.4857e-05
10:81144404 A T 0.088690 6.4035e-05
10:81145177 A G 0.058190 -2.9151e-05
10:81145535 C T 1.160976 -2.8010e-05
10:81145642 C T 1.808848 -1.7110e-04
10:81146643 T C 0.209656 -6.4752e-05
10:81146758 A G 0.232568 -3.4511e-05
10:81147948 G A 0.913971 -3.3829e-05
10:81153006 T C 0.089972 1.1409e-04
10:81159885 C T 1.129408 -4.2085e-05
10:81160028 T C 0.045168 4.4932e-05
10:81161257 T G 1.633496 -1.2031e-04
10:81163058 A G 0.026073 -2.2422e-05
10:81164146 T C 0.206433 2.8123e-05
10:81168299 C G 0.028209 -4.0899e-05
10:81172704 A C 0.805291 2.2718e-05
10:81174383 G A 0.404392 -5.9428e-06
10:81175148 A G 0.070981 -2.7244e-06
10:81177567 C T 0.131657 -1.2075e-04
10:81178376 G A 0.131570 -2.9987e-05
10:81182802 A G 0.899213 2.8526e-05
10:81183416 C T 0.077931 -8.2849e-06
10:81183884 T C 0.487480 1.6163e-06
10:81184728 C A 0.660524 -4.1731e-05
10:81184991 A C 0.072377 2.4779e-04
10:81185534 A G 0.145789 -1.6263e-05
10:81186945 C A 1.921472 -1.9290e-05
10:81189590 C T 0.798462 -1.0854e-05
10:81193272 A G 0.100297 -1.6279e-05
10:81193645 A G 0.079044 -2.4899e-05
10:81194236 A C 0.521917 5.2587e-06
10:81194672 C T 0.153570 9.5292e-06
10:81199360 T C 0.293653 -3.9183e-05
10:81200556 T C 1.059956 -2.5063e-05
10:81209792 A G 0.232467 1.2670e-05
10:81210298 T C 0.501352 5.9663e-05
10:81211883 G T 0.107603 -1.9651e-05
10:81215922 A G 0.145501 5.4791e-05
10:81217175 T C 0.062312 -9.6068e-06
10:81219510 T C 0.042539 -1.2196e-04
10:81223607 G A 0.510515 1.3805e-05
10:81224565 G T 0.468213 4.5361e-05
10:81235092 A G 0.105542 -2.3867e-05
10:81235757 T C 0.122108 -2.6486e-05
10:81236761 A G 0.064285 2.8977e-05
10:81245194 G A 0.063510 1.1806e-05
10:81245486 T C 0.210432 1.4443e-04
10:81248245 C T 0.194021 8.1027e-06
10:81248316 C T 0.509148 9.3773e-06
10:81249134 T G 0.189416 4.3694e-05
10:81317045 T G 0.372431 -1.4098e-05
10:81318663 G C 0.267557 3.9365e-06
10:81319214 T G 1.268258 2.2041e-05
10:81373777 T C 0.161327 -1.7481e-05
10:81375929 A T 0.687272 -5.2645e-06
10:81380136 T A 0.093569 1.1792e-05
10:81388222 G A 0.248388 -3.4173e-05
10:81389600 A C 0.340629 1.2933e-05
10:81626286 C A 0.464837 -5.1089e-05
10:81628022 A G 0.243993 -3.0616e-05
10:81643234 C A 0.227926 -2.0299e-05
10:81643982 C G 0.024109 1.0177e-05
10:81665014 G A 0.535669 -7.9051e-07
10:81673283 C T 0.039725 -6.9029e-05
10:81679789 G A 0.033220 -3.5981e-07
10:81682645 G A 1.182496 -3.9700e-05
10:81682742 A G 0.088362 -4.7761e-05
10:81684075 G T 0.482932 -3.7610e-05
10:81687641 T C 0.044399 3.8225e-05
10:81691125 G A 0.108194 -1.7814e-06
10:81697273 C T 1.186426 -3.7641e-05
10:81697868 T A 0.135906 -7.2633e-06
10:81701722 C T 1.194232 -3.2688e-05
10:81702210 C G 0.082215 1.6686e-05
10:81702538 T C 0.032561 -3.8319e-07
10:81703433 A G 0.062646 -8.5037e-06
10:81704512 G A 0.197741 -1.3966e-05
10:81706324 G A 0.841620 -3.4815e-05
10:81711561 C T 0.083224 -2.2498e-05
10:81711711 C T 0.652055 2.0447e-05
10:81715280 G A 0.055450 -5.1018e-05
10:81733564 G A 0.062182 -8.9256e-06
10:81756548 G A 1.185745 -4.6670e-05
10:81758718 C T 1.042133 -3.1535e-05
10:81758735 G A 0.257989 -2.0140e-05
10:81761401 T G 0.722154 -1.0502e-05
10:81765597 A G 0.056749 -5.4152e-06
10:81767893 G A 1.272880 -2.4593e-05
10:81773731 T C 1.212542 -8.7113e-06
10:81781958 A G 0.697989 3.6392e-06
10:81784985 G A 0.663935 -4.4409e-06
10:81788104 C T 0.170902 -7.2974e-06
10:81796944 T C 0.255629 1.4031e-03
10:81798658 C T 0.167494 5.1217e-05
10:81807037 T C 0.033373 -1.1726e-04
10:81807988 T C 0.098681 -1.1566e-05
10:81816134 C T 0.171165 -3.3405e-05
10:81818062 A G 0.106850 -4.7999e-04
10:81822956 A G 0.037982 -1.2648e-04
10:81838864 G A 0.020919 -2.8291e-05
10:81841692 T G 0.835612 3.4009e-05
10:81847465 G A 0.021091 -1.3238e-05
10:81852059 A G 1.268716 -4.7960e-05
10:81863021 T C 0.233723 -1.6314e-05
10:81866059 G T 0.670384 1.6901e-05
10:81877972 T C 0.026294 -9.2703e-05
10:81879501 A G 0.117435 -3.6482e-05
10:81879606 A G 0.704552 2.7799e-05
10:81881022 A G 0.137338 -1.0996e-04
10:81882464 C A 0.039465 -4.9186e-06
10:81884845 A G 0.186813 8.0504e-06
10:81885914 C T 1.675259 -6.0104e-06
10:81890569 T C 1.360532 1.0455e-06
10:81891462 C T 0.157620 -1.1317e-05
10:81892173 T C 1.183391 2.2323e-05
10:81896966 T C 0.137055 -3.2034e-06
10:81899632 G A 0.910914 2.0849e-05
10:81901943 C G 0.135276 -9.4520e-06
10:81906299 G T 0.106603 -1.8253e-05
10:81911261 T C 0.035479 2.3019e-05
10:81911725 T C 0.884659 1.5193e-05
10:81913819 A G 0.682092 3.6077e-05
10:81915185 A C 0.129772 1.6766e-04
10:81917486 C T 0.027930 4.9624e-06
10:81918362 C T 0.136432 -8.3663e-06
10:81919726 A G 0.066551 -2.5302e-05
10:81921446 T C 0.182337 2.4648e-05
10:81924245 A G 0.767604 1.6602e-05
10:81925452 C T 0.037790 3.1538e-05
10:81926702 A G 0.847096 -6.6977e-06
10:81927059 T C 0.139064 6.8809e-05
10:81945626 T C 0.053600 -3.6587e-05
10:81946397 T C 0.054853 -1.6575e-05
10:81957903 A G 0.052497 5.2507e-06
10:81961711 A C 0.190419 1.4644e-05
10:81971019 A G 0.024139 4.2662e-05
10:81971712 A G 0.028154 1.7331e-04
10:81972386 A C 1.687217 -9.7843e-06
10:81976925 C T 0.213749 2.8657e-05
10:81992815 T C 0.568607 -8.7299e-06
10:82012967 T G 0.562687 2.3711e-06
10:82015246 T C 0.654175 -3.4166e-05
10:82020834 A C 0.086454 2.0393e-05
10:82024062 T C 0.881709 -1.6664e-05
10:82028515 A G 0.594872 -3.2118e-05
10:82029785 C T 0.377533 -2.2780e-05
10:82031160 C T 1.332952 -3.2062e-05
10:82035150 T A 1.333173 -3.4701e-05
10:82035560 T C 0.442633 1.1484e-05
10:82046141 T C 0.030111 6.6507e-05
10:82046671 G A 0.040400 8.7004e-06
10:82049332 A G 0.071445 4.8841e-05
10:82053385 T C 0.050975 -9.9949e-06
10:82057556 T C 0.116253 1.3933e-05
10:82080556 G C 0.063377 -1.2416e-04
10:82098069 T C 0.171035 2.6691e-05
10:82098881 T A 0.028569 -3.1856e-05
10:82112874 A G 0.026226 -8.5766e-06
10:82118196 C T 0.025953 -2.6243e-05
10:82124966 C T 1.339473 -1.4260e-05
10:82126600 A G 0.072919 -5.9732e-05
10:82160038 G A 0.136591 1.2723e-05
10:82160425 T C 1.051685 -1.8138e-05
10:82169598 G C 0.946601 -4.8626e-05
10:82181434 T C 0.268703 -6.8525e-06
10:82183412 T C 0.154053 -6.1049e-06
10:82194264 A G 0.830984 -7.1060e-06
10:82203663 G A 1.456113 -1.9611e-04
10:82205193 T C 0.989042 -3.0962e-05
10:82214792 T C 1.068885 -4.1346e-05
10:82215802 T C 0.074925 -4.6372e-05
10:82217874 T C 0.157094 -1.2179e-05
10:82218672 G A 0.221159 7.3429e-05
10:82218964 C T 1.152644 -2.7510e-05
10:82237126 G A 0.495299 2.7865e-05
10:82238403 T C 0.413895 -1.4250e-04
10:82241930 C T 0.653091 -5.8661e-04
10:82247222 C T 0.051010 -8.8876e-05
10:82253984 T C 1.589315 -2.1439e-04
10:82257120 G C 1.099213 9.1949e-06
10:82262448 A G 0.154452 -7.4670e-06
10:82263954 G A 0.286937 -3.5782e-07
10:82272189 C T 0.137016 -7.2898e-05
10:82280387 A G 0.037482 -4.0830e-05
10:82286393 C T 1.294198 4.3288e-05
10:82288896 C T 0.146929 -3.9655e-05
10:82292900 A G 0.022636 7.0562e-06
10:82295398 A G 0.651614 7.7288e-06
10:82299510 A G 0.026076 7.7398e-06
10:82315662 A G 0.067203 7.5942e-05
10:82335551 G A 0.548555 -1.4071e-05
10:82335755 T C 0.187741 4.3689e-05
10:82338801 A G 0.620130 4.9826e-05
10:82340707 C T 0.158841 -3.1732e-05
10:82343081 C A 0.365621 6.3053e-06
10:82357695 T G 0.176290 7.1757e-05
10:82358354 A G 0.259576 7.6019e-05
10:82363404 G A 0.477703 3.2895e-06
10:82368221 C T 0.964121 -1.0653e-05
10:82368978 A C 0.068375 7.0423e-06
10:82369030 C T 0.694526 1.4753e-05
10:82369219 A T 0.328045 3.5093e-05
10:82369411 A G 0.096415 -1.5173e-05
10:82370226 T C 0.049537 -6.8765e-05
10:82370381 T G 0.043571 -1.6157e-04
10:82371127 A G 0.839621 -4.5367e-05
10:82373279 A G 0.127305 7.6294e-05
10:82376646 G C 0.070303 -3.8655e-05
10:82377023 T C 0.069690 4.4886e-05
10:82377590 C T 0.842643 -4.8249e-05
10:82377656 T C 0.136078 -1.0934e-04
10:82381181 G T 0.568201 -7.4450e-05
10:82382553 G A 0.139733 -3.9517e-05
10:82390630 A G 0.372788 1.7344e-05
10:82394992 T G 0.025632 -9.0691e-06
10:82405587 G A 0.075831 4.6341e-05
10:82407005 G A 0.025862 -1.9278e-05
10:82407017 C G 0.390247 1.7037e-05
10:82408975 C T 0.889868 2.6655e-06
10:82409456 T C 0.074802 -2.9662e-05
10:82411802 T C 1.639491 1.0076e-04
10:82413423 C T 0.029640 -2.0056e-05
10:82413607 G A 0.207335 -1.6622e-05
10:82417756 C T 0.361346 -2.2957e-05
10:82418923 C T 1.961395 1.2806e-05
10:82419693 C A 0.117886 1.4578e-06
10:82424127 C A 0.771762 5.6124e-05
10:82424161 C T 1.652724 4.8411e-05
10:82424230 G A 0.217336 -3.3967e-05
10:82425786 T C 0.050897 2.7409e-05
10:82426438 G A 0.097528 1.4870e-04
10:82426561 C T 0.065330 4.0149e-05
10:82427716 T C 0.058641 1.8675e-05
10:82431413 G A 0.300216 2.9245e-04
10:82431516 A G 0.112744 3.2750e-05
10:82435687 T C 1.957124 2.0072e-05
10:82435864 C T 0.086954 4.0556e-05
10:82438824 A G 0.063347 1.1622e-04
10:82444043 T C 0.521894 -3.4706e-05
10:82445510 T G 0.163602 -2.4350e-05
10:82446025 C T 0.093805 8.2208e-05
10:82448841 A G 0.084250 9.7023e-05
10:82449315 T C 0.061442 2.4572e-05
10:82449365 T C 0.069608 -4.7651e-06
10:82449392 C G 0.023210 -1.3961e-05
10:82452080 C T 0.688349 -7.9684e-05
10:82452426 C T 0.867534 6.5990e-05
10:82453059 A C 1.949675 1.9147e-04
10:82455988 A G 0.037251 -2.6008e-05
10:82457903 C T 0.057502 2.3358e-05
10:82460302 G A 0.055087 -8.8601e-05
10:82461210 A G 0.111501 -3.6144e-04
10:82467629 T C 1.306097 2.7853e-05
10:82471832 C T 1.785031 -1.0371e-06
10:82472753 T C 0.524264 1.3922e-04
10:82474165 A G 1.079599 -2.0370e-05
10:82490765 A G 0.021023 2.0052e-05
10:82492323 T C 0.024603 -1.1457e-04
10:82497145 A G 0.084432 9.7419e-06
10:82497278 G A 0.716123 8.8197e-06
10:82510802 T C 0.168536 2.6077e-05
10:82516453 G A 0.646239 1.7707e-05
10:82519190 G A 0.041909 1.1586e-04
10:82523541 T C 0.081666 -2.7834e-06
10:82535822 T G 0.241348 -1.7010e-05
10:82537175 T C 0.042607 2.2045e-05
10:82545530 T C 0.059206 5.7742e-06
10:82549898 A C 0.210792 -1.0556e-05
10:82550117 A G 0.029978 7.6760e-05
10:82559438 G A 0.061987 8.3426e-05
10:82568684 G A 0.597520 2.4060e-05
10:82568989 G A 0.092773 2.2923e-06
10:82569572 T C 0.038816 -1.3971e-04
10:82570875 T G 0.887976 1.0427e-04
10:82571129 T C 0.061238 3.6661e-05
10:82571265 A G 0.071066 -1.7339e-05
10:82573190 T C 0.291900 1.3209e-04
10:82573673 A G 0.055116 1.2952e-05
10:82575206 C T 0.061442 -4.7773e-05
10:82575289 G T 0.092864 9.2296e-05
10:82588535 A G 0.219932 5.0615e-06
10:82594703 G T 0.120596 -4.2987e-05
10:82601989 T C 0.022691 1.0404e-05
10:82607154 C T 0.671747 -9.2614e-06
10:82608070 G A 0.064568 1.3354e-04
10:82612785 G A 0.055411 8.3993e-05
10:82615243 A G 0.102371 -4.3638e-06
10:82618149 C T 0.325994 -6.0257e-06
10:82621639 C T 0.606712 -4.2865e-06
10:82622076 T C 0.504770 6.4927e-05
10:82623609 C T 0.106672 -4.3437e-08
10:82627787 C T 1.393333 2.2693e-05
10:82629479 G A 0.061854 -4.5326e-05
10:82650885 T C 0.230004 6.0730e-05
10:82651788 A G 0.148389 1.9889e-05
10:82654552 G A 0.045742 -2.4069e-05
10:82656149 A G 0.039562 -1.1740e-05
10:82656896 C T 1.565202 1.9506e-05
10:82657593 C T 0.850611 -3.1211e-05
10:82660370 A C 0.022551 -2.4195e-05
10:82668118 T C 0.911423 -2.0972e-05
10:82669688 A G 0.739853 7.1010e-05
10:82672371 G A 1.651643 5.2307e-05
10:82672766 T C 1.706603 4.6803e-05
10:82674284 T C 0.709440 4.7111e-05
10:82675151 T C 0.027303 3.5463e-05
10:82679080 A G 0.083955 2.5899e-04
10:82684928 A G 0.279021 -1.0779e-05
10:82685062 C T 1.157990 -5.1370e-05
10:82686291 G C 1.822250 3.1225e-05
10:82687939 A G 0.418082 -1.2203e-05
10:82688002 G A 1.967818 -3.9462e-06
10:82697534 T C 0.203424 2.2285e-05
10:82699085 A G 0.099456 -3.3541e-07
10:82699491 C T 0.355270 -2.1854e-05
10:82699805 G A 0.041981 -6.6913e-05
10:82706117 C T 0.569961 1.1819e-05
10:82707770 G A 0.531648 -3.4509e-05
10:82708279 C T 0.053045 -6.4994e-05
10:82708651 G C 0.380990 -8.5999e-07
10:82717853 G A 1.122115 1.6274e-05
10:82724076 C T 0.203541 3.9884e-05
10:82725265 A G 0.700456 -1.4942e-06
10:82729182 T C 0.353816 5.3725e-06
10:82736947 G T 0.431211 3.1666e-05
10:82738983 T C 0.145095 -6.1021e-06
10:82739141 G A 0.057872 2.0355e-05
10:82740020 G A 0.597871 3.1444e-05
10:82755843 T G 0.972557 7.9823e-05
10:82762697 C T 0.197027 -6.1781e-06
10:82777705 G A 1.561879 6.2655e-05
10:82802080 A G 0.567825 1.6960e-04
10:82808954 C T 0.295019 2.7532e-05
10:82810361 A G 0.183979 -7.3757e-06
10:82811827 G C 0.041841 -4.9794e-09
10:82820383 C T 0.113497 9.5686e-06
10:82821826 T C 0.057869 3.9908e-06
10:82833805 T G 0.099203 1.1130e-06
10:82835827 T C 0.125393 -4.1357e-07
10:82839606 G A 0.035275 3.4632e-05
10:82854879 G A 1.159733 1.4754e-05
10:82857740 A G 0.040299 2.1394e-05
10:82862196 T C 0.035674 -6.0875e-06
10:82862453 A C 0.139915 7.0883e-06
10:82863294 A G 0.527208 3.3909e-05
10:82864953 T C 0.087957 -8.3586e-05
10:82865385 G A 0.527633 1.1368e-05
10:82868226 G T 1.076373 2.8003e-05
10:82870117 C T 0.069255 6.2294e-07
10:82870568 G A 1.946260 4.0024e-05
10:82892288 A G 0.286457 -2.7756e-06
10:82896717 T C 0.049215 -3.2893e-05
10:82896852 A C 0.095097 4.1459e-05
10:82896954 A G 0.061595 2.5644e-05
10:82917323 G A 0.021380 6.8002e-05
10:82918542 C T 1.429793 -2.0009e-05
10:82920367 A G 0.423528 -1.6737e-05
10:82937618 A C 0.067823 5.5993e-05
10:82941264 A C 0.034262 5.4715e-05
10:82941755 A G 1.750152 -2.8428e-05
10:82942410 A G 0.199221 -6.2398e-06
10:82961069 C T 0.060747 4.4655e-06
10:82961475 G A 1.362749 -5.0462e-06
10:82973059 C T 0.031711 -6.0119e-05
10:82974169 T C 0.190620 -5.0708e-05
10:82986123 T G 0.147630 -2.4476e-04
10:82986490 G T 0.335958 -1.9048e-05
10:83003137 G A 0.047174 -3.6727e-05
10:83008512 A G 0.050202 -7.1498e-06
10:83012381 T C 0.140710 -8.4941e-05
10:83016532 G A 0.084266 2.4092e-05
10:83017707 A G 0.910829 -1.2299e-04
10:83020435 T G 0.029150 -2.5153e-05
10:83029559 A G 0.059897 1.0219e-04
10:83036789 G T 0.268051 1.0087e-06
10:83047287 A G 0.035570 -3.8898e-05
10:83047394 G A 0.302368 3.6519e-07
10:83047434 G A 0.021578 1.0319e-04
10:83057105 G A 0.080848 3.7722e-05
10:83065474 G T 0.070920 9.5426e-06
10:83067380 C T 0.131012 -2.3877e-05
10:83077481 T G 0.126902 -2.3504e-04
10:83080604 C T 0.042555 -4.5134e-05
10:83091108 T G 0.078265 -4.0545e-05
10:83100085 C A 0.110657 -9.1676e-05
10:83105832 G A 0.280280 -9.0307e-06
10:83109336 C A 0.038848 6.0356e-05
10:83119210 C T 0.992434 9.5957e-05
10:83120226 C T 0.029965 -1.0137e-04
10:83127003 T C 0.110469 -6.7520e-05
10:83127412 G A 0.029880 1.8922e-05
10:83134434 T C 0.860663 7.2700e-05
10:83141487 T C 1.256132 4.5263e-05
10:83141572 T C 0.110463 1.2912e-05
10:83153246 C T 1.760064 5.8952e-05
10:83172937 C T 1.499862 2.8694e-05
10:83178907 T C 0.278206 -3.1792e-05
10:83182134 C T 0.396852 -2.1327e-05
10:83183444 A G 0.056229 1.5518e-06
10:83195241 T C 0.183502 -2.1822e-04
10:83203158 T C 0.687788 1.9228e-05
10:83223260 A G 0.112108 1.6877e-05
10:83231907 A G 0.312329 -9.0113e-05
10:83238491 A G 1.302822 -1.4990e-05
10:83240895 C T 0.459615 5.1301e-05
10:83253387 A G 0.110963 -4.1469e-04
10:83257973 T C 0.050634 -1.7290e-05
10:83259142 G A 0.048303 4.5147e-05
10:83262263 C A 0.070803 -1.8144e-05
10:83270879 T C 0.050069 4.6779e-05
10:83279094 A G 0.578396 -2.7619e-06
10:83279543 C T 0.193064 7.6688e-06
10:83286639 C T 0.773093 -5.4104e-06
10:83287933 T C 0.046791 4.6974e-06
10:83292555 A G 0.501865 2.3380e-05
10:83297611 G A 0.159146 -6.2350e-05
10:83301681 A C 1.347299 2.8391e-05
10:83306685 G A 0.064727 4.5301e-05
10:83306870 T C 0.100544 -7.6238e-06
10:83323858 A G 0.042130 4.8595e-05
10:83326235 T C 0.066012 -1.5707e-05
10:83334017 A G 0.052906 8.9757e-06
10:83338766 T C 0.306276 -3.5427e-06
10:83349132 A G 1.930333 2.3288e-05
10:83362400 A G 0.100209 -9.2088e-06
10:83363470 T C 0.044220 -1.3398e-04
10:83389724 G A 0.097937 -2.7716e-05
10:83418056 C T 0.728688 -2.7090e-06
10:83420676 G A 0.037518 5.2800e-06
10:83422093 G A 0.191989 6.0809e-05
10:83431625 G A 0.040760 -1.9684e-05
10:83433450 T G 0.449790 2.7543e-05
10:83442363 T C 0.033775 -1.1228e-04
10:83447109 A G 0.098609 -1.6739e-05
10:83454339 G A 0.144650 9.8059e-05
10:83465000 T C 0.096603 -4.0430e-05
10:83486399 A G 0.062004 4.6929e-05
10:83488888 A G 1.692923 3.7877e-05
10:83489672 G T 0.075146 -4.0501e-05
10:83489730 C G 0.097061 -3.4526e-05
10:83493776 T C 0.057252 -6.5569e-06
10:83512942 T C 0.416732 1.0843e-05
10:83534520 C T 0.466668 3.7047e-05
10:83536132 T G 0.028073 -1.1876e-05
10:83548214 T G 0.074756 -8.0177e-05
10:83548750 G A 0.050410 -2.3400e-06
10:83554941 G A 0.028024 -1.5562e-06
10:83555806 C T 0.784008 -2.6324e-05
10:83558514 C T 0.038404 -1.8679e-05
10:83558982 A G 0.049900 4.4653e-05
10:83559050 T G 0.080271 1.1954e-04
10:83566492 A G 1.008296 -2.9124e-05
10:83578035 C T 0.116759 -9.8190e-06
10:83578410 T C 0.107019 -1.3964e-04
10:83579572 C T 0.403729 -8.1334e-05
10:83583349 T C 0.235139 -2.2408e-05
10:83586813 A G 0.048693 9.1783e-05
10:83587097 C T 0.246398 -4.5437e-05
10:83593209 A G 0.152716 8.6818e-05
10:83596463 T C 0.070852 3.7861e-05
10:83598665 G C 0.237479 -8.8083e-05
10:83598842 G A 0.158088 6.2429e-05
10:83598885 C T 0.095415 4.5364e-05
10:83599719 T G 0.077742 1.4218e-04
10:83601464 C T 0.270858 7.5728e-07
10:83604000 G C 0.110576 -5.6677e-05
10:83606191 A G 0.170370 2.0011e-04
10:83608498 T C 0.029734 1.0843e-05
10:83608741 G T 0.203739 -2.3682e-05
10:83609294 T C 0.023460 1.3643e-05
10:83609675 A G 0.040971 3.5935e-05
10:83614586 A G 0.062205 -1.2035e-05
10:83615529 G A 0.025424 -8.0811e-06
10:83621219 G A 0.216755 3.1869e-04
10:83623715 G A 0.050702 -4.5401e-05
10:83625183 C T 0.087093 -5.3226e-05
10:83626258 A G 0.230121 -3.4827e-06
10:83627439 G A 0.079560 -7.1121e-05
10:83630289 C T 0.286003 1.3088e-04
10:83636582 G A 0.106139 -1.1313e-04
10:83637775 G C 0.247401 -6.7570e-05
10:83642069 A G 0.133235 -3.2468e-06
10:83653738 C T 1.878817 -1.6365e-05
10:83681657 C T 0.513063 1.0052e-04
10:83688360 C G 0.328097 4.9311e-04
10:83689197 T C 0.058628 4.8351e-05
10:83690816 C T 0.033704 2.5145e-04
10:83691677 C G 0.062377 9.2258e-06
10:83697105 T C 0.043289 5.5830e-06
10:83697630 A G 0.449147 4.4096e-04
10:83701653 A G 1.952242 3.0233e-05
10:83709811 A G 0.035658 -9.8536e-05
10:83710233 A G 0.092721 1.7040e-05
10:83712427 C A 0.175339 4.4905e-06
10:83713118 A T 1.954942 2.0656e-05
10:83714499 T C 0.144556 1.4164e-05
10:83729383 T C 0.028666 5.9477e-05
10:83737758 T C 0.124085 1.2892e-05
10:83748023 G A 0.077979 2.1815e-05
10:83748949 A G 0.046758 -2.2827e-05
10:83752818 T C 0.490131 5.9898e-05
10:83757021 A G 0.169130 1.4396e-04
10:83763586 A G 0.107593 1.1503e-04
10:83763627 G A 0.200243 -3.5981e-06
10:83764410 A G 0.291530 6.4901e-05
10:83769074 C G 0.050387 4.4724e-05
10:83770433 T C 0.095948 -5.9168e-05
10:83772575 A C 0.022311 -2.3611e-05
10:83773282 G A 1.890459 -4.5597e-06
10:83774607 A G 0.038092 -9.0008e-06
10:83781938 A G 0.040062 -2.2728e-05
10:83790221 A G 0.381097 1.3459e-05
10:83790341 G C 0.091105 -1.3622e-05
10:83791498 C T 0.420023 3.2703e-05
10:83798079 G A 0.185384 1.1101e-05
10:83801263 A C 0.925890 -3.8631e-05
10:83802818 G A 1.921349 -1.7615e-05
10:83815628 T G 0.488577 3.6851e-06
10:83815980 T C 0.022779 -5.8191e-05
10:83816361 C A 0.051695 3.3076e-05
10:83819125 G T 1.921768 -9.0918e-06
10:83819987 G A 1.891589 -3.4828e-05
10:83824262 C T 0.093455 -2.4101e-05
10:83824559 T C 1.060657 1.9322e-06
10:83828745 T C 1.630108 2.1820e-06
10:83837448 A C 0.023528 -4.5764e-05
10:83844839 A G 0.154770 5.5715e-05
10:83847272 C A 0.431078 -3.9617e-05
10:83848513 T C 0.105912 -1.7027e-05
10:83866214 C T 1.588510 -6.7780e-05
10:83867184 C T 0.083990 -2.4544e-05
10:83870863 G A 0.078972 1.5467e-05
10:83873157 T C 0.234590 -3.0978e-05
10:83874383 C T 1.533131 -3.6218e-05
10:83874532 A G 0.386988 6.6877e-06
10:83874919 C A 0.102550 -3.7540e-05
10:83875405 C A 0.156672 -1.0068e-05
10:83875778 T C 0.037375 4.0015e-05
10:83875895 G A 0.028436 -1.7940e-05
10:83876526 T C 0.264042 8.2789e-05
10:83878316 A G 0.070806 2.9465e-05
10:83880654 T C 0.091365 2.3130e-05
10:83897372 C T 0.319541 -3.6946e-06
10:83902846 G A 0.029059 -3.6264e-05
10:83916273 G A 0.089300 3.5621e-05
10:83917680 G A 0.085941 -1.9301e-05
10:83918209 A G 0.095558 -3.6845e-06
10:83920935 A G 1.585871 8.5134e-06
10:83933250 G A 1.560976 2.3777e-04
10:83944251 A G 0.323306 8.7424e-05
10:83945607 A G 0.020445 6.8946e-05
10:83945665 G A 0.141888 -4.0979e-05
10:83951341 A G 0.027991 -1.9678e-05
10:83951691 A G 1.481030 1.6457e-04
10:83951877 G A 0.032078 -2.8836e-05
10:83955261 G C 0.053672 1.5324e-04
10:83958312 G A 1.179432 1.1149e-04
10:83963196 G A 0.077281 2.6529e-06
10:83964978 G A 0.033707 8.0204e-05
10:83969285 G A 1.199438 4.7327e-04
10:83970416 T C 0.144787 -1.1020e-05
10:83974087 C T 0.198312 5.1857e-05
10:83974586 A G 0.577757 -5.5754e-05
10:83976584 A G 0.069031 -5.4263e-05
10:83979650 A G 0.092650 4.3661e-05
10:83979933 T G 0.154809 -6.4902e-05
10:83983083 T C 0.030718 9.2417e-06
10:83984279 G A 0.162830 -2.6492e-05
10:83985481 A G 0.085678 -1.0156e-04
10:83986300 C T 0.097116 1.0839e-04
10:83991403 G A 0.719797 1.8853e-05
10:83996098 A G 0.112693 2.5536e-05
10:83996867 G A 0.224762 -1.2094e-04
10:84006673 T C 0.034032 5.7422e-05
10:84006906 A G 0.050098 3.2764e-05
10:84007998 G T 0.071767 5.8880e-06
10:84008501 C T 0.026268 2.9156e-05
10:84009939 A G 0.316159 -3.2245e-05
10:84011446 A C 0.031312 -9.1065e-05
10:84022092 G T 0.049903 -2.1474e-04
10:84025329 T C 0.035888 -6.6295e-05
10:84026560 T C 0.062721 4.8392e-05
10:84030329 A C 0.206832 4.8854e-05
10:84043490 C T 0.104202 -1.6863e-05
10:84049828 G A 0.048829 -6.5050e-05
10:84056017 A G 0.670955 -1.5649e-04
10:84062136 T C 0.052208 -9.9684e-06
10:84065749 G A 0.077697 -3.1811e-05
10:84069402 A G 0.682796 -1.4966e-04
10:84075164 G A 0.055811 1.9736e-04
10:84076551 T G 0.040143 -8.7965e-05
10:84091078 C T 0.265110 -1.4252e-04
10:84099660 T G 0.140025 -3.9257e-05
10:84111459 T C 0.176205 -1.0057e-04
10:84115243 G A 0.032542 4.8523e-05
10:84125001 G A 0.144741 5.5294e-05
10:84157151 T C 0.057297 -1.1293e-04
10:84163553 T C 0.092533 -2.2775e-05
10:84175074 A G 0.523488 -1.9260e-04
10:84175132 A G 0.034788 8.3717e-05
10:84186105 G A 0.237472 -4.4334e-04
10:84189540 T C 0.033931 -3.4539e-05
10:84201799 A G 0.077190 2.7905e-04
10:84218292 A G 0.028004 1.3592e-05
10:84222350 A G 0.171824 -3.8376e-05
10:84223349 A G 0.200558 1.6075e-05
10:84243149 A C 0.092754 -1.2313e-05
10:84247203 T C 0.069508 -1.2519e-06
10:84254171 T C 0.026609 4.7691e-05
10:84267722 G T 0.202477 -1.9732e-05
10:84269972 G A 0.029455 -7.2856e-05
10:84287622 G A 0.556484 -3.8571e-05
10:84296245 A G 0.066230 -7.5602e-05
10:84308562 G A 1.944238 1.9716e-05
10:84315056 C T 0.026631 2.9815e-05
10:84316258 A G 0.026700 3.4261e-05
10:84321914 A C 0.073659 2.8703e-06
10:84321994 C T 0.037807 -4.6191e-05
10:84325334 C A 0.039744 3.0858e-05
10:84325585 T G 0.104078 -4.7198e-06
10:84327099 T C 0.047037 -4.5706e-05
10:84332849 G A 0.048699 -6.1407e-05
10:84334334 A G 0.352573 -9.4097e-06
10:84335517 G A 0.225804 -2.6566e-04
10:84335691 T C 0.444311 -7.0560e-06
10:84345006 G A 0.041000 -2.2116e-05
10:84348811 A G 0.053282 5.6924e-06
10:84349874 A G 0.183826 1.3500e-05
10:84351856 C T 0.257638 4.4139e-05
10:84354941 C A 0.080845 2.1617e-05
10:84364803 A G 0.967442 -9.4991e-05
10:84380906 T G 0.025742 1.4586e-05
10:84383108 C T 0.228718 -4.0851e-04
10:84386093 A G 1.657229 -3.1124e-05
10:84386790 C T 0.029092 -4.5841e-05
10:84387506 T C 0.065924 -9.8980e-07
10:84393444 A G 0.046314 -1.4082e-04
10:84395383 T C 1.040040 -3.1468e-05
10:84403376 T C 1.758276 -5.0230e-05
10:84420273 C T 0.127438 9.7348e-05
10:84423731 T C 0.249452 -5.6595e-05
10:84423775 C T 0.028277 -8.0692e-05
10:84424802 G A 0.210117 3.2268e-05
10:84428612 T C 0.072332 -1.0181e-04
10:84428741 A G 0.057937 6.7445e-05
10:84431179 T C 1.052396 -3.9295e-05
10:84433391 T C 0.570438 8.6054e-05
10:84433783 T C 0.170947 -1.3411e-04
10:84448463 A G 0.032279 6.2274e-05
10:84455199 G A 1.825693 -7.9211e-06
10:84459674 G A 0.090602 -2.7684e-05
10:84461911 G A 0.442201 -3.6947e-05
10:84468283 G A 0.061286 4.7954e-05
10:84477066 T C 1.561612 -6.3349e-05
10:84479555 G A 1.019877 -2.5058e-05
10:84479836 A G 0.120255 6.6979e-05
10:84493958 G A 1.247151 1.4915e-05
10:84501123 T C 1.949272 -4.7797e-05
10:84501285 A C 0.040280 -1.1674e-05
10:84501786 G A 1.144306 5.2398e-06
10:84516321 T C 0.091017 2.4396e-05
10:84519695 G A 1.628631 -4.5041e-05
10:84536186 G A 0.134884 3.3854e-04
10:84536611 T C 0.688982 1.8571e-05
10:84538448 G A 0.154258 1.3433e-06
10:84547861 T G 0.873597 1.5956e-05
10:84571247 G A 0.303066 1.6529e-05
10:84601535 A G 0.294163 -6.6622e-06
10:84603412 T C 0.033558 1.1134e-05
10:84606509 T C 0.146374 -2.6189e-05
10:84610051 G A 0.673961 3.3957e-05
10:84621367 T C 0.040127 1.3093e-05
10:84624447 C T 0.074169 -4.0618e-05
10:84624476 T C 0.064912 2.9741e-05
10:84635639 G A 1.362645 9.5968e-05
10:84646857 G A 0.140551 1.0044e-05
10:84655947 G A 0.468080 5.5045e-05
10:84661762 C T 0.119317 -1.0608e-06
10:84674420 G A 0.044541 -4.3067e-05
10:84678397 G A 0.310641 1.4145e-04
10:84683199 T A 0.120612 -2.3143e-05
10:84685180 T C 0.954884 -2.1741e-04
10:84693415 T C 0.208783 9.6511e-05
10:84710682 A G 0.073672 -5.7688e-05
10:84718334 A G 0.072160 -9.1639e-05
10:84721426 G A 0.037222 8.9019e-05
10:84722759 C A 0.051783 -4.5768e-05
10:84724247 C T 0.041598 -7.3129e-05
10:84724996 G A 0.329843 -2.9582e-05
10:84739018 G A 0.506149 -1.2830e-04
10:84744926 A C 0.131287 4.6843e-05
10:84749512 G A 1.854623 -1.8779e-05
10:84756798 A G 0.028813 1.4197e-04
10:84764495 T G 0.166841 7.6024e-06
10:84799334 A G 1.078382 2.2416e-05
10:84802979 T C 0.031085 6.6583e-05
10:84834857 C T 0.567146 -2.2962e-05
10:84837406 C T 0.072452 -5.7805e-05
10:84840318 C T 0.233795 -2.0202e-05
10:84855515 T C 0.136851 -1.0650e-04
10:84863668 G A 0.467406 6.1689e-06
10:84867059 C T 0.125205 1.2292e-05
10:84879876 G A 0.079852 2.4036e-05
10:84899187 G T 0.129833 8.3982e-05
10:84912875 T C 0.025551 3.8458e-05
10:84917966 T C 0.050488 -1.1879e-05
10:84920145 T C 0.265356 3.1302e-05
10:84937668 G A 0.940340 -2.0800e-05
10:84939236 G A 0.611337 2.3183e-06
10:84939619 C T 0.061406 5.5648e-05
10:84940694 G A 0.040231 -4.4202e-05
10:84953212 A G 0.205790 5.0655e-05
10:84972392 A G 0.328165 -3.9640e-05
10:84974074 C T 0.327136 -3.5611e-05
10:84988003 T C 0.277074 8.1302e-06
10:84989007 T C 0.416992 -1.2804e-05
10:85005877 A G 0.032032 4.0897e-05
10:85015831 C T 0.122602 1.2126e-05
10:85017446 T C 0.045999 4.6515e-05
10:85018205 A G 0.094253 -6.3460e-05
10:85018567 C T 0.176433 -4.3759e-05
10:85024472 G C 0.043766 1.0853e-05
10:85030145 A G 0.220773 1.8541e-05
10:85032854 C A 0.083185 -4.7328e-05
10:85033515 A G 0.046443 3.0789e-05
10:85037435 G A 0.031649 2.2305e-05
10:85038818 A G 0.051750 -1.1656e-04
10:85045162 G A 0.450407 -3.7858e-05
10:85046125 C A 0.100680 2.6184e-06
10:85047204 C T 0.097119 -2.4071e-07
10:85048108 C T 0.053477 -2.3245e-05
10:85050535 G T 0.174394 -5.5467e-05
10:85071882 C T 0.082903 4.2925e-06
10:85078485 A G 1.748957 -5.4839e-06
10:85096989 C T 0.032088 1.4523e-05
10:85107535 G A 0.124987 -3.1998e-07
10:85107864 A G 0.066632 9.6376e-06
10:85108099 G A 0.048852 1.9359e-05
10:85126515 C A 0.036177 4.3255e-06
10:85129166 C T 1.192940 1.0168e-04
10:85132088 G A 0.084279 -3.0094e-05
10:85138481 G C 0.032428 -2.8060e-05
10:85139142 G A 0.383203 -2.4457e-04
10:85179354 G A 0.149636 -5.7440e-05
10:85182801 C T 0.028546 1.3837e-05
10:85191870 A G 0.094409 -4.8830e-05
10:85194725 G T 0.208478 -4.7427e-05
10:85195727 T C 0.073315 -1.8753e-05
10:85197300 C A 1.427352 6.8186e-05
10:85204215 T C 1.343754 1.4079e-04
10:85204391 T C 0.094727 6.1225e-05
10:85213342 A G 0.060605 -1.4719e-04
10:85216005 C G 0.041338 -1.4607e-05
10:85220421 C T 0.058845 -8.7885e-06
10:85221083 G A 1.387770 5.7950e-05
10:85222103 A C 0.056879 1.4539e-04
10:85234050 G A 1.445707 4.1704e-05
10:85236031 C T 0.159831 -2.4513e-05
10:85239180 T C 0.053756 -2.2044e-05
10:85239650 C T 0.044298 -3.6350e-06
10:85244601 G A 1.562349 3.0159e-05
10:85252795 A G 0.029978 2.4049e-05
10:85259461 T C 0.118025 -2.8276e-05
10:85261249 T C 0.063416 4.7329e-05
10:85267577 A G 0.081971 1.8729e-05
10:85272399 A G 0.039089 1.5105e-05
10:85272755 T C 0.029643 1.8153e-04
10:85282150 T C 0.054327 4.0714e-05
10:85293596 T C 0.038728 1.0210e-04
10:85296789 T C 0.101618 1.3122e-05
10:85299231 T C 1.207430 6.4213e-05
10:85300587 A G 1.272065 3.1948e-05
10:85313598 T G 0.048141 -1.5956e-05
10:85315717 C T 1.120531 4.0262e-05
10:85317700 A C 0.117019 3.8680e-05
10:85317970 C T 0.221370 -4.4153e-05
10:85341563 A C 0.138207 -1.1100e-05
10:85345445 T G 0.021419 -1.4174e-04
10:85359998 A G 1.858264 8.4409e-05
10:85362881 G C 0.022756 -4.9247e-05
10:85366604 A G 0.048274 -6.8829e-05
10:85379752 A G 0.138684 -1.3289e-04
10:85382209 T C 0.068375 -1.3578e-04
10:85382363 G A 0.059796 1.4361e-04
10:85386540 G A 0.300738 -9.9204e-06
10:85392941 C G 0.151431 -1.5022e-04
10:85400951 C T 1.362976 1.4992e-05
10:85404314 T G 0.103088 1.0673e-05
10:85409366 T C 0.111349 -2.3923e-05
10:85410180 T C 0.099177 5.1771e-05
10:85410385 A G 0.319911 -1.1055e-04
10:85422714 C T 0.187014 -5.1982e-06
10:85422854 T G 1.321482 5.6885e-05
10:85423723 T C 0.021428 -1.3376e-04
10:85423938 G T 1.370824 7.3812e-05
10:85424493 C T 0.222357 5.5095e-05
10:85425929 C T 1.616115 -2.8134e-06
10:85426362 T C 0.034639 1.3810e-05
10:85431033 G A 0.035898 -4.0801e-07
10:85432838 C T 0.060822 5.7134e-05
10:85433432 T C 0.453912 1.9572e-05
10:85443213 T C 0.260543 2.4263e-05
10:85445901 A G 1.797485 8.6921e-06
10:85447654 A C 0.224217 -1.3506e-05
10:85451619 T C 1.956033 5.4051e-05
10:85453008 C A 1.893182 8.4521e-05
10:85454356 G A 0.248787 1.1741e-05
10:85456342 T G 0.334572 -1.7742e-05
10:85458156 A G 0.026235 -2.3712e-05
10:85458234 G A 0.421399 1.3669e-05
10:85462796 T C 0.553570 7.5462e-05
10:85463434 C A 0.124319 -9.0610e-06
10:85463533 C T 0.287869 3.3774e-06
10:85464038 T G 0.151710 8.1951e-05
10:85465103 A G 0.147487 -8.5473e-06
10:85467603 C T 0.051319 8.0309e-05
10:85471106 C T 0.204181 -5.4935e-05
10:85471263 C T 0.498947 -1.5346e-05
10:85472789 G A 0.068859 -1.9292e-08
10:85485473 T G 0.344650 5.2188e-05
10:85486757 G A 0.030964 -3.0233e-05
10:85497198 C T 1.501112 1.1140e-05
10:85511673 A G 0.185579 6.5569e-05
10:85520102 T C 0.096243 3.2566e-05
10:85531497 G A 0.041331 1.0846e-05
10:85531912 T C 0.043341 5.6912e-05
10:85533752 A G 1.379789 -3.3466e-05
10:85534705 A C 0.285224 -1.7015e-05
10:85534857 G A 0.082841 -6.7368e-06
10:85539545 T C 0.126123 5.8850e-05
10:85540624 A C 0.032656 5.8559e-05
10:85564682 G A 0.100472 1.5898e-04
10:85565246 A G 0.199156 -1.9601e-05
10:85566445 G C 0.245914 -1.9440e-05
10:85566843 C T 0.272299 5.4061e-06
10:85573022 T C 0.624268 -1.5476e-08
10:85573346 G C 0.243464 2.3964e-05
10:85576560 G A 0.528110 9.7492e-06
10:85578780 A G 0.204690 7.5056e-05
10:85580116 T C 0.037680 -3.0289e-05
10:85582492 T C 0.072393 7.2509e-06
10:85584187 A G 0.151940 1.1338e-04
10:85586053 C T 0.467405 4.7683e-06
10:85603024 C T 0.072773 1.2405e-05
10:85610451 G A 0.245408 -2.3147e-05
10:85614529 G A 0.423490 -3.4089e-05
10:85617931 G A 0.320797 -2.2903e-05
10:85623426 T C 1.617832 -2.4548e-05
10:85625849 T G 0.073276 -8.6335e-05
10:85626460 C T 0.087937 -8.6626e-06
10:85626561 T G 0.853665 1.3571e-05
10:85628432 C T 0.030085 -9.4264e-05
10:85630450 A G 0.045093 -5.4768e-05
10:85633078 G A 0.399257 3.9995e-05
10:85634184 T C 1.325078 1.7898e-05
10:85639992 C T 0.065837 4.0208e-06
10:85642482 T C 0.506399 -2.1558e-05
10:85646347 T C 0.079540 -9.1781e-05
10:85650171 G T 0.638177 7.9352e-07
10:85652778 A C 0.388000 2.1304e-05
10:85666169 C T 0.145527 8.3487e-07
10:85667122 C T 1.193869 -4.5833e-06
10:85668641 G A 0.042675 4.1004e-05
10:85671345 A G 0.148120 1.3611e-04
10:85675348 T C 0.859884 -2.5248e-05
10:85677231 A G 0.088590 -2.4871e-04
10:85682264 A G 0.031623 -7.8264e-06
10:85684756 G C 1.617949 3.4668e-06
10:85687286 C T 0.119022 2.6252e-05
10:85697908 G A 0.050741 1.5266e-05
10:85702683 C T 0.439384 3.6433e-05
10:85702936 T C 0.347273 -2.8595e-05
10:85705743 C T 0.298330 -1.9964e-05
10:85710935 A G 0.039274 -1.7792e-05
10:85712197 C T 0.111401 -7.3857e-05
10:85713065 A G 0.148123 3.1123e-05
10:85715936 G A 1.106600 -3.5567e-05
10:85718438 T C 0.099911 -6.2454e-05
10:85719541 T C 0.062555 -6.0522e-05
10:85724214 A G 0.185057 1.4139e-05
10:85724777 G A 0.124150 -8.9477e-05
10:85729382 A G 0.666320 -1.9533e-05
10:85730882 T C 0.045619 3.9486e-05
10:85739749 G A 0.094643 -1.2527e-05
10:85740524 A G 0.450715 2.0060e-06
10:85741477 A G 0.381311 -1.6098e-04
10:85746145 C G 0.088865 -3.5469e-05
10:85746689 G T 0.041718 -1.1447e-05
10:85756204 A G 0.025632 -3.9652e-05
10:85759155 T C 0.521463 -2.4906e-05
10:85760031 T C 0.049147 -5.1104e-05
10:85761914 C A 1.582862 2.3562e-05
10:85770248 A G 0.076473 -3.2307e-04
10:85777439 C T 0.097733 4.2544e-05
10:85779803 A G 0.078953 6.6646e-05
10:85786443 T C 0.147065 -7.5927e-05
10:85791400 C T 0.096318 -3.2819e-05
10:85791772 T C 0.051572 1.9200e-04
10:85794340 C T 0.076090 -7.7149e-05
10:85796390 C T 0.027177 5.7250e-06
10:85797062 C A 0.083559 -3.4698e-04
10:85808812 T C 0.024765 -4.2310e-05
10:85817145 A G 0.417274 -2.0638e-05
10:85822276 A G 0.288570 1.1819e-04
10:85823761 C T 1.439897 2.9379e-05
10:85829046 A G 0.165189 -6.9410e-05
10:85838758 T C 0.688434 -1.7833e-05
10:85844634 C T 0.077148 1.0053e-05
10:85845488 T C 1.101011 -1.8395e-05
10:85857899 T C 0.048329 1.3852e-04
10:85866838 T G 0.704452 -2.0160e-05
10:85876968 A G 0.097859 5.2769e-06
10:85887054 G A 0.304049 1.5120e-05
10:85889515 T C 0.092202 7.0177e-05
10:85891546 A C 0.720927 -5.4919e-06
10:85892457 G A 0.182372 -3.4174e-05
10:85900047 T G 0.355280 4.8982e-05
10:85902110 G A 0.069514 -1.2016e-05
10:85907180 T C 0.070991 3.7546e-05
10:85910311 G C 0.110982 -8.9300e-05
10:85917764 G T 0.041215 -8.7631e-05
10:85920085 T C 0.549652 -5.7897e-07
10:85925967 A G 0.158182 -2.2784e-04
10:85932247 A G 0.274039 -4.7267e-05
10:85936160 C T 0.544592 2.4120e-05
10:85938991 T C 0.057502 -4.6267e-05
10:85945289 G C 0.692721 5.8570e-06
10:85950890 T G 0.169581 -2.0525e-05
10:85952829 A G 0.277687 -2.3308e-05
10:85956268 A C 0.085909 4.4040e-06
10:85960296 T C 0.919158 1.2994e-05
10:85960572 A G 0.117970 8.2135e-06
10:85960774 A G 0.025096 2.8908e-05
10:85963752 A G 0.023996 -4.9475e-05
10:85964130 T C 0.364722 -1.8890e-05
10:85964637 T C 0.092072 1.3560e-05
10:85966830 T C 1.850030 5.5347e-05
10:85974231 T C 0.086480 5.0930e-05
10:85981161 A G 0.033733 -1.6352e-04
10:85984323 A G 0.474503 -5.1230e-05
10:85984444 G T 0.052782 -3.2189e-05
10:85990982 T G 0.082306 1.9075e-04
10:85991784 C T 0.115253 7.4257e-06
10:85992390 T G 0.072215 -1.3404e-05
10:85993442 T C 0.131210 -1.9776e-05
10:85993836 G A 1.953605 -1.0252e-05
10:85994380 A G 0.750080 4.0724e-05
10:85996673 A G 0.097142 6.8753e-06
10:85997105 T G 0.133235 -5.7914e-05
10:86002950 A G 0.131012 -4.5064e-05
10:86005238 A G 0.171804 6.1936e-05
10:86011041 G A 0.031782 -8.3258e-06
10:86014873 G A 0.276759 -7.0184e-05
10:86015425 A C 0.356254 -2.7220e-05
10:86017740 T C 0.080728 -4.6270e-05
10:86023002 T C 0.276674 -2.0628e-04
10:86024175 T C 0.182135 1.5531e-04
10:86032647 G A 0.039514 3.8979e-05
10:86059232 A G 0.294175 2.1640e-04
10:86062788 C T 0.025479 4.4182e-05
10:86073659 C G 1.567241 -6.8855e-05
10:86111627 A G 1.701482 -1.1435e-05
10:86130899 T C 0.024337 4.3623e-05
10:86131671 G A 0.021088 -1.1920e-05
10:86134193 G A 0.058579 2.7228e-05
10:86147991 A T 0.100943 -1.0635e-04
10:86159273 C T 0.072244 1.2311e-04
10:86159364 T C 0.030481 -2.5118e-05
10:86184364 T C 0.046366 1.3396e-05
10:86199507 G A 0.235278 -3.0760e-05
10:86206701 G A 0.754082 -4.6007e-06
10:86221826 C T 0.049322 -1.6011e-04
10:86222233 A G 0.257596 -3.7383e-05
10:86227563 A G 0.194547 3.4320e-05
10:86229890 G A 0.179932 4.6216e-05
10:86259580 G T 0.075714 1.2561e-04
10:86270394 A G 1.332673 -6.0143e-06
10:86273249 C T 0.408780 5.9658e-06
10:86274871 T C 1.700644 -1.2511e-05
10:86281577 C T 0.867440 -2.0787e-05
10:86283621 G T 0.107272 -1.4740e-04
10:86308588 A G 0.509203 -6.9975e-06
10:86327165 G A 0.870488 -3.6699e-05
10:86332480 C T 0.699304 5.2991e-05
10:86342328 T C 0.115747 -3.6652e-05
10:86347532 A G 0.131109 1.9099e-05
10:86351634 A G 1.768653 -5.1894e-05
10:86355239 G A 0.324731 3.5049e-05
10:86357723 G A 0.237336 -3.2947e-05
10:86359277 C T 1.084740 -4.3173e-05
10:86366659 A G 0.077018 4.8726e-06
10:86368463 A G 0.029481 2.0234e-05
10:86376708 C T 0.070248 2.7151e-05
10:86385323 T C 0.268028 1.6571e-04
10:86416616 T G 0.066944 -2.0265e-05
10:86419744 T C 0.031182 1.2256e-05
10:86422841 A G 0.348652 9.8716e-05
10:86423210 C T 0.269582 1.0470e-05
10:86424001 C T 1.966731 -6.4782e-05
10:86427820 G A 0.161729 7.2850e-05
10:86436363 G A 0.557993 9.9470e-06
10:86438663 C T 0.232746 6.6687e-05
10:86439050 T C 0.109833 -3.6313e-04
10:86441262 A C 0.168085 1.8737e-05
10:86449743 T C 0.043256 1.5201e-04
10:86453639 T C 0.079930 -1.1191e-04
10:86457358 A T 0.056755 9.5545e-05
10:86469912 A G 0.031016 8.2820e-05
10:86470026 G A 0.544167 -1.1062e-04
10:86471150 A G 0.689041 8.8403e-05
10:86472882 A G 0.023759 1.2644e-04
10:86472934 A G 0.092196 3.9102e-05
10:86476349 A G 0.129424 1.5787e-05
10:86484276 A G 0.243574 -4.2428e-05
10:86505806 C A 0.205985 -6.8887e-05
10:86511286 A G 0.079635 -7.3927e-07
10:86513831 C T 0.190558 5.1693e-06
10:86515366 A G 0.036729 -2.8821e-05
10:86516418 G A 0.056648 1.0575e-04
10:86529779 T C 0.194015 -1.9806e-05
10:86529952 C T 1.191460 6.8627e-05
10:86543532 T G 0.089106 -8.5154e-06
10:86560394 G A 1.011104 3.9964e-05
10:86576640 A G 0.046226 -2.7720e-05
10:86578101 G A 0.116944 -3.3088e-05
10:86583134 G A 0.063760 1.3961e-06
10:86588736 T C 0.036885 -2.2443e-05
10:86598574 G A 1.283439 -1.0548e-05
10:86602100 G A 0.088859 -2.1679e-05
10:86606201 A G 0.084984 -1.4666e-05
10:86606324 T C 0.985193 -3.8808e-06
10:86606325 G A 0.250436 -1.8880e-05
10:86620129 G T 0.024434 8.7923e-05
10:86625926 A G 0.133748 5.1742e-05
10:86636792 T C 0.050783 1.2613e-04
10:86646491 T C 1.874461 -5.7552e-04
10:86650958 G A 1.052938 -9.2283e-05
10:86651122 A G 0.031601 1.9678e-06
10:86663378 T G 0.032032 -8.5825e-05
10:86665951 A G 0.162934 2.4002e-04
10:86677528 C T 0.097149 -9.1448e-06
10:86682395 T C 0.137688 4.8382e-05
10:86698435 G T 0.811568 -2.6915e-05
10:86706986 C G 0.106788 -1.0078e-04
10:86707942 A T 0.039364 1.5937e-05
10:86713415 T C 0.049011 1.2464e-04
10:86714738 T C 0.136322 6.5756e-05
10:86715449 T C 0.079807 -6.8699e-05
10:86719841 A C 0.051744 -2.9576e-05
10:86741196 G A 0.414090 8.9127e-06
10:86748811 A G 0.114997 -9.2659e-06
10:86748950 G A 0.029988 -6.1985e-05
10:86752010 C G 0.032042 -3.2786e-05
10:86770293 A G 0.022295 4.9427e-06
10:86774683 A G 1.157224 -2.0706e-05
10:86788216 C T 0.031812 -6.0374e-05
10:86796264 A G 0.181266 2.5815e-05
10:86799865 T C 0.348341 5.4282e-05
10:86801676 T C 0.071734 -9.0669e-06
10:86828118 T G 0.069634 -2.1238e-05
10:86828226 C A 1.264522 1.6538e-05
10:86841554 A G 0.033499 -1.3408e-05
10:86852648 A C 0.648011 -5.5018e-05
10:86865706 T C 0.032597 5.3638e-05
10:86870992 T C 0.357594 4.4517e-05
10:86883087 C T 1.012873 -3.7261e-06
10:86883369 T G 0.023769 2.8648e-05
10:86892634 G T 0.200276 2.9737e-06
10:86892900 T C 0.585839 -3.3901e-05
10:86893742 A G 0.943313 -1.1388e-06
10:86893823 T C 0.021529 1.0906e-05
10:86898684 A G 0.070001 -1.4705e-05
10:86921129 G A 0.283146 -5.6786e-06
10:86930534 T C 0.354365 3.9736e-05
10:86952862 A C 0.714296 -1.9022e-05
10:86953327 G A 0.031552 5.7840e-05
10:86961351 A G 0.043860 -2.3304e-05
10:86966732 T C 0.701521 -4.2274e-05
10:86973496 A C 0.789893 -1.5433e-05
10:86983113 A G 0.207345 2.3458e-06
10:86983258 T C 0.095393 -1.9838e-05
10:86989410 C G 0.038748 6.1694e-05
10:86992406 C T 0.032250 -4.0433e-05
10:86998764 C G 0.029338 4.5605e-05
10:87006371 A G 0.108522 -3.4344e-05
10:87015917 A C 0.547312 -7.8658e-05
10:87021916 T G 0.048592 -1.6602e-05
10:87023216 G A 1.912196 8.5290e-05
10:87042577 T G 0.045119 9.0618e-06
10:87079419 G A 0.123670 -5.6512e-05
10:87081301 C T 0.039089 8.9172e-05
10:87081993 A G 0.609637 1.8811e-06
10:87107243 C T 0.086003 3.8000e-05
10:87108653 G A 0.392632 -1.0057e-05
10:87113955 A G 0.038420 2.5856e-05
10:87122568 G A 0.121722 6.2280e-05
10:87125225 G T 0.046077 -6.9166e-05
10:87132373 G C 0.835745 -2.7894e-05
10:87132938 C G 0.981957 -6.1839e-05
10:87136787 A G 0.094305 -9.2242e-06
10:87150016 A G 0.649887 -9.0596e-06
10:87150327 A G 0.092647 2.5942e-06
10:87160670 C A 0.948435 -8.7580e-05
10:87172617 A G 0.052201 -1.2445e-05
10:87173212 T C 0.022915 3.7060e-05
10:87174541 G A 0.044113 -2.8033e-05
10:87184016 C T 1.878648 6.8211e-05
10:87186681 T C 1.628683 -2.4913e-05
10:87209524 T C 1.254954 5.4739e-05
10:87212430 A C 0.054399 -2.4110e-05
10:87220723 T C 1.702494 -7.8476e-06
10:87232792 G A 0.073276 -1.0897e-05
10:87236368 C T 0.078976 -4.5030e-05
10:87251998 A G 0.108405 1.5814e-05
10:87269656 A G 0.182197 -1.1199e-05
10:87282075 C T 0.053704 2.3383e-05
10:87285907 A C 1.054314 -2.1647e-04
10:87286293 A G 0.079716 3.4532e-05
10:87286302 A G 0.061238 7.0374e-05
10:87286454 A G 0.080660 1.2732e-04
10:87287808 T C 0.276340 1.0267e-05
10:87288497 T C 0.678833 -2.5398e-05
10:87290114 G A 1.778555 2.2240e-05
10:87291191 A G 0.093513 9.6051e-06
10:87293249 A G 0.040666 -1.7941e-05
10:87293891 A G 0.243211 -1.3897e-05
10:87296300 T C 0.330573 -8.0950e-07
10:87298004 A G 0.413570 -5.4768e-05
10:87300091 T C 1.751882 -1.9571e-06
10:87302021 T C 1.907814 1.1194e-04
10:87302288 C G 0.193158 1.0554e-04
10:87305564 C G 1.085302 -3.8724e-06
10:87311207 T C 0.073348 -7.6010e-05
10:87315832 A G 0.287814 -2.0288e-05
10:87316933 A G 0.022691 1.2969e-05
10:87320674 C T 1.341761 3.8449e-05
10:87320816 A G 1.014862 3.7970e-05
10:87332666 T C 0.054301 -2.7719e-06
10:87344549 C A 0.057190 3.5669e-05
10:87354682 T G 0.116201 -1.5058e-06
10:87357053 T C 0.108220 -7.3967e-05
10:87360536 A G 0.053078 -3.4709e-06
10:87367063 C T 0.114585 -1.1669e-05
10:87367366 C A 1.689174 -3.7984e-05
10:87367922 C T 0.189104 -3.6351e-05
10:87369264 C A 0.193067 -9.5285e-07
10:87369603 A G 0.665593 -5.6000e-05
10:87380755 T C 0.027485 -2.7476e-05
10:87381686 A C 0.054626 -1.6369e-05
10:87384091 G A 0.100907 1.0417e-04
10:87384933 A G 0.039186 -1.2560e-05
10:87387404 T C 0.278619 -4.0821e-05
10:87395919 T C 0.036206 8.7216e-05
10:87416318 T C 0.097960 9.5075e-05
10:87439344 A G 0.068135 6.1996e-05
10:87443120 G T 1.155429 1.9482e-06
10:87448604 T G 0.065298 2.6156e-05
10:87451719 C T 0.067719 -2.5167e-05
10:87460315 T G 0.128762 8.7528e-07
10:87461067 T C 1.004706 -3.0418e-05
10:87463574 A C 0.291345 -4.6418e-07
10:87484382 T C 0.040760 1.8602e-05
10:87489317 C T 0.040617 1.1922e-05
10:87495185 G A 0.021243 -5.9286e-05
10:87496971 T C 0.131472 -5.4882e-05
10:87507764 A G 0.041117 8.7503e-06
10:87510269 G A 0.070556 1.3439e-05
10:87513389 A G 0.942287 1.5691e-06
10:87516627 G A 0.047109 -5.1992e-06
10:87523031 T C 0.033126 3.1557e-05
10:87524422 A C 0.132352 -8.1908e-06
10:87526796 A G 0.058050 -1.5331e-05
10:87537345 G C 0.199396 -9.8061e-05
10:87541786 T C 0.086749 -6.1198e-05
10:87543910 A G 1.364745 1.3480e-05
10:87558402 G C 0.041409 3.0783e-07
10:87573941 G A 0.494526 -1.7187e-05
10:87614019 G C 0.047966 2.6776e-04
10:87616484 G A 0.048222 -9.4118e-05
10:87621990 G A 0.071647 -4.6421e-06
10:87626429 G T 0.064126 6.8997e-06
10:87629455 G A 0.145153 3.6435e-05
10:87634169 C T 0.173950 -1.2162e-04
10:87642849 C T 0.848699 -1.3613e-05
10:87643127 A G 0.076217 -6.3642e-05
10:87650413 T C 0.087918 6.8119e-05
10:87654202 G A 0.144819 3.5149e-05
10:87657173 T C 0.057378 -1.0500e-04
10:87660149 C T 0.044282 -5.2312e-06
10:87662864 C A 0.590633 1.9633e-05
10:87663687 A G 0.119840 1.7635e-04
10:87673238 G A 0.024064 -3.9509e-05
10:87674655 C T 1.750840 -1.2425e-05
10:87675994 A G 0.073016 -6.5334e-05
10:87677536 C A 0.074136 8.2977e-05
10:87678432 G C 1.173336 2.5054e-05
10:87683754 A G 0.086714 1.9739e-05
10:87685741 G A 1.069212 1.4912e-05
10:87691875 T C 0.053049 2.5563e-05
10:87698378 G C 0.024888 8.2390e-05
10:87699206 A G 0.035846 5.7924e-05
10:87699990 A G 0.055794 -1.6902e-05
10:87700045 G C 0.043052 -3.7532e-06
10:87701735 A G 0.421558 3.7017e-05
10:87702616 T C 1.144595 4.4545e-05
10:87710374 C T 1.976127 6.7881e-05
10:87713839 A T 0.150661 1.6156e-05
10:87717359 T C 0.211772 -1.0387e-05
10:87720085 A G 0.368390 4.4324e-05
10:87738334 A G 1.962940 1.0261e-04
10:87742170 T G 0.840913 6.5159e-06
10:87751452 C A 0.162593 2.5241e-05
10:87755576 C T 0.190561 3.2951e-05
10:87755690 C T 0.215083 -2.4296e-05
10:87762136 A G 0.223460 -3.2221e-05
10:87781251 A C 0.836528 2.0655e-05
10:87782983 T C 0.028459 -1.4661e-06
10:87790138 G A 1.560665 2.7753e-05
10:87793944 T C 0.086937 4.2153e-05
10:87799704 G C 0.093844 2.4333e-05
10:87806564 C A 0.231474 2.9174e-05
10:87813843 A C 0.125701 -2.0886e-05
10:87814244 A C 0.023963 -1.7600e-05
10:87819622 C T 0.040760 5.1920e-05
10:87820350 A G 0.029630 -8.6308e-05
10:87820706 A G 1.740700 -2.5683e-05
10:87821270 T C 0.064870 -2.3439e-04
10:87824518 C T 0.052760 8.3590e-05
10:87828208 G A 0.118713 -1.0101e-05
10:87832759 C T 0.773502 1.8624e-05
10:87838333 C T 0.046109 7.6064e-05
10:87840471 T C 0.151116 6.1863e-05
10:87841187 A G 0.140781 -3.0891e-06
10:87842723 A G 0.052286 2.2621e-05
10:87842772 A G 0.341395 -3.0336e-05
10:87843290 A G 1.415521 4.1221e-05
10:87844054 C T 0.114971 -3.5872e-05
10:87845394 A G 0.036128 3.5717e-06
10:87845783 T C 0.106010 -2.2442e-05
10:87848160 C T 0.148039 -2.2656e-05
10:87848346 C A 0.887736 -1.0826e-05
10:87848584 G T 0.505162 -5.4687e-05
10:87850913 G C 0.025921 2.9457e-05
10:87858179 A G 0.042276 2.6715e-05
10:87865206 C A 0.033464 1.1350e-05
10:87869651 T C 1.300378 2.1621e-05
10:87870465 C T 0.069514 -4.5414e-05
10:87870573 G A 1.785719 1.1781e-04
10:87872802 T C 0.118425 5.4014e-05
10:87873589 A G 0.088190 4.6682e-05
10:87879204 A G 0.058761 -7.5576e-06
10:87884178 T C 0.035866 -1.4018e-05
10:87886436 T C 0.031370 -2.9389e-05
10:87887668 C G 0.123397 -3.3129e-05
10:87889965 T C 0.158273 1.0006e-04
10:87896157 A G 0.268372 -2.2443e-06
10:87897627 A G 0.055022 -9.5135e-05
10:87898003 T C 0.510109 -4.2199e-05
10:87903857 A G 0.072994 9.4332e-05
10:87916355 G A 0.142592 -1.3936e-05
10:87922146 T C 0.218812 2.8333e-05
10:87927274 T G 0.065795 -1.7208e-05
10:87931682 A C 0.043607 1.3877e-05
10:87938800 A G 0.080267 8.3979e-05
10:87941306 T C 0.068862 3.2958e-05
10:87946673 C G 0.288885 2.6876e-06
10:87960347 G A 0.990737 -1.7330e-05
10:87970222 C T 1.588101 8.4042e-05
10:87975766 A G 0.478476 -2.4937e-05
10:87976544 T G 0.150428 -1.1388e-04
10:87977714 T C 0.040942 -5.5410e-05
10:87978214 A G 0.128668 5.9085e-05
10:87984767 A C 0.775871 4.7355e-05
10:87986939 A G 0.036752 3.4137e-05
10:87990271 T G 0.769552 4.4548e-05
10:87990995 T C 0.053214 -4.5488e-06
10:87991444 G C 0.172697 -8.0876e-06
10:87992727 C T 0.346228 1.1765e-04
10:87996451 A G 1.756984 7.0628e-05
10:87999253 A G 0.149249 -7.2469e-05
10:88001135 A G 0.116341 -3.6900e-05
10:88001714 A C 1.362732 4.0084e-05
10:88007669 C A 0.033009 8.1813e-06
10:88010045 C T 0.184703 2.2577e-05
10:88015174 A G 1.667405 2.6338e-06
10:88017150 G T 0.075671 5.0270e-05
10:88017516 G A 1.743660 2.6314e-05
10:88022780 T C 0.046080 2.5614e-05
10:88031161 A G 0.099336 2.4507e-06
10:88045116 C T 1.973933 -1.2138e-05
10:88049123 G A 1.805297 4.7452e-05
10:88049778 G A 1.863075 3.5134e-05
10:88063619 G A 0.184573 2.1537e-05
10:88066536 C A 1.878888 1.8239e-06
10:88066744 C A 0.031636 -2.5665e-05
10:88067925 C T 0.367491 1.5535e-04
10:88072702 A G 0.130080 6.9813e-05
10:88080316 T G 0.331898 -1.4616e-04
10:88081438 T C 0.108019 -6.1945e-05
10:88085327 T C 1.746513 2.8573e-05
10:88095081 T C 0.047826 -3.5705e-06
10:88101483 T C 0.144751 -1.6594e-05
10:88105694 G A 0.084649 -4.5991e-05
10:88117318 A C 0.911018 -7.6868e-06
10:88117705 T C 0.083270 4.5339e-05
10:88121309 C T 0.135971 1.3190e-04
10:88121978 A G 0.692468 -2.8146e-06
10:88126072 A G 0.306844 -4.2097e-06
10:88129671 A G 0.593346 5.2460e-06
10:88134257 T G 0.857862 6.5643e-05
10:88138035 T G 0.082666 -8.4148e-06
10:88144889 A G 0.029721 2.8892e-05
10:88145939 T G 0.535448 9.2163e-06
10:88150139 T C 0.222302 -3.2184e-05
10:88162238 G A 1.768390 7.7016e-07
10:88163012 A G 0.153888 -4.9784e-05
10:88166977 A C 0.146471 1.1192e-05
10:88169084 G A 0.100696 4.2125e-05
10:88181002 A G 0.638384 -5.2072e-05
10:88193911 T C 1.771411 -8.0516e-06
10:88196293 G C 0.026800 -5.9616e-05
10:88202902 A C 0.083422 3.3455e-05
10:88210344 A G 0.048378 1.3241e-05
10:88233827 A G 0.073497 -2.7057e-06
10:88234718 T C 0.092679 6.1321e-05
10:88242825 A G 1.851835 -4.2707e-05
10:88251730 T C 0.038647 -4.7311e-06
10:88252310 C T 0.189964 -6.9771e-05
10:88264015 A G 1.504942 6.4599e-06
10:88269178 T C 0.027751 2.7970e-05
10:88271979 T C 0.033746 -2.3191e-05
10:88276565 A G 0.025755 -2.1834e-05
10:88277104 T C 1.928970 -2.2962e-05
10:88284689 A G 0.046674 -1.3719e-05
10:88294778 C T 0.077152 3.4690e-05
10:88306141 A G 1.931164 2.5359e-06
10:88307898 A G 0.096931 -4.4230e-05
10:88337100 C T 0.357393 -5.7592e-06
10:88340471 A C 0.632201 -1.6121e-05
10:88344230 A C 0.272604 -2.9718e-05
10:88349538 C T 1.422863 -4.7371e-05
10:88363342 T C 0.123696 7.0017e-06
10:88373843 G A 0.275246 2.9934e-05
10:88373875 G A 1.269339 -1.5460e-04
10:88374693 G T 0.026024 5.6671e-05
10:88385485 C T 0.051134 -2.9447e-05
10:88390403 G C 0.066236 1.0499e-04
10:88396393 C T 0.051913 6.5865e-05
10:88400238 A G 0.637268 -6.4151e-05
10:88414297 C T 0.114728 -5.0292e-05
10:88414569 T C 0.273039 -4.2800e-05
10:88416963 A G 0.035301 -1.2749e-05
10:88426230 A G 0.024437 2.4466e-05
10:88433684 G A 1.356737 -9.6911e-05
10:88435818 T C 0.715176 -7.0454e-06
10:88440162 A G 0.067710 -4.7451e-05
10:88441709 G A 1.084390 -3.0103e-05
10:88442440 A G 0.201130 8.8141e-05
10:88443575 T C 0.228764 -2.7508e-05
10:88444633 G A 0.089852 -3.1500e-05
10:88444924 A G 1.481361 -3.9977e-05
10:88445071 C G 0.112371 1.6340e-04
10:88450870 T C 0.075620 4.6434e-05
10:88453874 T C 1.926795 -1.9418e-05
10:88454239 T C 0.060238 -1.4384e-04
10:88455879 A G 1.249400 7.1585e-06
10:88458280 G A 0.049222 -4.5556e-05
10:88458404 A G 0.065639 -7.3030e-05
10:88466837 T G 0.150087 5.4579e-06
10:88473679 G T 0.065178 1.4760e-05
10:88478802 G A 0.074120 8.0593e-05
10:88480916 G A 0.080099 3.0874e-05
10:88481754 A G 0.325997 2.5459e-05
10:88483527 A G 0.055252 1.5288e-05
10:88486374 G A 0.153238 -2.9746e-05
10:88494531 A G 0.081686 -9.5172e-06
10:88503041 A G 0.491193 3.5879e-05
10:88504530 A G 0.074130 -9.2011e-06
10:88507871 A G 0.024801 -5.2281e-05
10:88508480 G A 0.552894 4.2329e-05
10:88509897 A G 0.084318 2.0859e-05
10:88512918 T C 0.363943 5.5759e-05
10:88521285 G T 0.027031 3.1997e-05
10:88523137 T C 0.592749 1.2149e-04
10:88530335 A G 0.030513 3.8560e-05
10:88536910 G A 0.089940 -1.3065e-04
10:88560086 T C 0.038618 -8.5459e-05
10:88601610 A G 0.037414 -4.3704e-05
10:88608397 A G 0.035872 -3.6050e-05
10:88611543 A G 0.143595 1.4861e-05
10:88618047 A G 0.495399 -2.3606e-05
10:88626977 G A 0.166514 -4.0841e-06
10:88639150 T G 0.026333 -2.9099e-05
10:88639889 A G 0.079398 -9.0685e-06
10:88648670 T C 0.260063 2.8755e-05
10:88652796 T C 0.105474 -1.2871e-06
10:88656451 C T 0.063510 -1.3281e-05
10:88660996 G A 0.148701 6.1584e-05
10:88662088 T C 0.042675 -6.3985e-05
10:88665316 T C 0.029462 2.4437e-05
10:88682555 T G 0.602168 2.8017e-05
10:88687893 T C 1.898061 3.3177e-05
10:88690650 C T 0.153647 -3.0396e-05
10:88692642 T C 0.049910 5.0941e-05
10:88694137 A G 0.050939 -4.3550e-05
10:88696381 G A 0.807543 -8.8594e-06
10:88696622 G C 0.152472 6.9541e-06
10:88700892 T G 0.161901 2.0452e-05
10:88702350 C G 1.927503 5.2198e-05
10:88704606 T C 0.098466 3.1027e-07
10:88708237 G A 0.791642 1.9776e-05
10:88708370 A G 1.934598 4.3231e-05
10:88723363 C T 0.059125 -2.7621e-05
10:88732030 T C 1.089820 6.7245e-06
10:88739067 C T 0.315218 -1.2897e-04
10:88739107 T C 0.096876 -8.4725e-08
10:88739198 T C 0.090375 6.4983e-05
10:88745082 C T 0.181324 -2.5232e-05
10:88757435 T C 0.641942 -2.3518e-05
10:88768657 T C 1.348847 -7.6673e-06
10:88769303 G C 0.077093 -8.5021e-05
10:88775744 C T 0.942566 -4.3942e-06
10:88786593 C T 0.453438 -3.6828e-05
10:88799072 C T 0.456723 -1.3483e-05
10:88815974 T A 0.034743 -6.1104e-05
10:88836598 C G 0.038186 -6.6421e-05
10:88849769 T C 0.572664 -7.3330e-05
10:88864876 C T 0.037167 -5.4543e-05
10:88868824 A G 1.220049 -7.2984e-05
10:88906925 C T 0.574745 -6.4743e-05
10:88908038 A G 0.271832 -4.6878e-05
10:88931737 A G 0.751583 1.1304e-04
10:88944331 C T 1.139931 1.2732e-04
10:88946889 A G 0.035950 -5.0951e-05
10:88954020 A C 1.695406 3.1413e-05
10:89108181 C T 0.291949 -1.0143e-04
10:89132329 A G 0.391503 7.5722e-05
10:89164708 C T 0.339934 8.6011e-05
10:89177263 G T 0.842347 1.9735e-05
10:89182615 G A 0.430039 -1.1785e-04
10:89261053 A C 0.353735 -3.7845e-05
10:89264321 T C 0.055963 1.6309e-05
10:89266876 G A 0.071157 1.7772e-05
10:89268968 A G 1.382668 6.7355e-06
10:89271262 A G 0.032707 -1.0147e-04
10:89309048 C T 0.094351 2.7031e-05
10:89309386 T C 1.681478 8.0381e-06
10:89310281 A G 0.370464 4.5162e-06
10:89316099 C T 0.093744 2.1084e-05
10:89318235 G A 0.069112 6.9248e-06
10:89318334 G A 1.208845 3.8975e-05
10:89322448 A C 0.095659 -1.7435e-05
10:89323177 G A 1.084756 4.3345e-05
10:89338633 C A 1.549899 4.0187e-06
10:89339054 G A 0.074938 -4.1535e-06
10:89345399 G A 0.947974 1.4489e-05
10:89356233 G A 0.090180 1.5376e-05
10:89365443 C T 0.174972 3.7328e-05
10:89366842 A G 1.231474 -3.5599e-05
10:89370463 C G 0.046800 2.0160e-05
10:89375099 G A 0.027180 6.7975e-06
10:89380806 C T 0.636632 -1.1166e-04
10:89381993 G A 0.133134 -6.1402e-06
10:89385484 T C 0.520508 4.9223e-05
10:89386072 G A 0.033451 -3.5270e-05
10:89386348 T C 0.042325 7.3915e-06
10:89387331 T C 0.032558 -4.6539e-06
10:89416902 A C 1.203343 -7.4875e-05
10:89431836 A G 0.055820 -6.4065e-05
10:89441102 C T 1.019491 7.3096e-06
10:89443310 C T 0.778873 4.0548e-05
10:89446384 C T 1.651270 -3.0685e-05
10:89447687 C T 0.519720 -1.5296e-05
10:89454316 C G 0.235116 -1.6605e-05
10:89454366 G C 0.021208 1.8938e-05
10:89456965 G A 0.032691 -4.8678e-05
10:89457071 A C 0.795706 -1.9436e-06
10:89459051 G A 0.792067 3.7317e-07
10:89460482 G A 0.050734 2.4477e-06
10:89463201 A C 0.042192 2.1770e-05
10:89465157 A G 0.121742 9.3078e-05
10:89467133 A G 0.027355 3.3231e-06
10:89468389 T G 0.334254 4.7680e-05
10:89468953 A G 0.050527 -1.1063e-04
10:89476162 A G 1.957127 1.1759e-04
10:89486433 A G 0.855077 1.3209e-05
10:89486805 G A 0.303202 1.0247e-05
10:89487046 A G 0.031130 -2.3468e-05
10:89491268 C T 0.039128 6.0445e-05
10:89491376 A G 0.049579 -9.1996e-06
10:89492648 G A 0.179091 -8.8120e-06
10:89497000 A G 0.111255 -7.2275e-06
10:89521482 T C 0.073877 -6.4503e-05
10:89523816 G T 0.052893 5.8519e-05
10:89550045 T C 0.101128 4.9410e-05
10:89552283 C T 0.593246 2.7296e-04
10:89565953 A G 0.625009 2.3149e-04
10:89583792 C G 0.362236 -5.4092e-05
10:89584284 G A 0.388403 -8.5249e-05
10:89591344 G A 0.751466 -1.2244e-05
10:89594999 T G 0.940817 -5.4534e-06
10:89596281 A G 0.376423 4.9056e-05
10:89599354 C A 0.845307 8.8001e-06
10:89599749 G T 0.167776 4.7685e-05
10:89605873 A G 0.116506 2.7637e-05
10:89606039 T C 0.103832 -4.3989e-05
10:89606189 A G 0.091287 -8.0299e-06
10:89623323 A G 0.026213 7.0264e-06
10:89630424 T C 0.072763 3.6276e-07
10:89642609 G A 0.054584 -2.6220e-05
10:89646959 G A 0.042626 -2.3736e-05
10:89649577 G A 0.142784 -4.4218e-05
10:89656156 C A 0.084081 -7.0263e-06
10:89657594 G A 0.043513 2.4798e-05
10:89676032 A G 0.098395 5.7111e-05
10:89684214 A C 0.698392 1.2053e-05
10:89685643 C T 0.315679 6.2585e-05
10:89694878 C T 0.095191 3.9720e-05
10:89700671 C G 0.161246 1.9427e-05
10:89712473 A G 1.799062 -4.7953e-05
10:89727184 A T 0.039313 2.8738e-05
10:89757949 T G 0.136088 -2.3040e-05
10:89761172 T C 0.120778 3.1400e-05
10:89768584 A G 0.329856 6.2789e-05
10:89772935 T C 0.053704 -5.4684e-05
10:89774384 C A 0.032850 -7.7502e-05
10:89779324 C T 0.531313 -2.7125e-05
10:89788638 C T 0.517227 2.1032e-05
10:89796787 T C 0.963453 4.7678e-05
10:89797041 A G 0.069904 -1.1697e-04
10:89803608 T C 0.632104 1.0417e-04
10:89809345 A G 0.044967 1.1064e-05
10:89810348 C T 0.031101 4.4750e-06
10:89812782 G A 1.030689 -6.5695e-05
10:89814412 A C 1.164849 2.5428e-04
10:89820529 A G 0.062140 -5.5599e-05
10:89822258 A G 0.900511 -1.7618e-05
10:89826804 C T 0.207559 -6.9497e-05
10:89827275 T C 1.668102 4.8890e-06
10:89830226 G C 0.264065 5.6851e-06
10:89837383 T C 0.038267 -7.7483e-05
10:89838048 A G 0.391645 -1.2658e-05
10:89838287 G C 0.215859 -6.2265e-05
10:89849352 A G 0.114539 -5.8466e-05
10:89850500 T C 0.021299 -2.4009e-05
10:89855562 T C 1.292556 -5.2331e-05
10:89857746 A G 0.037323 -7.6706e-06
10:89857817 G A 0.235710 2.7454e-05
10:89863831 C A 0.052162 6.2714e-05
10:89865852 T C 0.500732 -1.0551e-05
10:89866911 T C 0.023171 4.5334e-06
10:89867111 G T 1.362479 -2.8935e-05
10:89868396 C T 0.048076 1.2212e-05
10:89873699 A G 0.664590 9.2083e-07
10:89875198 G T 0.037732 -4.5209e-06
10:89878442 A G 0.037998 8.9253e-06
10:89885149 G A 0.072140 1.4842e-06
10:89885502 T C 0.042078 1.5878e-05
10:89885587 A G 1.228027 -4.1866e-05
10:89888368 C T 0.356117 -5.7498e-05
10:89892419 A G 0.051526 1.4313e-05
10:89894590 A G 0.098548 -5.4707e-06
10:89895223 A G 0.356789 3.5597e-05
10:89895874 A G 1.346267 -1.3791e-05
10:89898756 T C 1.006638 4.1498e-05
10:89900579 T C 0.089511 -1.3318e-04
10:89901139 G T 0.204924 -8.6375e-05
10:89904431 G A 0.147928 -5.0422e-05
10:89905498 C T 0.381376 1.5680e-05
10:89906286 T G 0.903371 2.4312e-05
10:89911897 G C 0.027868 2.3605e-05
10:89915163 T G 0.022801 8.8158e-06
10:89917219 A G 0.034480 9.0703e-05
10:89918487 G A 0.049952 -1.2543e-05
10:89920474 T C 0.024366 -2.9173e-05
10:89921017 G A 0.059566 -2.4889e-05
10:89931019 A G 0.378718 1.0695e-06
10:89931260 T C 0.038855 4.4749e-05
10:89950696 T C 0.173450 -4.1690e-05
10:89950697 A G 0.073098 4.7402e-05
10:89951023 A G 0.058271 -2.8046e-05
10:89953613 G A 0.126059 1.1052e-04
10:89954892 G T 1.676301 1.5847e-05
10:89960127 G C 0.129752 7.6014e-06
10:89966471 A C 1.849258 -1.4406e-05
10:89970481 A G 0.114838 -8.5225e-07
10:89971647 A C 1.571424 2.1449e-05
10:89976112 A G 0.341495 9.1040e-07
10:89978800 C T 0.342209 -1.1621e-04
10:89981453 T C 0.049465 -2.1177e-05
10:89983534 T C 0.040007 2.3996e-05
10:89987183 G A 0.967036 -6.7032e-05
10:89990174 T C 0.318012 3.8377e-04
10:89992108 T C 0.028910 5.2626e-05
10:89993471 A G 1.369104 -9.2191e-05
10:89996566 T G 0.023697 -3.9374e-06
10:89997495 G A 0.874195 -1.0229e-03
10:89997570 T C 0.339584 2.7938e-05
10:90003768 G A 0.377380 -3.9625e-05
10:90004930 C T 0.188715 -1.6004e-04
10:90006507 C T 0.148084 7.1825e-05
10:90006712 A G 0.041906 1.7305e-05
10:90008047 A C 1.651971 -1.0654e-04
10:90008568 G T 0.137782 2.8884e-05
10:90011263 A G 0.063932 -1.5749e-04
10:90014484 C T 0.072364 7.5139e-05
10:90015575 A G 0.074146 8.3414e-05
10:90016571 T C 0.031481 -9.2388e-05
10:90023033 C T 0.552726 -6.7529e-06
10:90025961 G A 0.107512 1.0017e-05
10:90027575 A G 0.044668 1.1103e-04
10:90027875 A G 0.838404 5.5866e-05
10:90042154 T G 0.453996 6.5615e-06
10:90049968 C G 1.261247 -4.5682e-05
10:90050237 C G 0.080436 -5.7637e-05
10:90053088 T C 0.039569 -2.6347e-05
10:90053897 A G 0.028910 2.6307e-05
10:90072352 C T 0.579237 1.8601e-05
10:90073290 A G 0.337802 6.5987e-05
10:90073986 A G 0.288174 -1.2289e-05
10:90092730 G A 0.047119 -5.3777e-05
10:90093569 C T 0.132034 3.1325e-05
10:90095356 A G 0.074464 -3.3771e-05
10:90097621 T G 0.037920 1.7271e-05
10:90098844 G A 0.041948 2.2869e-04
10:90118158 G A 0.159399 8.5497e-05
10:90119807 A G 1.640711 5.4257e-05
10:90135329 C T 0.023473 -1.2670e-05
10:90142815 A C 1.850760 2.8863e-05
10:90147344 A G 1.845872 2.7977e-05
10:90161586 C T 0.043136 5.1388e-05
10:90162518 C T 0.061270 1.1655e-05
10:90175108 C T 0.215612 6.4344e-05
10:90178456 C A 0.557942 -1.0002e-04
10:90178820 A G 1.834301 1.7299e-05
10:90197240 G A 0.036080 -6.2358e-05
10:90198999 C T 0.409984 2.2729e-04
10:90212467 C T 1.970120 3.0030e-05
10:90212662 C T 0.960457 -4.5871e-06
10:90220632 T C 0.040108 -1.8329e-04
10:90242160 T C 0.077827 -1.8055e-04
10:90258876 T C 1.043185 2.1696e-05
10:90278380 C A 0.940888 2.2103e-05
10:90296389 A G 0.288638 1.1083e-05
10:90311317 T C 0.724380 1.8486e-05
10:90321949 C T 0.075957 6.8834e-05
10:90332928 G T 0.103595 -7.6864e-05
10:90333045 A T 0.517675 6.4469e-05
10:90333520 A C 0.025817 1.3023e-06
10:90337121 C T 0.225343 7.7830e-06
10:90342837 G C 0.854869 8.8580e-05
10:90345537 A G 0.044707 -9.1893e-05
10:90357159 C T 0.077268 -1.0753e-04
10:90360436 C G 0.216453 -3.9685e-06
10:90361418 G T 0.090556 -1.4242e-06
10:90384000 T C 0.852279 6.7695e-05
10:90397891 A G 0.040341 -1.1147e-04
10:90412524 C T 0.126948 -4.0069e-05
10:90412685 T C 0.031516 8.3046e-05
10:90412968 A G 0.047320 -7.4406e-05
10:90417499 T G 0.556091 3.9913e-06
10:90420641 C G 0.980866 2.8084e-05
10:90429266 T C 0.427423 4.9824e-05
10:90429652 G A 0.346007 2.2250e-04
10:90430848 G A 0.023269 -5.1913e-05
10:90433345 A T 0.168539 2.8187e-05
10:90436831 T C 0.023522 -1.4379e-04
10:90439217 C A 0.077820 1.9577e-04
10:90440179 A C 0.168464 2.6200e-05
10:90446235 C T 0.815998 4.2874e-05
10:90458092 C T 0.396530 1.4552e-04
10:90459810 G A 0.453519 3.9771e-05
10:90463161 G C 0.049579 -2.3409e-08
10:90466296 T C 0.483494 6.6697e-05
10:90471097 T C 0.027797 -3.5929e-05
10:90487906 C T 1.314669 1.7521e-04
10:90501517 C A 1.902446 1.6754e-05
10:90502999 G T 0.020675 7.3599e-05
10:90512306 C G 0.410237 2.0351e-04
10:90514269 G T 0.164083 4.5558e-06
10:90517556 G A 0.055561 5.8322e-06
10:90524237 C T 0.432402 1.4271e-04
10:90527569 C T 0.089651 8.5991e-05
10:90530160 C T 0.418429 1.0836e-07
10:90530660 A C 0.705192 6.6397e-05
10:90534759 A G 0.537727 2.2738e-05
10:90536805 G T 1.960106 8.3288e-06
10:90539200 C T 0.149886 3.9336e-05
10:90542058 T C 0.099378 3.4996e-05
10:90544908 T C 0.114338 2.7316e-05
10:90547576 A C 0.694993 4.9117e-05
10:90567551 A G 0.050296 4.9407e-05
10:90568182 G A 0.589821 -4.5019e-06
10:90574957 C G 0.135569 -5.5986e-05
10:90577847 A G 0.047284 -6.1992e-05
10:90578539 C T 1.424012 1.0667e-05
10:90580144 T C 0.607287 -8.0693e-06
10:90583092 G T 0.072328 1.0019e-04
10:90583615 C T 0.744352 -2.8111e-05
10:90586849 T C 0.982372 -6.2742e-05
10:90588867 C T 1.564586 -2.0695e-06
10:90589116 G A 0.937182 -5.3625e-05
10:90593692 T C 0.679323 -1.9914e-05
10:90605565 A G 0.055386 8.2715e-05
10:90612719 C T 0.076898 1.5573e-04
10:90616058 A G 0.067917 6.1397e-05
10:90644735 T G 0.020828 -2.8661e-05
10:90658059 C T 0.525760 -1.7592e-04
10:90665355 A G 0.162317 2.6323e-05
10:90666952 T C 0.513241 1.0469e-04
10:90669755 A G 0.038433 -2.7829e-05
10:90672057 G A 0.031701 -3.4274e-05
10:90673024 A G 0.310917 4.3147e-05
10:90673047 A G 0.075194 2.5355e-05
10:90680186 T C 1.924458 7.9303e-05
10:90686772 G T 0.150927 4.2903e-05
10:90690047 T C 0.027829 3.5373e-05
10:90693487 G C 0.031565 -5.8918e-05
10:90693569 C T 1.638926 3.3553e-05
10:90701308 A G 0.123537 2.1407e-05
10:90701477 T C 0.022532 -2.0263e-06
10:90712315 C T 0.063555 1.1303e-04
10:90713195 C T 0.127633 1.1768e-04
10:90716837 A G 0.988315 -1.3975e-05
10:90719237 T C 0.771327 1.4551e-05
10:90725980 G A 1.664100 1.2506e-05
10:90727334 A C 1.349542 2.8645e-05
10:90734906 T C 0.276119 1.6839e-04
10:90739319 G A 0.200302 -4.1597e-04
10:90739782 A G 0.047953 9.3957e-05
10:90740501 A G 0.254360 5.5727e-05
10:90742008 G A 0.807491 6.7047e-06
10:90746230 C T 0.234606 1.3491e-04
10:90749256 A G 0.233957 1.3556e-04
10:90751103 A G 0.055015 2.5991e-06
10:90754953 G T 1.000815 -1.4193e-05
10:90760225 C T 0.227690 7.0848e-05
10:90768825 G A 0.020169 1.5703e-05
10:90769464 A G 0.790769 2.0797e-05
10:90771829 C T 1.408708 2.0759e-05
10:90775291 T C 0.204674 2.4949e-05
10:90776349 T C 0.317545 2.2054e-06
10:90784020 G A 0.039303 8.8618e-05
10:90784498 C T 0.129570 -3.4909e-05
10:90785203 C T 0.052617 -2.6337e-05
10:90787881 C A 1.040390 -2.8169e-05
10:90787957 C T 0.907720 -9.9685e-06
10:90790466 C T 0.192009 -4.4469e-06
10:90793960 A C 0.090826 -2.1472e-05
10:90794566 T C 0.033373 8.3498e-06
10:90795721 C T 1.476811 -5.0931e-06
10:90806832 G A 0.023110 -7.6700e-05
10:90807169 C A 0.421844 5.2525e-06
10:90814930 G C 0.174557 -1.2461e-05
10:90818774 C T 0.156786 -2.2349e-05
10:90826469 C T 0.235291 5.4972e-05
10:90826779 G A 0.918613 1.2577e-05
10:90838320 A G 0.065259 -1.4033e-04
10:90840317 T C 0.144257 3.1975e-05
10:90840600 G T 1.539438 -3.2217e-06
10:90840874 C T 0.055317 1.4836e-04
10:90847569 T C 0.081546 -1.1350e-04
10:90854987 G A 0.647080 -2.5646e-05
10:90859876 G A 0.041977 -8.1282e-05
10:90876126 G A 0.436878 -1.9585e-05
10:90877896 A G 0.045522 2.6728e-05
10:90878038 A G 0.190711 3.5794e-05
10:90878904 C A 0.040286 2.2660e-05
10:90879234 T G 1.877174 -7.8905e-05
10:90883377 G A 0.454168 1.9270e-05
10:90884013 A G 0.024940 1.4009e-05
10:90887700 T C 0.028076 -1.2947e-04
10:90892100 C T 0.576575 -1.9894e-05
10:90904160 C T 1.867791 2.9457e-05
10:90907037 G A 0.291968 -9.0477e-06
10:90910855 G A 0.086577 3.9441e-06
10:90915859 A G 0.025508 2.9554e-05
10:90920133 C T 0.164501 1.1705e-05
10:90924218 G A 0.582937 -1.1280e-06
10:90930211 A G 0.043113 1.1893e-04
10:90933754 C A 0.053448 -2.2731e-05
10:90938691 A T 0.048258 -9.8758e-05
10:90940676 G A 0.030474 -2.2478e-05
10:90957055 A G 0.155202 5.7440e-06
10:90957403 T G 0.260923 -5.3461e-05
10:90964614 G T 0.196845 -4.3077e-05
10:90966393 A G 0.301985 1.4142e-05
10:90966546 T C 0.205313 -8.6626e-05
10:90966996 G C 0.220938 -1.1029e-04
10:90969878 A G 0.034499 1.9816e-05
10:90976646 T C 0.508781 -3.8944e-06
10:90978270 C T 1.566666 -1.4907e-05
10:90983288 C T 0.204794 3.0657e-05
10:90983629 T C 0.588442 -1.2735e-04
10:90984623 G A 0.247050 -1.7127e-05
10:90987564 G T 1.196086 4.1620e-05
10:90989109 C T 1.105321 4.1529e-05
10:90992204 C G 0.909278 2.8769e-05
10:90992729 T C 1.149506 5.9188e-05
10:90993975 C T 0.077583 2.0424e-05
10:90995538 A G 0.241611 3.0207e-05
10:90999939 C T 0.221415 1.7383e-05
10:91001126 C T 0.127808 6.0542e-05
10:91002927 T C 0.675366 -5.1070e-05
10:91003419 C A 0.689726 -7.3357e-05
10:91005854 T C 0.679326 -6.4068e-05
10:91007339 T C 0.209474 1.1279e-05
10:91016442 C G 0.153576 7.9895e-06
10:91022111 G C 0.047219 -4.4403e-05
10:91022696 A G 0.367179 2.5999e-05
10:91025427 A G 0.057206 -4.9110e-05
10:91029679 C A 0.039835 -8.9277e-06
10:91030083 G A 0.217774 4.9820e-05
10:91033432 A G 1.270553 3.0488e-06
10:91038280 A G 0.028845 1.2954e-04
10:91040524 C T 0.315078 -5.8780e-06
10:91041098 T C 0.800292 -2.1852e-05
10:91057358 T C 0.206878 -1.4461e-05
10:91059159 A G 0.572002 2.1057e-05
10:91060752 A G 0.108658 -2.6071e-06
10:91065949 C A 0.339227 3.4030e-05
10:91066075 G A 0.480767 2.4945e-05
10:91066460 A T 0.922371 -1.7558e-05
10:91066769 A C 1.449900 -1.6783e-05
10:91067595 G C 0.941453 -9.5560e-06
10:91070699 C T 0.345806 3.2329e-05
10:91093794 A G 0.117499 3.6446e-06
10:91108270 C T 0.028764 -7.5381e-05
10:91109633 C T 0.029273 3.8038e-05
10:91111251 A G 0.027910 3.1758e-05
10:91117366 G A 0.032441 -3.3343e-05
10:91117776 G C 0.048209 1.8197e-05
10:91117824 G C 0.088528 -1.0240e-05
10:91121044 C T 0.057301 -8.6958e-06
10:91134422 G T 1.896811 1.2011e-05
10:91135132 C T 0.425534 -6.7339e-05
10:91136070 T C 0.462633 8.2541e-06
10:91138582 G A 0.365378 -7.9414e-05
10:91147610 C T 0.062841 9.7197e-06
10:91150770 G T 0.110985 3.0397e-05
10:91162677 T C 0.370697 -1.1890e-04
10:91162971 A G 0.027027 -4.3553e-05
10:91174566 T G 0.103601 -1.0208e-04
10:91180207 T C 0.061173 3.5709e-05
10:91180492 A G 0.035700 5.8848e-06
10:91181853 T C 0.507561 2.8792e-05
10:91182097 G C 0.046093 -3.6059e-05
10:91186699 A T 0.028647 4.2763e-05
10:91186842 G A 0.452607 -1.0833e-04
10:91187743 C G 0.419961 -1.0347e-04
10:91195363 T C 0.952261 -1.0727e-05
10:91200711 T C 0.399377 1.2296e-04
10:91201987 A C 0.039738 3.5179e-05
10:91202044 G A 0.038280 -1.9414e-05
10:91215832 T G 0.049352 1.4638e-05
10:91222287 C A 0.184063 1.6144e-05
10:91223352 G A 0.185281 5.9573e-07
10:91229610 C T 1.066681 4.5551e-05
10:91230208 T C 0.028871 2.9400e-06
10:91244090 C A 0.090449 5.8404e-05
10:91245284 G T 0.659069 1.9927e-05
10:91250370 A G 0.037563 2.4460e-05
10:91251499 G A 0.189883 4.9089e-06
10:91254008 A G 0.182479 1.9216e-05
10:91262708 A G 0.040786 2.5214e-05
10:91275757 T G 1.168805 -8.2494e-06
10:91281081 A G 0.615852 2.5127e-05
10:91283109 C T 0.177909 -3.6352e-06
10:91289276 T G 0.140259 -2.7457e-05
10:91292432 T C 0.104705 -1.5684e-04
10:91293184 A C 0.722641 -1.6895e-05
10:91295685 T G 0.036693 -8.3536e-05
10:91296117 A G 0.080517 3.1754e-05
10:91301008 T C 0.039199 -7.8852e-06
10:91303631 A G 0.160931 -2.0579e-05
10:91313291 C G 0.047287 4.3680e-05
10:91327719 G A 1.007569 -4.7856e-06
10:91334365 A C 0.060361 -9.4372e-06
10:91335920 C T 0.344751 -2.2573e-05
10:91344169 A G 0.217164 -1.3180e-05
10:91345452 G A 0.088145 -2.0873e-05
10:91346952 T C 0.048018 9.6691e-05
10:91347271 A G 0.040315 -6.0666e-05
10:91347851 T G 0.114358 1.1925e-04
10:91352966 A G 1.099382 -3.4508e-06
10:91358374 T C 0.147786 -7.4882e-05
10:91359116 T C 0.065567 1.6927e-04
10:91366042 C T 0.105321 1.7117e-05
10:91370336 C T 1.256388 3.3763e-05
10:91370379 A C 0.026511 -1.9434e-05
10:91372533 A G 0.328769 4.4569e-05
10:91378758 A G 0.710015 1.0902e-05
10:91381305 G A 0.218644 -1.6713e-05
10:91388059 A G 0.038228 -3.2002e-05
10:91399732 C T 1.459611 3.1653e-05
10:91404388 T C 0.043289 6.6440e-05
10:91405044 T C 0.058157 1.6575e-05
10:91406620 A G 0.108918 -1.2158e-06
10:91409585 T G 0.052438 -4.2417e-05
10:91422868 T G 0.486382 1.2607e-04
10:91430749 C T 0.208036 2.7780e-06
10:91433812 C T 0.139158 8.3787e-05
10:91436852 T C 0.068651 1.2400e-05
10:91439665 T C 0.030117 -5.6631e-05
10:91440709 A G 0.137055 4.8993e-05
10:91448777 T C 0.058563 1.6095e-05
10:91468829 A G 0.052432 8.1990e-06
10:91477123 T C 0.105260 -4.3202e-05
10:91488979 T A 0.431130 1.0876e-04
10:91490858 G A 0.026193 -4.2135e-05
10:91498127 C T 1.445012 4.2874e-05
10:91503883 C T 0.474461 -1.4093e-05
10:91513937 G A 0.038566 1.1436e-05
10:91520126 G A 0.043227 -3.4439e-05
10:91522138 C T 0.082569 -7.2652e-05
10:91522548 G A 0.475607 9.9495e-06
10:91565059 A G 1.013486 -1.1768e-05
10:91580172 A G 0.445668 1.5964e-04
10:91581483 T C 1.186981 -1.2581e-05
10:91586207 T C 0.021104 -1.5971e-04
10:91586376 A G 0.191418 7.2645e-06
10:91588359 C T 0.021487 -3.5498e-05
10:91590763 T G 0.056849 -4.9390e-05
10:91595071 C T 0.047709 1.3264e-04
10:91595983 G A 0.267583 -3.9217e-05
10:91596491 T G 0.021169 -6.4168e-06
10:91597435 T C 0.021377 3.2546e-05
10:91600399 A C 0.186660 -3.5046e-05
10:91616479 C T 0.294555 -9.9082e-05
10:91617124 G A 0.169084 -5.9837e-05
10:91623992 G A 0.784307 3.4897e-06
10:91625543 G A 0.209964 2.7915e-05
10:91626001 C T 0.034213 1.6004e-05
10:91628519 C T 1.096039 -8.5635e-06
10:91630960 G A 0.676152 -1.0939e-06
10:91631246 G A 1.956413 5.2097e-05
10:91631922 T C 0.287687 -3.0820e-05
10:91634663 A G 0.696366 -7.0503e-07
10:91644200 T C 0.060167 -1.2699e-05
10:91647756 G A 0.922277 -4.2773e-05
10:91650276 A G 0.373771 -3.2483e-05
10:91651203 G A 0.053006 -3.3740e-05
10:91658709 T C 0.067366 5.4037e-05
10:91674524 A C 0.078966 -3.7770e-05
10:91674918 A G 0.110706 1.1377e-05
10:91675383 T C 1.976192 -7.6512e-05
10:91677407 A G 0.574440 2.4360e-05
10:91678316 G A 0.049378 -7.8588e-05
10:91681230 A G 0.062786 2.6980e-04
10:91681344 T G 1.268187 -2.5119e-06
10:91682281 A G 0.604190 4.4909e-05
10:91688565 G A 0.135127 -2.1020e-05
10:91688915 T C 0.469777 -3.3923e-05
10:91698127 A G 1.845931 -3.0195e-04
10:91698909 G A 0.213090 -2.7431e-05
10:91699702 C G 1.022120 -5.1450e-05
10:91700245 C A 0.038203 -9.8475e-06
10:91701705 G A 0.055048 -3.0895e-05
10:91717815 T C 0.030741 -6.1249e-05
10:91722810 T C 0.023684 2.3990e-06
10:91729074 A G 0.070235 2.4993e-05
10:91735780 T C 0.021367 1.0567e-05
10:91737154 A C 0.087389 -3.3777e-05
10:91737945 T C 0.210364 5.5086e-06
10:91738263 G A 0.152794 4.8341e-06
10:91740936 T C 0.101527 9.5865e-07
10:91742858 G A 0.034918 -4.9266e-05
10:91743629 G A 1.071682 4.4727e-06
10:91744576 C G 0.107821 1.8055e-05
10:91747152 A G 0.399085 -4.9317e-05
10:91760056 G A 0.051598 3.1883e-05
10:91760616 A G 0.595092 2.2283e-05
10:91761687 G A 0.026443 1.3160e-05
10:91770329 A G 0.047878 8.4428e-06
10:91794661 T C 0.453892 -6.6129e-05
10:91797396 T C 0.042513 8.8473e-05
10:91800409 A C 0.123059 -1.7983e-04
10:91809661 A G 0.099706 -5.3143e-07
10:91814930 G A 0.056872 -7.6287e-06
10:91819104 A G 0.030922 -1.1200e-05
10:91822605 A G 0.080076 2.7404e-05
10:91827701 C T 0.022782 -5.5495e-05
10:91835403 G A 1.205722 -9.5447e-06
10:91846739 A G 0.738626 4.2257e-05
10:91860687 T C 0.049348 1.4519e-04
10:91872580 T C 0.077119 8.1431e-06
10:91896875 C T 0.049537 -1.2839e-04
10:91898866 C A 1.211990 -1.2432e-05
10:91899092 C T 0.104192 -5.6390e-05
10:91909243 G C 0.021873 5.2132e-05
10:91923751 C T 0.139042 8.2155e-06
10:91928041 A G 0.871124 2.3161e-05
10:91928189 G A 0.533754 3.3253e-05
10:91930211 G A 0.029358 5.0527e-05
10:91935866 T A 0.030166 3.8963e-05
10:91948716 A G 0.114189 -1.9306e-05
10:91951743 A C 0.893929 -4.9332e-05
10:91952567 C T 0.068722 5.0029e-06
10:91959194 A G 0.032162 -2.9513e-05
10:91959714 C T 0.029419 -1.2577e-05
10:91960473 G A 0.601853 1.1778e-06
10:91962670 G A 0.497824 -8.1327e-06
10:91963463 C T 0.494403 3.5056e-06
10:91964177 A G 1.233571 -3.5942e-05
10:91965978 A G 0.419377 1.6332e-05
10:91970601 A G 1.130603 2.6382e-06
10:91972175 C T 0.076846 -7.8979e-06
10:91973558 T C 1.098638 -3.4351e-06
10:91976270 A G 0.031692 -7.4740e-05
10:91977937 G T 1.637667 -7.7590e-06
10:91995319 T C 0.040387 -2.8331e-05
10:92001830 T C 0.058820 3.8256e-05
10:92007112 C T 0.381678 -1.3307e-05
10:92009222 T C 0.056486 4.8448e-05
10:92021128 A G 0.041909 2.6264e-05
10:92022480 A G 0.572447 -1.9319e-05
10:92022761 G A 1.475363 6.5787e-06
10:92030619 T G 0.332196 -2.8872e-05
10:92032220 G C 0.021130 8.8766e-05
10:92036154 C A 0.354176 9.3162e-06
10:92038648 C T 1.460452 6.8244e-06
10:92039445 T C 0.334384 3.2332e-05
10:92040112 A T 0.075246 -4.7419e-06
10:92043441 A G 0.060562 9.2867e-06
10:92047765 A C 0.049047 8.7543e-05
10:92049233 T G 0.045441 -1.1492e-05
10:92050115 A G 0.114371 -1.2102e-05
10:92053061 C T 0.554069 4.7478e-05
10:92063027 T C 0.084812 -3.1785e-06
10:92066282 C T 0.750820 2.7634e-07
10:92075170 C G 0.028913 -1.6809e-05
10:92077121 G A 0.107593 7.7108e-05
10:92077387 T C 0.981697 2.4284e-05
10:92079842 T C 0.059981 1.0135e-04
10:92079984 T G 0.858177 -1.7510e-04
10:92080790 T C 0.297837 -1.8074e-05
10:92082138 G A 0.063886 9.3370e-06
10:92086724 G A 0.021721 5.6498e-05
10:92087402 A C 0.130203 5.2118e-06
10:92090455 T G 1.347240 6.5776e-05
10:92091978 C T 0.812165 6.6054e-05
10:92095755 G A 0.085928 3.5467e-05
10:92095819 C T 0.354017 -3.0792e-05
10:92106307 G C 0.174070 -1.6062e-05
10:92106907 A G 1.159104 1.4831e-07
10:92109785 T C 0.095347 1.0129e-04
10:92121337 C T 0.209069 2.6723e-04
10:92124196 G A 0.055999 -3.2922e-05
10:92132199 A C 0.460679 -8.1865e-05
10:92136784 C T 0.049141 -1.1924e-04
10:92153461 C T 0.670069 -1.0419e-05
10:92168329 G T 0.043733 -5.6195e-05
10:92174263 A G 0.100070 8.3024e-07
10:92188114 G A 0.036992 -3.4236e-05
10:92189876 C T 0.410296 1.9026e-05
10:92194934 C T 0.180357 2.8175e-05
10:92198652 G A 0.036661 -3.2457e-05
10:92204687 C T 0.051098 2.1037e-05
10:92207955 A G 0.023707 2.5586e-05
10:92209081 C G 0.168730 1.9461e-05
10:92262549 C T 0.246057 -2.2596e-05
10:92264522 T C 0.043029 8.0870e-06
10:92289433 A G 0.054681 1.4277e-05
10:92289637 C A 0.047599 -4.3342e-06
10:92292960 C A 1.519746 1.8417e-05
10:92293555 G A 0.225284 9.6620e-06
10:92299474 C G 0.044087 7.6991e-06
10:92303944 T G 0.044285 -1.0463e-04
10:92306462 A G 0.055337 2.0785e-06
10:92319869 A G 0.656586 -1.1086e-05
10:92322951 A G 0.200643 1.2196e-05
10:92331036 G A 0.051160 8.0875e-07
10:92343214 T C 0.294831 1.3498e-05
10:92347862 G T 0.066041 -7.7914e-06
10:92379608 A G 0.034632 1.0504e-05
10:92384521 A G 0.086490 2.1675e-05
10:92392234 G A 1.594369 -2.5255e-05
10:92412484 C T 0.863029 -3.5576e-05
10:92430120 T C 0.024525 -1.6774e-05
10:92430963 T C 0.642415 9.8451e-06
10:92431189 A G 0.884523 -2.7888e-05
10:92434957 A G 0.193382 6.0402e-05
10:92439545 T C 0.081780 2.3920e-05
10:92441337 C A 0.846307 -1.8908e-06
10:92446453 A G 0.067109 1.3884e-04
10:92446955 T C 0.036479 -3.9486e-05
10:92449965 C G 0.173768 2.8869e-05
10:92452253 T C 0.034759 -8.8786e-05
10:92456074 T C 1.026008 7.4878e-07
10:92460611 A G 0.139126 -7.2957e-06
10:92473442 A G 0.034502 -2.5480e-05
10:92477634 A C 0.338681 1.9811e-05
10:92483791 A G 0.122339 2.5270e-05
10:92503619 C T 0.318944 1.5531e-05
10:92503988 T C 0.021529 -3.2621e-05
10:92505404 A G 0.969818 3.7280e-06
10:92510557 G C 0.060108 3.6919e-05
10:92510700 A G 0.034743 -9.0719e-05
10:92544645 C T 0.098431 4.6991e-05
10:92549330 G A 0.022175 -9.0007e-05
10:92562377 A C 0.398896 -1.6300e-05
10:92576260 T C 0.047453 -2.9048e-05
10:92583921 G C 0.092319 5.4589e-05
10:92598007 G A 0.212688 -4.1391e-05
10:92598458 T C 0.107600 3.5273e-05
10:92600239 T G 0.322027 -9.9720e-07
10:92618616 G A 0.129311 -1.9103e-05
10:92624484 A G 0.040783 -2.8041e-05
10:92631778 A G 0.047498 3.9824e-05
10:92632424 G C 0.045077 -1.6382e-05
10:92632899 G T 0.398666 9.3908e-06
10:92648086 T C 0.020529 -3.7279e-05
10:92662860 G A 0.626362 -5.3440e-06
10:92665837 G T 0.183551 1.2266e-05
10:92671795 G A 0.062646 1.2254e-05
10:92683763 T C 0.102040 3.7108e-05
10:92683865 G A 0.193969 1.4676e-05
10:92684601 A G 0.020442 -3.7615e-05
10:92684734 G T 0.076395 3.6407e-05
10:92684953 T G 0.167591 1.4280e-05
10:92686421 G A 1.897035 -1.6084e-05
10:92686482 G A 0.212224 6.8235e-06
10:92686595 T A 0.128366 1.3676e-04
10:92686818 T C 0.317561 8.3170e-05
10:92687829 A C 0.148707 2.6666e-05
10:92688298 G A 0.536231 -3.4911e-05
10:92689303 A G 0.086136 8.1799e-05
10:92693375 G A 0.073812 -1.8544e-05
10:92699366 T C 0.321329 5.9976e-05
10:92700690 A C 0.099265 -7.5119e-06
10:92701315 T C 0.154955 9.6225e-05
10:92716330 A G 0.153683 -1.2415e-05
10:92719205 T G 0.648079 -2.7603e-05
10:92723269 T C 0.043600 -3.0864e-05
10:92724037 A G 1.141330 6.2532e-06
10:92727798 G T 1.097733 1.3513e-05
10:92729557 A G 0.051179 -8.6649e-05
10:92733574 C T 0.054415 -3.3568e-05
10:92739374 C T 0.167676 1.5294e-05
10:92743716 A C 0.033347 1.0826e-06
10:92743940 A G 0.026187 1.7075e-05
10:92753721 G A 0.339775 8.7934e-05
10:92753967 T C 1.948652 7.4756e-05
10:92758506 G A 0.038495 4.9274e-05
10:92760108 C T 0.161239 1.8435e-05
10:92762242 T C 0.056421 -4.5478e-05
10:92767371 T C 0.028478 -2.2381e-05
10:92769660 C T 0.982927 4.3594e-05
10:92771814 A C 0.158578 -1.4783e-05
10:92782127 C T 0.116127 1.5220e-04
10:92782813 A G 0.181279 -5.9827e-05
10:92791166 A G 0.664104 3.5543e-05
10:92791516 A G 0.366819 -2.6861e-07
10:92795690 C T 1.167909 2.4845e-05
10:92795781 A C 0.580188 -1.0569e-05
10:92795895 C T 0.171343 -3.1527e-05
10:92797757 T C 0.038066 1.0594e-04
10:92800518 G A 1.156900 1.7318e-05
10:92803107 A G 0.121615 -1.7392e-05
10:92808994 C T 0.378438 -7.3247e-06
10:92821376 G T 0.048518 3.6654e-05
10:92822294 C G 0.062591 -1.3108e-05
10:92823921 A G 0.164874 -2.1344e-05
10:92831290 G A 0.041912 -1.4979e-05
10:92833812 A G 0.465571 1.7809e-05
10:92836310 A G 0.051939 -1.8543e-04
10:92836529 C T 0.146653 4.7195e-06
10:92843848 C T 0.062886 3.7318e-05
10:92848304 G A 0.265548 1.6578e-05
10:92848811 T C 1.355124 2.8040e-05
10:92861497 C T 0.088418 6.7086e-05
10:92864977 A G 1.657258 4.5332e-05
10:92867622 T C 0.028955 -2.9602e-06
10:92870847 C T 0.035453 -3.4097e-05
10:92872126 T C 0.230711 -5.4585e-05
10:92872941 A G 0.716425 -5.1845e-08
10:92873811 A G 0.026248 1.4937e-05
10:92880112 T C 1.115568 -1.7604e-06
10:92883656 T C 0.111761 -1.7659e-05
10:92885225 C T 0.113880 2.9746e-06
10:92886613 T C 0.038832 5.3732e-06
10:92889697 A C 0.021415 2.3813e-05
10:92889896 G A 0.032594 -9.9089e-05
10:92890749 T C 0.110154 -8.5318e-06
10:92890950 C T 0.064194 2.0745e-05
10:92891040 A G 0.077502 4.2634e-05
10:92894370 T C 1.045045 1.5751e-05
10:92894406 A C 1.155887 1.5229e-05
10:92909035 T C 1.771334 4.8536e-05
10:92909854 C G 0.153725 -2.1407e-05
10:92914422 C T 1.287398 -9.3384e-06
10:92920352 G T 0.483906 1.3379e-05
10:92921360 G A 0.217008 1.3413e-06
10:92921798 G C 1.759960 1.7036e-05
10:92922084 A G 0.031072 1.8970e-05
10:92924448 T C 0.052117 -6.8060e-05
10:92933099 A G 0.850796 -1.0635e-04
10:92934593 A G 0.044480 -3.3721e-05
10:92948478 G T 0.935069 4.9220e-05
10:92953356 A G 1.788114 -1.6493e-05
10:92953672 A G 0.312790 -2.5908e-04
10:92958798 C G 0.039728 -1.8495e-05
10:92962993 C T 0.128918 7.3907e-05
10:92966636 G A 1.757572 -4.8983e-05
10:92967031 G T 0.024158 -1.2908e-04
10:92974729 G T 0.346159 -4.5704e-05
10:92976570 C A 0.108382 -1.6095e-05
10:92977542 C A 0.108148 1.0777e-04
10:92996070 T C 0.064214 7.2024e-05
10:93000211 A G 0.729405 1.1227e-05
10:93008177 A G 0.102257 -2.0873e-05
10:93011770 C A 0.546633 -9.0336e-07
10:93013521 T C 0.041964 -2.2247e-05
10:93031580 A C 0.025009 -2.6889e-05
10:93036422 C A 0.101349 -2.6787e-05
10:93043858 C T 0.434165 1.9696e-06
10:93047151 A G 0.028553 -4.4142e-05
10:93053496 G A 0.789331 -9.0454e-06
10:93059828 A G 0.128097 7.9411e-05
10:93060218 T C 0.649241 -2.9271e-05
10:93060349 A G 0.638923 -1.2341e-05
10:93068022 G A 0.061984 -4.5688e-05
10:93070134 A G 0.106204 -6.5532e-05
10:93072434 T C 0.540645 -4.7455e-06
10:93073460 A C 0.130447 -3.8012e-05
10:93075193 T G 0.035330 1.3586e-05
10:93077075 C T 0.776377 -9.8877e-06
10:93088688 G A 0.104039 -7.5276e-08
10:93098170 T C 0.023941 2.9310e-05
10:93098281 C T 0.055739 -3.3805e-05
10:93098691 G A 0.022483 2.8774e-05
10:93109231 T C 0.048281 -3.8752e-05
10:93110451 A G 0.030617 1.2359e-05
10:93116344 T G 0.053337 -5.3415e-05
10:93118139 C T 0.051672 -1.0299e-04
10:93119767 T C 0.167108 2.6115e-05
10:93126279 G A 0.022045 -9.9101e-06
10:93129422 A G 0.025395 7.6017e-05
10:93134204 T A 0.057197 4.0752e-05
10:93136392 G A 0.039718 1.1205e-04
10:93136505 C T 0.066058 2.7051e-05
10:93140521 C T 0.044928 4.9491e-05
10:93140749 A G 0.056995 2.8735e-05
10:93141296 C T 1.838751 3.7588e-05
10:93144029 A G 0.090368 -3.0718e-06
10:93145048 G A 0.021380 5.1037e-05
10:93145578 G T 0.021007 6.1524e-05
10:93146556 A G 0.021331 5.4897e-05
10:93146981 T C 0.021123 5.8183e-05
10:93147261 G A 0.099907 3.5213e-05
10:93153905 G A 0.101576 -8.3532e-05
10:93156076 A G 0.021438 6.9532e-05
10:93158245 G A 0.021600 6.8543e-05
10:93161297 G A 0.041396 -1.7463e-05
10:93162790 A C 0.021630 6.6024e-05
10:93163559 A G 0.062899 -1.4580e-05
10:93166203 C T 0.065366 -2.3198e-05
10:93167508 A G 0.091585 4.7505e-06
10:93170547 A G 0.061679 -8.8824e-05
10:93172612 C G 0.021513 7.7537e-05
10:93174329 G A 0.042390 -2.2568e-05
10:93181831 G T 0.022655 6.5144e-05
10:93192248 C T 0.070829 -9.8334e-05
10:93193736 A G 0.068073 -8.8414e-08
10:93194547 T C 0.021467 8.2820e-05
10:93198699 G A 0.021841 7.6129e-05
10:93203980 G A 0.046096 -1.9409e-05
10:93204286 T C 0.020036 6.6606e-05
10:93210757 T C 0.042636 9.4969e-05
10:93214133 T C 0.104432 -1.6135e-04
10:93218687 C G 0.022376 4.8714e-05
10:93235872 C T 0.068067 6.9269e-06
10:93241291 C T 0.039244 6.1741e-05
10:93248389 G A 0.090092 3.8756e-05
10:93260076 A G 0.068171 -4.0292e-07
10:93270556 A G 0.060868 -6.0246e-05
10:93271707 T C 0.073948 -5.5556e-06
10:93271824 A G 0.101404 -1.3965e-04
10:93272452 G T 0.021698 6.3032e-05
10:93276500 G A 0.068060 2.2368e-06
10:93277669 A G 0.061137 -5.8637e-05
10:93280226 A G 0.142099 -5.3129e-05
10:93283655 A G 0.067145 -1.3924e-06
10:93285009 A G 0.068177 -1.2668e-06
10:93285492 A G 0.043646 1.3832e-06
10:93286016 C T 0.032230 5.8302e-05
10:93286658 A G 0.069771 -2.2519e-05
10:93287200 C T 0.032331 6.1252e-05
10:93287354 T C 0.056382 2.5775e-05
10:93287468 C T 0.032905 7.1955e-05
10:93288659 C G 0.068145 -8.9500e-07
10:93290069 C T 0.106146 2.2456e-05
10:93290749 A T 0.100699 -9.3935e-05
10:93290873 T G 0.040384 -1.1875e-04
10:93296070 G C 0.021461 6.7880e-05
10:93296116 T C 0.042425 -1.7982e-05
10:93299523 T C 0.067307 5.6821e-06
10:93299684 G A 0.032925 5.0353e-05
10:93303486 A G 0.713926 2.3650e-05
10:93309820 A G 0.056044 -8.2130e-05
10:93311733 C G 0.040001 -3.8888e-05
10:93315271 G A 0.699067 -1.7376e-05
10:93318538 G T 0.689372 -1.0400e-05
10:93324920 C T 0.026859 -3.4321e-05
10:93325215 A G 0.105925 7.9698e-06
10:93334954 T C 0.034768 -1.1322e-05
10:93338383 A G 0.126902 4.1260e-05
10:93338550 C T 0.145770 -1.8100e-05
10:93338600 C T 0.547568 7.1229e-05
10:93345378 A G 0.303637 2.3833e-05
10:93347419 T C 0.040189 1.8075e-05
10:93348120 T G 0.535163 4.2279e-05
10:93349021 A G 0.481209 -2.1134e-05
10:93349439 A G 0.058342 -3.7442e-05
10:93349797 C A 0.339282 4.6140e-05
10:93349950 C T 0.027553 -3.8867e-06
10:93350068 C T 0.052435 -4.0031e-06
10:93350075 G A 1.859848 -1.2321e-05
10:93351786 C A 0.031127 -4.6882e-06
10:93365404 T C 1.549181 -1.3288e-05
10:93367514 A C 0.169419 2.5126e-05
10:93367987 C G 0.040251 3.3460e-05
10:93371116 C G 0.029702 2.7243e-05
10:93372889 A G 0.114929 -1.5138e-05
10:93373408 G T 0.119015 1.9391e-06
10:93377232 C T 0.045729 -1.3882e-05
10:93377309 C T 0.394388 9.1747e-06
10:93386317 A C 0.097395 3.5720e-06
10:93387851 G A 0.116247 9.2404e-05
10:93390158 T C 0.074766 1.6292e-04
10:93402545 C G 0.101712 1.5403e-06
10:93417894 A C 0.676340 -6.6413e-06
10:93424883 G T 0.277083 1.6047e-05
10:93425494 C T 1.239653 -7.3360e-06
10:93427441 A G 0.140898 -4.2454e-05
10:93428737 C T 0.159736 -4.6164e-05
10:93439882 A G 0.035917 -9.6646e-05
10:93441991 G A 0.337695 -2.6937e-05
10:93442223 G A 1.143527 -1.5740e-05
10:93458101 T C 0.056200 3.8804e-05
10:93465201 G A 0.295237 4.0301e-05
10:93473070 C A 0.030702 -1.0773e-04
10:93477919 C T 0.849293 -6.4345e-06
10:93483575 G A 0.038086 3.7606e-05
10:93489719 A G 0.679995 -1.5208e-05
10:93490163 C T 0.127305 5.3775e-05
10:93526536 G A 0.087661 -5.5243e-05
10:93527081 A G 0.069995 -6.0147e-05
10:93562484 T G 0.062714 5.2036e-05
10:93562721 A G 0.079193 1.7278e-04
10:93565641 C T 0.185797 1.9098e-05
10:93568410 G A 0.173177 -6.4648e-05
10:93569805 G A 0.075363 -8.9688e-06
10:93584623 C T 0.064194 3.3867e-05
10:93602605 A G 0.952674 -9.8192e-06
10:93603922 C T 0.150405 -2.5554e-05
10:93625967 T C 0.099674 -1.8166e-06
10:93629910 A G 0.046502 -6.3568e-05
10:93631319 G A 1.138087 -7.7947e-07
10:93654381 T C 0.193940 -1.1312e-05
10:93657377 T C 1.699761 9.5753e-06
10:93660359 G A 0.108593 1.8289e-05
10:93664644 C T 0.624694 -1.5207e-05
10:93668110 A T 0.507808 -1.4546e-05
10:93668140 C T 0.029325 -3.7327e-05
10:93680944 A G 0.059011 5.1156e-05
10:93711787 G A 0.087629 3.5909e-05
10:93713758 G T 0.730174 -1.8213e-05
10:93720906 G A 0.048488 8.4992e-06
10:93730480 G A 0.056921 -9.4313e-05
10:93730592 T C 1.480462 -1.1954e-05
10:93738198 C T 0.038845 -8.9944e-06
10:93773792 A G 0.117496 1.2989e-04
10:93786557 C A 0.759616 8.2212e-07
10:93792389 T C 0.103773 -1.1535e-04
10:93801025 G A 0.025992 2.6989e-05
10:93822193 C T 1.467612 -2.0170e-05
10:93851714 C T 1.627933 4.8535e-06
10:93862351 A G 0.028465 7.8914e-05
10:93865244 T C 0.199364 2.6733e-05
10:93871066 A G 1.193103 5.8815e-05
10:93871218 G A 0.662104 3.0149e-05
10:93889944 T C 0.084886 -3.5609e-05
10:93907781 A G 0.033224 3.0578e-05
10:93921882 G C 0.040124 -4.3541e-05
10:93932303 T C 0.046353 1.1003e-04
10:93952038 G A 0.063529 4.5425e-05
10:93953887 G A 0.050822 2.3451e-05
10:93955613 C A 0.064009 -1.1327e-04
10:93968910 A G 0.290673 -1.0257e-05
10:93977203 G A 0.614453 1.4997e-05
10:93983069 A G 0.072036 -7.7950e-06
10:93999850 G A 1.176342 4.4551e-05
10:94015524 T C 0.050627 1.1553e-05
10:94016576 C A 0.045785 6.8272e-05
10:94031934 A G 0.108713 1.1495e-04
10:94052164 T C 0.309609 -3.7622e-05
10:94062676 T C 0.195557 6.1333e-05
10:94070082 C T 0.048391 1.0880e-04
10:94073049 T C 0.098126 -3.2807e-05
10:94074941 G A 0.036586 1.9547e-04
10:94089160 C A 0.931953 -1.4252e-05
10:94097608 C T 0.053672 2.7450e-05
10:94100581 G A 0.024025 1.1451e-05
10:94116233 A G 0.244246 1.4193e-04
10:94138239 G A 0.931635 -1.3482e-05
10:94140233 A G 0.195079 5.7693e-05
10:94143848 T C 1.081777 2.1556e-05
10:94166680 A G 0.033396 3.9676e-05
10:94167087 A G 0.791428 1.3038e-05
10:94168797 A G 0.703922 -4.2127e-06
10:94176088 C T 0.872306 8.1522e-05
10:94180144 A G 0.020847 6.9071e-05
10:94180865 G C 0.062799 9.1576e-05
10:94190652 T C 0.023477 -2.6534e-05
10:94196248 G A 0.657583 4.9706e-05
10:94199756 G A 0.052477 -1.6933e-05
10:94209840 T C 0.020124 -2.1376e-05
10:94209876 T C 0.250046 8.0869e-05
10:94211444 A G 0.069381 8.0589e-06
10:94220051 G T 0.121609 6.0043e-05
10:94252403 A C 0.042230 -3.8510e-05
10:94256847 T C 0.045606 1.3440e-05
10:94265621 C G 0.058592 4.9946e-06
10:94272154 A G 0.033035 2.8881e-05
10:94274809 G A 0.214113 7.1810e-05
10:94281144 C T 0.163138 2.7333e-05
10:94283503 T C 0.061260 -2.8607e-05
10:94288002 C T 0.051494 7.2206e-06
10:94311924 C T 0.426278 3.3258e-05
10:94311998 G C 0.022376 -3.2911e-05
10:94329592 A C 0.079790 1.3429e-04
10:94344778 T C 0.162924 -5.4953e-05
10:94347830 A G 1.048767 1.4783e-05
10:94350626 G A 0.215862 -1.1108e-05
10:94367230 G A 1.186215 1.7325e-05
10:94368588 C T 0.154988 4.7889e-05
10:94369982 A C 0.029773 2.7989e-05
10:94374603 C T 0.231717 -7.9018e-05
10:94383074 C A 0.084448 5.8969e-05
10:94383202 C T 0.174277 7.4452e-05
10:94383444 T C 0.031993 -2.2255e-04
10:94383858 G T 0.175829 -9.3858e-06
10:94397858 G T 0.053441 1.2667e-05
10:94404823 T C 0.045139 3.9220e-05
10:94415666 T C 0.083757 -1.2200e-04
10:94429082 C T 0.050780 9.2228e-06
10:94441599 G A 0.031373 -2.5919e-04
10:94456360 G A 0.098272 4.7983e-05
10:94462882 T C 0.819406 -1.4309e-05
10:94465559 T C 0.819942 -1.6158e-05
10:94480779 C T 0.052101 2.2333e-06
10:94481806 T G 0.020094 1.0738e-05
10:94481917 A G 0.760259 -1.1087e-05
10:94482135 T C 0.039689 6.0784e-05
10:94485211 C A 0.989896 -4.5538e-05
10:94494460 T C 0.037131 2.0412e-05
10:94494735 C T 0.125383 -2.9373e-05
10:94498436 C T 0.778302 1.5861e-04
10:94498831 C T 0.109862 3.2151e-05
10:94499577 G A 1.076291 -5.5817e-05
10:94501126 T C 0.034373 -1.8750e-05
10:94501903 G A 0.102553 2.8508e-05
10:94502244 C T 0.880943 -2.7531e-05
10:94502534 A G 0.032513 1.2783e-04
10:94504410 A G 0.038861 5.6630e-05
10:94515985 C T 0.424080 -6.2679e-07
10:94518018 T C 0.052893 -4.7567e-06
10:94518228 C T 0.029605 9.0344e-05
10:94520143 G T 0.321719 -1.8181e-05
10:94521071 G T 0.063747 7.5980e-07
10:94523766 C T 0.478395 -5.3515e-05
10:94525506 A C 0.625258 -3.0348e-05
10:94535940 A G 0.643675 -2.1087e-05
10:94543870 T G 0.580220 1.0582e-05
10:94560060 C T 0.996030 1.5884e-05
10:94574341 C T 0.116344 4.8329e-05
10:94577904 A G 0.076447 2.0363e-05
10:94586373 T C 0.020403 -1.8334e-05
10:94595653 A G 0.041354 -7.8358e-05
10:94596041 A G 0.164420 5.8533e-05
10:94596902 T C 0.067976 1.4547e-04
10:94598259 T C 0.767507 7.4400e-05
10:94599105 T C 0.050514 -3.2852e-05
10:94599267 T C 0.091608 9.6690e-06
10:94599468 A G 1.438115 1.8650e-05
10:94602822 G A 0.636943 -4.0402e-05
10:94608319 T C 0.044704 -2.0894e-04
10:94619381 G A 0.034155 7.8583e-05
10:94622028 T G 1.944423 -7.3409e-05
10:94626221 T G 1.902673 -1.1283e-05
10:94636680 A G 0.056622 -2.0785e-04
10:94646776 A G 0.023691 -3.3177e-05
10:94669531 T G 0.051530 1.2058e-04
10:94671228 G A 0.021162 -6.8803e-06
10:94695555 A G 0.522702 4.5635e-06
10:94695617 T C 1.342725 3.7264e-05
10:94711457 C T 0.034850 5.3240e-05
10:94714427 G C 0.208884 5.1078e-05
10:94716524 C G 0.116169 3.2858e-05
10:94733781 T G 0.034259 3.6871e-05
10:94739383 C T 0.037349 -4.8361e-05
10:94746240 A G 0.312595 1.9081e-05
10:94758948 T C 0.087207 -5.3511e-05
10:94764660 G T 0.155773 5.8798e-05
10:94765977 C T 0.065145 4.8862e-06
10:94771895 C T 0.170129 2.1272e-05
10:94786148 T C 0.047414 -2.3758e-04
10:94787521 T A 0.184138 5.0036e-05
10:94815076 C T 1.045311 -1.5584e-05
10:94819606 A G 1.192408 -3.8716e-06
10:94824166 A G 0.187585 7.6507e-06
10:94824424 T G 0.024230 -6.8469e-05
10:94827183 C A 1.413619 1.3138e-05
10:94832128 A G 0.506860 -6.8443e-06
10:94833639 A G 0.084717 -1.5417e-05
10:94838388 G A 0.132865 7.5352e-05
10:94839642 A G 0.896058 3.0258e-06
10:94840631 C A 0.320197 -7.3260e-06
10:94841107 G A 1.625736 7.4194e-06
10:94841669 A G 0.027923 5.8301e-05
10:94842477 G C 1.380207 -1.5000e-05
10:94846448 T C 0.034983 -3.6088e-06
10:94846661 A G 0.051702 -1.6273e-05
10:94849708 A G 0.398277 2.7038e-05
10:94850226 T C 0.091897 9.4258e-06
10:94850473 C G 0.173813 -1.8610e-05
10:94850801 G A 1.979821 1.8609e-05
10:94854740 G C 0.054892 1.3264e-06
10:94857262 C G 0.040345 -5.3062e-05
10:94859247 T C 0.810536 2.0545e-05
10:94870362 G A 0.182204 -1.4408e-05
10:94885878 C T 0.691189 -2.0251e-06
10:94890629 C T 0.063156 -2.2794e-05
10:94891850 A G 0.115701 8.6506e-07
10:94897992 T C 0.099843 -4.4180e-05
10:94899151 T C 0.146919 2.9981e-05
10:94899739 A G 1.756225 9.7588e-06
10:94904761 A G 0.051455 5.4617e-05
10:94910365 T C 0.066742 7.1647e-05
10:94916025 G A 0.058112 -2.7931e-05
10:94921065 G A 0.243685 -1.3890e-05
10:94926192 T C 0.135111 2.0881e-05
10:94940120 C T 0.027066 4.1886e-05
10:94941751 C A 0.035246 6.0502e-05
10:94958324 C T 1.939275 3.8299e-05
10:94960075 G T 0.978367 -8.0384e-06
10:94960494 A G 0.039747 1.1781e-06
10:94963391 G A 0.851526 -8.1315e-06
10:94983746 G A 0.061462 4.7187e-05
10:94999562 G A 0.091228 -6.5368e-06
10:95002810 G A 0.069027 -1.9845e-05
10:95003141 A G 0.121966 5.7998e-05
10:95003939 A G 0.739405 4.7081e-05
10:95006979 A G 0.071553 -4.5657e-05
10:95009508 T C 0.159769 -2.9226e-05
10:95012967 T C 0.956234 -4.5293e-05
10:95016338 C T 1.556971 -3.6784e-05
10:95026836 C T 0.394933 1.0404e-05
10:95035622 G A 0.218527 2.7272e-05
10:95038988 C T 0.208971 2.9657e-05
10:95039397 A C 1.283490 -1.1514e-05
10:95047523 T G 0.042743 1.9907e-06
10:95049058 G A 1.242000 -1.0014e-04
10:95050826 G A 0.206199 2.4955e-05
10:95052209 A G 0.242451 -5.4190e-05
10:95055943 T C 0.032406 1.1029e-04
10:95065296 A C 1.939113 -4.6011e-05
10:95069145 C A 0.836434 -1.2988e-05
10:95069336 G A 0.145056 -2.3238e-05
10:95080484 A G 0.030981 3.9225e-05
10:95082020 G A 0.131365 6.0637e-05
10:95083039 T C 0.130025 7.6057e-05
10:95089918 G A 0.898213 7.3248e-05
10:95091879 C T 0.077093 1.0364e-04
10:95093984 A G 0.132446 -4.7298e-06
10:95094508 T C 0.035314 6.4227e-05
10:95102019 G A 0.443178 6.3771e-04
10:95107428 A G 0.115873 -1.0627e-05
10:95122562 G T 0.250754 1.4676e-04
10:95125610 T C 1.446706 1.9601e-05
10:95134235 T C 0.465694 1.9331e-04
10:95134343 G A 0.128996 -2.5125e-06
10:95137390 G T 0.068148 -1.0636e-04
10:95140483 C T 0.728126 4.1732e-05
10:95140862 T C 0.046401 -1.0580e-04
10:95144508 A G 1.399796 -7.0036e-06
10:95147609 A G 0.029530 -3.6191e-05
10:95148835 C T 0.103101 -1.0805e-05
10:95151461 G A 0.332083 4.4007e-05
10:95158494 G A 0.941187 4.2307e-06
10:95159025 G T 1.179600 -7.2851e-06
10:95159844 T C 0.227751 -1.2642e-05
10:95159921 A C 0.100527 -2.3917e-05
10:95161268 T C 0.041390 6.1492e-06
10:95163809 T G 0.095623 -2.4947e-05
10:95163883 A G 0.211753 -2.7852e-05
10:95164470 A G 0.126974 2.1962e-06
10:95166779 G A 1.407056 4.1353e-05
10:95171283 T C 0.065292 -1.9940e-05
10:95174021 C T 1.923770 1.8983e-05
10:95174818 G A 1.536286 7.2773e-06
10:95186158 A G 0.316623 9.0965e-05
10:95188487 G C 0.330009 5.5622e-06
10:95203617 A G 0.032185 5.6402e-06
10:95207779 A G 1.386047 -3.4077e-05
10:95209696 C T 1.549337 -2.4588e-05
10:95220901 A G 0.316133 1.0220e-04
10:95220979 G A 0.074464 -8.5295e-05
10:95221216 A G 0.041221 5.9661e-05
10:95221477 T C 0.148763 -1.4988e-04
10:95228152 G A 0.488895 1.2589e-05
10:95228171 G A 0.290703 -6.0400e-06
10:95233541 C G 0.028913 5.4908e-05
10:95239343 A C 1.691381 -1.2435e-04
10:95245913 A G 1.051539 -1.0212e-04
10:95249605 G A 0.465558 1.0434e-04
10:95250825 A G 1.421415 -6.2717e-05
10:95252525 G T 0.029929 -3.4712e-05
10:95256144 A C 0.417258 1.2767e-05
10:95258040 C T 1.306779 -6.5177e-06
10:95259979 G C 0.434837 1.2041e-05
10:95262497 C G 1.741538 2.4981e-06
10:95266683 G A 1.136662 -2.6359e-05
10:95270203 T C 0.171431 4.4245e-05
10:95274477 C T 0.225466 4.0231e-05
10:95274972 A C 1.315997 -2.7279e-04
10:95276718 C T 0.023499 3.6994e-06
10:95276742 C G 0.052046 4.1736e-05
10:95277523 A G 0.047177 1.5236e-05
10:95278683 A G 0.225508 3.6417e-05
10:95279506 T A 1.518545 -1.4179e-04
10:95279771 T C 1.529152 -9.2962e-05
10:95287147 C T 0.048167 -5.9927e-06
10:95289636 A G 0.271455 3.1184e-05
10:95306114 A G 0.086866 3.3984e-05
10:95306213 G A 0.049787 3.2181e-05
10:95307307 C T 1.858550 -4.6947e-05
10:95312135 A C 0.199997 3.6867e-06
10:95315193 T C 0.103452 -1.8537e-05
10:95315221 A G 0.063331 2.0270e-04
10:95322547 A C 0.040913 2.9408e-05
10:95324503 A C 0.398108 7.5386e-05
10:95326676 T C 0.082932 2.8420e-05
10:95327429 T C 0.233389 2.8437e-04
10:95333063 G A 0.400000 6.9515e-05
10:95335179 G A 0.045071 5.2076e-05
10:95340359 C T 0.140768 2.3734e-05
10:95340745 A G 0.038417 3.3069e-05
10:95343450 T G 0.303225 2.7767e-05
10:95344238 C T 0.198857 -1.3866e-04
10:95344333 C T 0.190620 3.6620e-07
10:95345426 C A 0.337224 3.0147e-05
10:95347041 A G 0.031779 -5.4871e-05
10:95348182 C T 0.757932 -2.6205e-06
10:95351237 G C 0.045632 3.6475e-05
10:95354133 T C 0.046456 1.6394e-04
10:95354271 T C 0.054409 -4.8000e-05
10:95354619 A G 0.323803 4.4354e-05
10:95358418 T G 0.155478 -1.0995e-04
10:95362176 C T 0.031120 1.2384e-04
10:95362627 A G 0.472747 1.1467e-05
10:95364624 G A 0.186871 3.7345e-05
10:95366577 T C 0.330317 -6.9226e-06
10:95367001 A G 0.815638 -3.0210e-05
10:95367290 A G 0.055155 -3.9971e-05
10:95368516 C T 0.297619 -3.1647e-05
10:95368993 C T 0.548444 3.5646e-05
10:95374541 T C 0.048582 7.4435e-06
10:95375099 A G 0.067651 7.3042e-06
10:95378547 A G 1.373310 -1.5429e-05
10:95379543 C A 0.988439 7.2000e-06
10:95379841 A G 0.062912 -2.0764e-05
10:95380078 T C 0.094266 9.0893e-06
10:95381773 A T 0.713355 -1.8687e-05
10:95384354 G A 0.041740 -5.9561e-05
10:95387629 A G 0.183353 1.1224e-06
10:95389874 A G 0.481332 -1.7504e-05
10:95391632 C G 0.088693 6.8718e-06
10:95392031 G C 0.761103 -4.8042e-05
10:95392511 C T 0.159860 5.1869e-06
10:95394331 G A 0.075879 -5.2541e-05
10:95396491 G A 1.074065 -1.9277e-05
10:95405424 A G 0.466687 1.7323e-05
10:95408651 A G 1.058638 1.5976e-05
10:95433124 G A 1.290001 -1.2336e-06
10:95438517 T C 0.034493 1.7668e-05
10:95440889 A G 0.179182 -8.1504e-06
10:95441272 A G 0.219968 3.0097e-05
10:95444513 C T 0.034437 6.1421e-05
10:95452908 T A 0.022133 9.3888e-05
10:95454681 C G 1.033198 -2.7140e-05
10:95457992 G A 0.213613 2.2248e-05
10:95459817 T C 1.468352 -3.5832e-06
10:95463026 T G 0.066161 1.4481e-05
10:95463471 A T 1.043831 -3.7104e-05
10:95471750 C T 0.181269 2.1881e-05
10:95473868 T C 0.108363 2.1120e-05
10:95485334 A G 0.126656 -9.3946e-05
10:95486117 C T 0.037680 7.9168e-05
10:95487723 T C 0.092631 7.2531e-05
10:95489319 A G 0.048878 5.4194e-05
10:95494584 G A 0.027459 -7.3402e-06
10:95505450 T C 0.050854 -1.4132e-04
10:95505946 T C 0.025083 -5.3711e-05
10:95509122 C T 0.038939 2.2178e-06
10:95510630 A G 0.047508 7.1734e-06
10:95511000 A G 0.379065 9.0668e-05
10:95512810 T C 1.277203 -2.8774e-05
10:95514432 T C 0.237703 -4.9235e-06
10:95517171 A G 0.034314 1.7956e-05
10:95517178 A G 0.095321 1.1255e-06
10:95520557 T C 0.095253 -7.4861e-06
10:95520558 A G 0.046937 5.1011e-05
10:95521692 A G 1.173868 -2.7907e-05
10:95521752 G A 0.568760 -6.5913e-06
10:95525331 A C 0.380386 -3.7085e-04
10:95527521 G A 0.068430 -5.4556e-05
10:95528185 G A 1.594128 5.6438e-05
10:95529230 C T 0.071702 -1.9189e-04
10:95534265 T G 1.148292 8.3382e-05
10:95535240 A C 0.133235 7.7371e-05
10:95541289 C T 0.881569 2.9725e-05
10:95543937 G A 0.035324 6.5816e-06
10:95547226 A G 0.072848 -2.4519e-05
10:95548838 G T 1.943112 -2.6466e-05
10:95554073 T C 0.051776 2.2768e-05
10:95565254 T G 1.879190 1.5098e-04
10:95569379 A G 0.049589 4.3055e-05
10:95569746 A C 0.442182 -7.0795e-05
10:95575512 G T 0.056382 -1.2025e-05
10:95579110 A G 1.675383 8.0722e-05
10:95586092 A G 0.028251 2.0201e-05
10:95593114 A G 0.086558 2.2130e-05
10:95603004 G A 0.874675 1.1354e-04
10:95604428 A G 0.050546 -6.7053e-05
10:95617553 T C 0.083675 9.2960e-06
10:95622634 A G 0.052675 3.9037e-05
10:95630427 C T 0.041695 7.3910e-05
10:95636851 G A 0.045804 2.0991e-05
10:95657489 A C 0.056969 -5.2649e-05
10:95665322 G T 0.081663 -4.7646e-05
10:95666458 G A 1.749892 1.9416e-04
10:95683452 G A 0.898427 8.4099e-05
10:95709031 A G 0.024664 5.0243e-05
10:95712080 G A 0.173914 8.5960e-06
10:95718148 T C 0.220562 4.5972e-05
10:95720501 C T 0.501819 3.8659e-05
10:95731909 G C 0.362184 -1.2163e-05
10:95734592 T G 0.199176 -2.9323e-05
10:95739318 G A 0.428650 4.0720e-05
10:95750827 G A 0.893695 4.0018e-05
10:95752515 T C 0.020215 -4.8242e-05
10:95753015 A C 0.025635 -3.5407e-05
10:95754732 C T 0.566319 4.6128e-05
10:95766049 A G 0.897635 2.2670e-05
10:95772910 G A 0.058797 5.9459e-05
10:95773705 G A 0.052020 -2.4867e-05
10:95775792 T C 0.031906 2.5942e-05
10:95782925 C T 0.314504 -5.2847e-05
10:95783242 A G 1.026106 3.5498e-05
10:95785262 G T 1.878284 3.5024e-05
10:95791763 A G 0.505672 1.7066e-06
10:95796931 T C 0.051182 1.6674e-04
10:95798102 A G 0.051572 -1.7898e-05
10:95802529 G A 0.522417 4.5248e-06
10:95810757 C T 0.517535 -1.2221e-05
10:95820885 G A 0.024359 7.5146e-05
10:95830221 A G 0.057320 -2.1692e-05
10:95850334 G T 0.155225 6.3458e-06
10:95854556 T G 0.053029 6.2361e-05
10:95855835 C T 0.087629 -4.8960e-05
10:95859929 G A 0.560746 -5.3734e-05
10:95861695 T C 0.366682 2.3776e-04
10:95867116 T C 0.043165 1.2732e-05
10:95868120 T C 1.950768 2.6426e-05
10:95879731 A G 0.046482 7.7746e-06
10:95881309 C T 0.060676 2.5393e-05
10:95886354 A G 0.091313 6.0932e-05
10:95887596 T G 0.122962 2.5726e-05
10:95892129 A T 0.076116 -2.2297e-05
10:95895940 G A 0.840731 4.6734e-04
10:95898681 A G 1.098758 -1.9875e-04
10:95901577 C T 0.023785 8.9425e-05
10:95901711 A C 0.069495 -1.7077e-05
10:95914518 A G 0.796050 -9.5882e-05
10:95929812 C T 0.066197 -7.6638e-05
10:95931087 T G 0.341843 8.4177e-05
10:95938864 C T 0.785751 1.9318e-05
10:95949547 T C 0.043178 2.4117e-05
10:95950897 T C 0.074704 -4.8174e-05
10:95952772 A G 0.387783 1.6344e-04
10:95958289 A G 0.234885 6.9981e-05
10:95965722 T C 1.543465 -3.6757e-04
10:95968915 A G 0.035174 -6.6694e-05
10:95970288 T C 0.673153 3.0743e-05
10:95974208 C T 1.205391 -1.0861e-04
10:95984276 G A 0.682251 -1.5938e-04
10:95998141 A G 0.090985 -3.3353e-06
10:96002935 T C 0.026430 4.6212e-05
10:96010740 C T 0.040611 -5.1189e-05
10:96013705 A G 1.234571 -4.0330e-04
10:96035980 C T 0.220627 -7.1509e-04
10:96039597 C G 0.866132 -2.0350e-04
10:96044496 A G 0.038813 1.9445e-05
10:96052511 T C 0.174832 -4.0050e-04
10:96058298 T C 0.525026 -6.0470e-04
10:96066341 G A 0.593038 -1.8691e-04
10:96070375 G A 0.530421 -1.2858e-04
10:96072194 A G 0.045226 -4.8383e-05
10:96073994 A G 0.082020 2.0086e-06
10:96076582 T C 0.023480 9.5569e-05
10:96080917 T C 0.033925 -5.2071e-05
10:96080971 T C 0.092546 3.6406e-05
10:96083452 G A 0.514374 -2.4973e-04
10:96083961 C T 0.069005 -1.3596e-05
10:96098373 T C 0.315614 -4.4964e-05
10:96106240 C G 0.147218 -1.4572e-04
10:96114835 A G 0.249576 3.4158e-05
10:96116419 A G 0.307402 -3.4775e-05
10:96121505 C T 0.031182 -4.6706e-05
10:96122543 G A 0.498914 -1.8041e-04
10:96126951 A G 0.247067 4.8481e-06
10:96131947 C A 0.307516 -4.1089e-05
10:96134685 A G 0.530661 -2.8556e-05
10:96183462 A G 0.420912 3.3507e-07
10:96187933 C G 0.070972 1.6119e-04
10:96195326 T G 0.065561 1.6147e-05
10:96204219 T C 0.191483 -6.0293e-05
10:96206045 C T 0.075775 3.0075e-05
10:96231547 G C 0.030215 -2.6451e-05
10:96233448 C T 0.045012 1.1315e-05
10:96240878 C T 0.094786 1.2725e-05
10:96248779 A G 0.034515 1.0382e-04
10:96259443 A G 0.881783 -1.6454e-05
10:96267404 C T 0.211263 8.5853e-05
10:96325537 T C 0.023506 7.0374e-05
10:96332272 T C 0.889849 -1.5713e-05
10:96370853 G T 0.301878 -2.0193e-05
10:96384689 C T 0.076334 -1.6078e-05
10:96405329 T C 0.427125 2.9461e-05
10:96405502 A G 0.306438 1.0568e-05
10:96415549 G A 0.063471 -4.4806e-05
10:96447920 T C 0.034233 -5.0036e-05
10:96466771 T C 0.047625 -1.3468e-05
10:96467850 A G 0.058975 -1.8645e-05
10:96484145 A G 0.048543 -4.1441e-05
10:96495161 A G 0.028076 2.0049e-04
10:96495232 T C 0.731557 4.0413e-05
10:96495410 T C 0.050721 -1.7416e-06
10:96523402 A G 0.126523 4.0399e-05
10:96534922 C G 0.067843 -2.4840e-05
10:96547463 T C 0.298018 2.2488e-05
10:96603458 A G 0.026732 3.6452e-05
10:96619231 T C 0.426774 -4.6320e-05
10:96622313 G A 0.064925 1.1431e-05
10:96641794 C A 0.121083 4.0017e-05
10:96662309 T C 0.072965 5.0566e-05
10:96667241 T G 0.068502 2.2121e-04
10:96674834 A G 0.054892 3.1176e-05
10:96707202 T C 0.396261 7.0158e-05
10:96746078 T C 0.346510 6.0826e-06
10:96748737 T A 0.125831 4.4114e-05
10:96751270 C T 0.273948 3.6812e-05
10:96756131 G C 0.435142 -4.0129e-05
10:96766934 C A 1.161671 4.4861e-05
10:96772412 T C 0.612827 -7.7630e-06
10:96798548 T C 0.372174 3.2133e-05
10:96798749 C T 0.245259 1.8613e-05
10:96808540 G A 0.058706 9.7219e-05
10:96810552 C T 1.237200 4.8302e-05
10:96811045 C G 0.427595 5.3185e-05
10:96814915 T C 0.250887 5.1166e-05
10:96817776 C T 1.955627 2.9798e-05
10:96818119 C G 0.105789 2.1202e-06
10:96823366 C T 0.102274 -1.8920e-05
10:96827178 C T 1.313001 2.8467e-05
10:96828160 C T 1.728136 1.1503e-04
10:96828323 C T 0.564365 -9.1842e-06
10:96830311 A C 0.076976 1.4185e-07
10:96859192 G A 0.765417 1.4247e-05
10:96860160 A G 0.061767 -5.0602e-05
10:96885334 C A 1.161444 1.4851e-05
10:96886637 A G 1.547695 7.9337e-06
10:96887053 G A 0.032818 -3.7093e-05
10:96928688 T C 0.316704 1.8945e-05
10:96947612 C T 1.974884 4.8160e-06
10:96949596 A G 0.032162 1.2124e-06
10:96954360 A T 0.764287 1.3148e-05
10:96954479 A G 1.126273 1.2824e-05
10:96954732 T C 0.766621 1.5478e-05
10:96974803 G A 1.138097 2.0133e-05
10:96987154 C T 1.824827 6.0156e-05
10:96994949 G A 1.019513 3.3182e-05
10:96998519 C T 0.789442 3.7133e-06
10:97010379 G A 0.209539 1.2894e-05
10:97020612 G A 1.419257 6.5711e-05
10:97023630 C T 0.616647 1.8583e-06
10:97026530 G T 0.152437 2.6097e-05
10:97027887 G C 1.641614 1.4954e-06
10:97029859 T C 0.047495 3.5969e-05
10:97034610 A G 1.029225 3.4744e-05
10:97035506 G C 0.044227 -2.7245e-05
10:97040225 C T 0.060053 1.0748e-05
10:97040326 T G 1.903468 5.9964e-05
10:97040743 G A 0.273692 -1.2496e-06
10:97040975 G C 1.262464 1.8319e-06
10:97043960 A G 0.037219 -5.4442e-06
10:97043999 C T 0.487678 5.6466e-06
10:97047825 C T 0.286616 -3.1966e-05
10:97048938 A G 0.223538 -4.3374e-05
10:97049244 G T 0.069001 3.3762e-05
10:97049663 C T 0.833756 1.0119e-04
10:97055832 A G 1.821221 1.7265e-05
10:97057364 G A 0.421062 -8.1964e-05
10:97059313 G A 0.027238 1.9254e-05
10:97060182 T C 0.084234 1.2365e-05
10:97063375 G A 0.577085 2.7360e-04
10:97064588 G A 0.270219 3.5402e-05
10:97064619 T C 0.076291 9.1384e-06
10:97064677 T C 0.059420 2.5830e-05
10:97068409 T C 0.626050 -2.2644e-05
10:97069849 T C 0.260683 -3.3867e-06
10:97070115 G A 0.811104 -3.6942e-07
10:97070671 A G 0.086606 1.3431e-06
10:97070709 T C 0.183911 -8.9168e-06
10:97070992 A C 0.087898 7.4971e-05
10:97073830 C T 0.061231 3.6347e-05
10:97075315 G A 0.031137 -2.9698e-05
10:97077979 C T 0.036648 6.3188e-05
10:97082300 T C 0.181811 2.2672e-05
10:97091926 A C 0.132975 -1.5890e-04
10:97096357 T C 0.046453 2.6717e-06
10:97101925 T C 0.023175 -9.6384e-06
10:97106165 C T 0.530762 6.3779e-06
10:97116219 T C 1.098408 2.5870e-05
10:97118644 C T 0.838313 1.1823e-05
10:97122536 T C 0.092186 -1.9302e-05
10:97125874 A C 0.140220 -4.5874e-05
10:97128784 C T 0.046635 -3.1873e-05
10:97137105 G A 1.066314 8.4643e-06
10:97141487 A G 0.062354 4.3953e-05
10:97141523 A G 1.173265 3.9987e-06
10:97143826 C T 0.124007 -4.1167e-05
10:97147219 G A 0.107516 -1.9677e-05
10:97160462 A G 0.545689 -2.6174e-05
10:97168827 T C 0.066353 -7.1605e-05
10:97174269 T C 0.183758 5.4383e-05
10:97174352 C T 0.094643 1.7299e-07
10:97174537 A C 0.055876 1.3981e-05
10:97180509 C G 0.155196 5.6625e-05
10:97183789 A G 0.027576 -9.9645e-06
10:97192443 C A 0.038981 8.8844e-05
10:97204949 G A 0.035158 1.0778e-05
10:97206619 C T 0.681381 -1.7436e-04
10:97209774 A G 0.093582 -4.0180e-05
10:97220724 A G 0.042140 4.5510e-05
10:97222023 A G 1.284607 -1.0504e-05
10:97222479 A G 0.048888 -3.1917e-05
10:97227304 T C 0.026122 -3.3746e-05
10:97227977 A G 0.108554 1.6299e-04
10:97232268 T G 0.493822 1.9112e-05
10:97234991 A C 1.041228 -1.6441e-06
10:97235508 A G 0.330525 -8.5026e-05
10:97240100 G A 1.074256 4.1461e-05
10:97241035 T C 0.102420 2.4651e-05
10:97246036 T C 0.474961 -1.6689e-05
10:97251376 T C 0.061309 4.5191e-05
10:97251948 T C 0.082952 -3.5560e-05
10:97256744 C T 0.951314 1.8442e-05
10:97260540 C T 0.030124 1.8097e-05
10:97260564 G A 1.772473 8.3227e-05
10:97265004 A G 0.071540 -3.8022e-05
10:97276810 T G 1.552800 1.4433e-04
10:97277059 T C 0.046015 -7.1520e-05
10:97283567 T C 0.336685 6.9679e-04
10:97294813 A G 0.554280 -3.1372e-05
10:97295373 C A 0.059001 1.6148e-05
10:97296722 C T 1.786728 5.0986e-05
10:97304086 C T 0.036589 5.8915e-05
10:97309704 A G 0.084227 4.0915e-06
10:97315208 G A 0.316480 -4.7811e-05
10:97317340 A G 0.872315 5.6546e-06
10:97318089 C T 0.203015 -6.2555e-05
10:97319594 A G 0.074724 -1.8969e-05
10:97319637 T C 0.971022 -2.0905e-05
10:97322109 A G 0.050267 -1.3034e-05
10:97322506 A G 0.123939 -3.8683e-06
10:97325126 C T 0.118538 7.7737e-05
10:97334210 T C 0.085756 -2.0006e-04
10:97334291 A C 1.036700 3.0331e-05
10:97339775 T C 0.094055 4.7710e-05
10:97348050 A G 0.061501 -1.5217e-04
10:97349281 C A 0.272838 -1.2415e-04
10:97349492 A G 0.154271 7.3039e-06
10:97361511 A G 0.161359 3.2745e-05
10:97363553 T C 0.050702 3.7677e-05
10:97364566 C T 0.093442 5.5814e-05
10:97367117 T G 1.083176 -3.1517e-06
10:97367813 A G 0.032068 1.2527e-05
10:97371146 A G 0.051056 -2.2377e-05
10:97386497 T G 0.039981 1.2935e-05
10:97387248 G A 0.070881 -5.1415e-06
10:97388162 A G 0.248031 -6.6451e-05
10:97389101 G T 0.274682 -1.3850e-04
10:97397344 C T 0.733946 2.7775e-06
10:97401865 A G 0.033279 -1.2160e-06
10:97409895 C T 0.097833 -3.5429e-05
10:97420005 T C 1.826024 3.1145e-05
10:97441169 T C 0.056583 -8.2700e-06
10:97445357 A C 0.039462 8.0244e-06
10:97447252 A G 0.027891 -1.4592e-05
10:97447373 T A 0.629702 1.4215e-05
10:97453464 G T 0.138334 -3.4389e-07
10:97453703 C A 0.093585 4.8330e-05
10:97457837 A G 0.061455 2.3315e-05
10:97473403 G T 0.380061 6.6234e-05
10:97484742 C T 0.890258 -7.9303e-06
10:97485830 G A 0.035372 -4.6195e-05
10:97486408 T G 1.686204 1.5374e-05
10:97488148 A G 0.032123 4.1924e-05
10:97505785 C A 0.068735 -5.6866e-05
10:97529973 A G 0.028368 4.0740e-05
10:97539087 T C 0.251792 -2.0730e-05
10:97546627 G A 0.041510 -1.7258e-04
10:97580324 G T 0.028394 1.2518e-04
10:97591981 T C 0.033331 -4.0624e-06
10:97593236 G A 0.093783 2.3279e-05
10:97618580 C T 0.139132 2.3298e-06
10:97624007 C A 0.154868 2.0143e-05
10:97624709 C A 1.111401 1.1347e-05
10:97633021 T C 1.330820 -2.3130e-05
10:97637383 C T 0.057531 2.7128e-04
10:97643729 T C 0.042656 -7.7144e-05
10:97650898 A G 0.096139 -3.3965e-05
10:97658718 A C 0.402068 -1.2027e-04
10:97659940 A G 0.213454 -1.8756e-04
10:97666538 T C 1.233749 -3.1776e-05
10:97681928 A C 0.041010 -4.5986e-06
10:97687049 C G 0.034379 -1.1298e-05
10:97696880 T G 1.138977 -1.4427e-05
10:97698338 A G 0.276080 -1.7346e-05
10:97700979 T C 0.370486 4.1003e-05
10:97703075 G A 0.031821 -6.6762e-05
10:97704739 T C 0.729811 -5.1668e-06
10:97707570 G A 0.043870 1.7240e-05
10:97729477 G A 0.050747 -6.2876e-06
10:97742082 A C 0.096921 -9.8054e-06
10:97747108 C T 0.045064 9.8816e-05
10:97748040 A G 1.143780 5.4790e-05
10:97748120 G A 0.048316 -6.9803e-06
10:97752059 A G 0.057502 5.1791e-05
10:97762315 C T 0.144202 -2.6881e-05
10:97764194 G A 0.042850 1.2177e-04
10:97764765 C T 0.907957 2.9295e-05
10:97768803 G C 0.044535 1.3067e-04
10:97772358 G A 0.273315 -6.5479e-07
10:97779219 A G 1.232243 3.7733e-06
10:97791359 C A 0.049082 -1.9713e-05
10:97799445 G A 0.077239 -8.9317e-05
10:97808509 G A 0.717091 2.8850e-05
10:97816368 G A 0.027255 1.4212e-04
10:97819462 T C 0.038404 -8.5185e-06
10:97883062 T C 0.086567 9.1720e-05
10:97886086 G A 0.959938 1.5706e-05
10:97898846 T G 0.031545 -1.1771e-05
10:97910878 T C 0.069803 6.1541e-05
10:97913520 A G 0.122777 -9.8080e-06
10:97917843 T C 0.154981 4.1902e-05
10:97919011 G A 0.076963 -1.0415e-04
10:97920278 C T 0.045570 3.2337e-05
10:97925178 G T 0.716334 -1.2333e-05
10:97925688 G T 0.224191 -8.5439e-06
10:97929872 A G 1.868245 6.4838e-05
10:97950486 T C 0.047391 2.9411e-05
10:97958880 G C 0.639384 2.0079e-05
10:97960510 T C 0.043980 3.4186e-05
10:97961789 A G 0.136763 -2.5612e-05
10:97962767 C A 0.156942 1.6982e-05
10:97971928 T C 1.100878 8.7274e-05
10:97973548 T G 0.036645 1.4810e-05
10:97974867 G A 0.057430 3.3138e-05
10:97979255 A G 0.021464 5.7141e-05
10:97980432 T C 0.151470 -1.9400e-05
10:97980648 C G 0.283361 -1.4005e-05
10:97983028 A G 0.900190 -4.3327e-05
10:97987824 A G 0.057012 2.3141e-05
10:97989039 T C 1.885009 -5.9050e-05
10:97991026 T C 0.103481 -7.8209e-06
10:97993267 T C 1.680495 -5.2811e-06
10:97995268 T C 0.878917 -9.3886e-06
10:97996819 G A 0.045833 6.4926e-05
10:97996946 G A 0.032185 3.1631e-05
10:98000417 C T 0.580772 -5.6869e-05
10:98002866 T G 0.650400 3.7108e-05
10:98008526 A G 0.051669 -2.6323e-05
10:98010276 T C 0.035619 6.3326e-05
10:98013014 T C 0.196861 -2.8053e-05
10:98014850 T C 0.055272 1.3494e-05
10:98015470 A G 0.052510 -1.6702e-05
10:98016907 G T 1.819208 4.0701e-05
10:98022537 C T 0.072572 2.1209e-05
10:98022677 G A 0.060582 -1.0212e-05
10:98023373 G A 1.060124 -2.5264e-05
10:98027246 G A 0.023954 2.8614e-05
10:98043011 A G 0.062637 1.2567e-06
10:98047575 A G 0.051400 5.8706e-05
10:98055699 C A 0.109729 -3.9473e-05
10:98059377 T C 0.038547 -8.4257e-06
10:98063689 A G 0.234097 2.4948e-05
10:98077162 T C 1.895438 2.9151e-05
10:98085116 A G 0.037813 -8.7147e-06
10:98087140 A G 0.062198 -2.0147e-05
10:98089319 A G 0.113507 1.9170e-04
10:98098312 A G 0.035359 -1.0599e-04
10:98109025 C T 0.067012 -2.1790e-05
10:98110481 G A 0.040559 -1.1890e-04
10:98115019 A G 0.036278 -8.5871e-05
10:98115056 C T 0.027222 1.3049e-05
10:98120109 G A 1.542910 -1.5107e-05
10:98122334 C T 1.809452 9.1442e-06
10:98125754 C T 0.048177 3.0139e-05
10:98130773 A C 0.107542 -5.4109e-05
10:98131821 T C 0.295529 -3.0602e-06
10:98135505 T A 0.696707 -3.4797e-05
10:98137026 G A 0.049793 7.2148e-05
10:98141748 T C 0.245811 -4.7314e-06
10:98146654 G C 0.311897 2.5802e-05
10:98151594 C T 0.825638 8.3631e-06
10:98155678 A G 0.036148 4.1146e-05
10:98156475 T C 0.040789 1.2941e-05
10:98157412 A G 1.960330 -1.2875e-05
10:98160099 T C 0.345264 2.0266e-05
10:98166278 T C 0.096435 -1.2487e-04
10:98166356 G T 1.018296 1.0733e-04
10:98167265 T C 0.324108 1.9806e-05
10:98168559 G A 1.972207 -6.8859e-05
10:98169074 G A 0.108840 1.8146e-05
10:98172999 T C 0.024444 3.4367e-05
10:98176550 A G 0.023308 -3.4252e-05
10:98184972 G A 0.723884 -4.2491e-05
10:98199799 C T 0.033944 -2.0745e-04
10:98206797 C G 0.028079 -6.4796e-05
10:98212308 T C 0.811792 -1.9160e-05
10:98214711 G A 0.203983 -5.7395e-05
10:98216092 A G 0.330849 2.2232e-05
10:98222551 A G 0.042146 -9.2903e-05
10:98222575 C G 0.797939 2.6324e-05
10:98226213 T C 0.025135 1.5144e-04
10:98226497 A G 0.312332 2.3890e-05
10:98232659 C T 0.387040 2.7047e-05
10:98244498 T C 1.763820 6.3024e-05
10:98245589 T C 0.794398 2.5184e-05
10:98255294 A C 0.127464 -5.2488e-05
10:98255479 T C 0.039501 1.0432e-05
10:98258871 T C 0.325740 1.3588e-06
10:98263545 A G 0.636187 3.8215e-05
10:98265433 C T 0.089537 -3.8590e-04
10:98268119 C T 0.933715 -2.4279e-05
10:98274045 A G 1.323004 2.7640e-06
10:98277692 C T 0.799896 2.8789e-05
10:98281896 C G 0.068226 5.1982e-05
10:98295577 C T 0.158993 5.7179e-06
10:98309996 G A 0.036687 7.8302e-06
10:98319815 C T 0.310852 -2.7186e-05
10:98324964 T C 0.020675 -3.0037e-05
10:98342056 T G 0.060945 9.3281e-05
10:98347257 G T 0.326876 -1.5308e-04
10:98348572 G A 0.330986 5.3686e-05
10:98359014 G A 1.336786 -1.2937e-05
10:98362921 C T 1.688596 1.5867e-05
10:98372057 C T 0.064214 -5.7739e-05
10:98380137 C T 0.384498 2.9756e-05
10:98380379 T C 0.039364 4.9358e-05
10:98382554 A G 0.487804 -1.8230e-05
10:98385346 T C 1.119836 -3.5760e-05
10:98386433 A C 1.917266 -2.7650e-05
10:98392816 C T 0.090943 1.1386e-06
10:98393448 G A 0.057959 -5.4883e-05
10:98395083 T C 0.596560 -6.5347e-05
10:98398037 T C 0.035012 4.3219e-05
10:98399971 C T 0.056177 1.0154e-05
10:98404054 T C 0.950957 -5.2139e-06
10:98406194 T C 0.387686 9.3079e-06
10:98406362 C T 0.077100 -7.7095e-05
10:98411293 A G 0.062432 8.8419e-05
10:98416324 A C 0.574745 1.7032e-05
10:98418971 G T 0.058187 6.4626e-05
10:98422896 C T 0.234373 1.7671e-05
10:98424774 T C 0.028485 4.0603e-05
10:98425524 G A 0.046775 -2.7622e-05
10:98427551 G A 0.863906 4.9386e-05
10:98429148 A G 0.596439 1.5988e-04
10:98431175 A G 0.029481 1.3348e-06
10:98436824 A G 0.248255 -3.0263e-06
10:98437665 G A 0.166228 3.6487e-05
10:98443392 G A 0.082118 4.3231e-05
10:98446670 A G 0.034298 2.0514e-05
10:98454760 A G 0.921748 5.2498e-05
10:98458051 A G 0.033204 7.1043e-05
10:98461573 C T 0.946111 7.1766e-05
10:98469507 A C 0.573700 7.8209e-05
10:98470865 C T 0.368283 1.0230e-05
10:98470936 G C 0.329158 -1.3222e-05
10:98478317 G A 1.873042 -8.5623e-05
10:98482000 C G 0.049391 2.1914e-04
10:98483545 G A 0.023350 -2.4078e-05
10:98483774 T C 1.001509 2.5581e-05
10:98485105 A G 0.210347 1.6027e-04
10:98485812 C T 0.068531 -3.7076e-05
10:98496428 T C 0.902355 6.2672e-05
10:98504184 A G 1.116156 1.4399e-04
10:98505437 A G 0.268083 2.2887e-04
10:98508037 C A 0.129512 2.3166e-05
10:98508282 G A 0.752395 3.6113e-05
10:98517301 G T 0.200188 -5.0637e-06
10:98522209 C G 0.055171 6.2647e-05
10:98525432 T G 0.039728 1.3843e-05
10:98525587 T G 0.029822 2.3901e-05
10:98528249 C A 0.038865 2.6016e-05
10:98530682 G A 1.048397 2.9513e-04
10:98532965 G T 0.234330 2.9229e-05
10:98534367 T G 0.028959 6.7351e-05
10:98538553 C T 1.811766 1.0377e-06
10:98541573 T A 0.051533 4.0842e-05
10:98542011 T C 0.127227 3.1066e-05
10:98549366 G A 0.178805 1.8119e-05
10:98550811 A G 0.041932 1.8273e-05
10:98551213 C T 1.925270 -3.6876e-05
10:98555065 A T 0.054626 1.3275e-05
10:98557448 T C 0.400049 -4.2344e-05
10:98565769 T C 0.077573 2.3192e-05
10:98573366 C G 0.183937 -5.7007e-05
10:98587496 A G 0.186819 -1.2913e-05
10:98596356 C G 0.106331 7.6739e-05
10:98604466 G A 0.205547 -1.5220e-05
10:98652682 A G 0.022454 1.1647e-04
10:98653118 G T 0.043201 -1.1509e-05
10:98655435 C T 0.081501 6.5092e-05
10:98657312 A G 0.052880 1.2631e-05
10:98657516 A G 0.030215 -1.5370e-05
10:98657741 T C 0.210896 -8.6916e-06
10:98683218 T C 0.049696 -4.9524e-04
10:98712008 A G 0.061387 5.2676e-05
10:98715698 T A 0.025151 -7.7515e-06
10:98716653 C T 0.024466 6.8220e-05
10:98716810 A G 0.071854 2.5507e-05
10:98728921 C T 0.152644 3.0201e-05
10:98742043 G A 0.045307 -4.8725e-06
10:98742605 T C 0.030747 -6.4295e-06
10:98742750 C A 0.105539 -8.2237e-05
10:98743237 G A 0.035713 3.3324e-05
10:98747753 C T 0.415521 -2.9331e-05
10:98760547 C G 0.246018 5.6155e-06
10:98761834 A G 0.039131 -2.4644e-05
10:98762051 G T 0.145802 -1.7268e-05
10:98766590 A C 0.181353 -4.0217e-05
10:98774102 C T 0.215346 -4.8253e-05
10:98784597 T G 0.101388 -8.6984e-05
10:98786658 A G 0.096516 -6.5402e-05
10:98791762 G A 0.152894 1.5373e-04
10:98792582 A G 0.053808 -6.4748e-05
10:98793292 A G 0.048375 -3.4387e-05
10:98793557 C T 0.240374 -1.6824e-05
10:98795467 G C 0.319265 -2.4523e-05
10:98802495 G C 0.200016 7.8933e-06
10:98808065 A C 0.297399 4.3884e-06
10:98808210 C T 0.099534 -1.2025e-05
10:98810371 C T 0.177870 -1.5318e-04
10:98814148 C T 1.838180 -5.4854e-05
10:98816373 A C 1.173502 2.9579e-06
10:98816434 T C 0.022886 -4.8503e-05
10:98819317 G A 1.366536 1.2243e-05
10:98820067 A G 0.190049 1.0102e-05
10:98820109 G A 0.288716 1.8804e-05
10:98824776 T C 0.143362 1.8010e-05
10:98825285 A G 0.040883 2.4830e-05
10:98832383 A G 1.483361 6.0260e-05
10:98838694 T C 0.883241 3.9608e-05
10:98840076 T C 0.375387 -1.0202e-04
10:98840529 A G 0.054548 2.8179e-05
10:98846714 A G 1.229520 -3.9099e-06
10:98852095 A G 0.047813 -1.3288e-04
10:98853968 A G 0.034879 -6.8222e-05
10:98858754 T C 0.146046 1.0368e-05
10:98862817 A C 0.271176 -4.7680e-05
10:98862940 G A 0.072345 3.5593e-05
10:98867239 A G 0.456726 -5.0427e-05
10:98871038 T C 1.332618 -3.1096e-05
10:98887698 C A 1.368691 -6.7550e-05
10:98888619 A G 0.088651 -4.7018e-06
10:98891289 A C 0.029043 -3.3145e-05
10:98901159 G T 0.210519 -3.7816e-06
10:98903609 C T 0.232237 2.8717e-05
10:98904619 T C 0.101368 8.9562e-05
10:98907878 T C 1.656031 1.0150e-05
10:98912996 G A 1.616725 6.7721e-06
10:98913628 T G 1.522985 -2.5431e-05
10:98917985 C T 0.099064 1.0133e-04
10:98923531 A G 1.064737 3.0754e-05
10:98924600 A G 0.142810 4.0638e-05
10:98930061 C T 1.805158 -1.0236e-05
10:98930392 C T 1.646609 2.8279e-05
10:98933853 A G 0.836505 2.1245e-05
10:98937895 A G 1.054847 3.5413e-05
10:98937908 A G 0.514880 -7.4098e-06
10:98939548 C T 0.085087 -6.3095e-06
10:98942013 A G 0.224249 -3.9711e-05
10:98942021 T C 0.053169 -4.8116e-05
10:98942833 T C 0.325627 4.7868e-05
10:98942979 G A 0.060699 -8.0299e-06
10:98946244 A G 0.535663 -2.8812e-08
10:98948911 G C 0.096486 1.0233e-04
10:98949053 C T 0.155205 -1.0563e-05
10:98950477 T C 0.566244 1.2801e-05
10:98957430 G A 0.488161 8.8102e-06
10:98958738 C T 1.159844 7.8010e-06
10:98966882 A G 0.603155 1.5482e-06
10:98970910 C A 1.842195 1.3976e-06
10:98986189 C T 0.066853 4.5716e-05
10:98986472 C T 1.842620 8.6672e-06
10:98989454 G A 1.312186 -3.9102e-05
10:99000296 C T 0.087811 4.0094e-06
10:99003811 A G 0.051283 5.8419e-05
10:99007197 C T 0.046291 -4.8910e-06
10:99009522 C A 0.125455 -4.1305e-05
10:99013454 G A 0.076343 -4.3440e-05
10:99015364 G A 0.665227 -7.4733e-06
10:99015630 C T 0.063256 2.1171e-05
10:99053763 A G 0.045006 -1.0576e-05
10:99060939 T C 0.175923 -1.4016e-05
10:99061337 G A 0.092270 -8.7285e-06
10:99064131 T C 1.951661 -2.2047e-05
10:99070734 T G 0.024376 2.0735e-05
10:99071906 T C 0.030163 3.5006e-05
10:99079023 A G 1.196602 -4.2302e-05
10:99080871 T G 0.657833 -1.8768e-05
10:99088314 T G 0.043519 1.3209e-05
10:99097191 A G 1.192561 -2.5680e-05
10:99102580 C A 0.101495 -1.5988e-05
10:99111505 C G 0.048177 1.9353e-05
10:99116903 T C 0.546198 3.4421e-05
10:99125949 T C 1.197446 -1.2481e-05
10:99129230 C T 0.255921 -9.7014e-06
10:99132083 T C 0.702579 -2.7782e-06
10:99133196 T C 0.029361 3.6218e-05
10:99141484 T C 0.515993 4.5992e-05
10:99156294 A G 0.106620 2.9814e-05
10:99160965 G A 1.969604 -1.0412e-05
10:99171232 T C 0.021617 -1.7758e-05
10:99173870 C T 0.524932 8.8958e-06
10:99190490 T C 0.136266 -3.6859e-05
10:99191750 A C 0.034252 8.4014e-05
10:99204526 G A 0.824836 -2.5219e-06
10:99204791 A G 0.316263 -7.6522e-06
10:99205731 G A 0.288898 -7.8000e-06
10:99210310 A G 0.522485 3.8597e-05
10:99215953 C G 1.090128 2.5029e-05
10:99220707 T C 0.862805 -2.3755e-05
10:99240758 C G 1.960989 1.8472e-05
10:99254905 G T 0.099025 -3.1137e-05
10:99270974 C T 1.696853 -5.2058e-06
10:99273836 T C 0.027673 4.5137e-05
10:99274045 T C 0.044665 6.9939e-06
10:99274436 T C 0.099047 1.0225e-04
10:99279160 T C 0.909554 4.3018e-05
10:99281793 G A 0.952132 -9.5156e-06
10:99290349 C A 0.539843 6.4354e-05
10:99291425 C T 1.973748 8.4153e-05
10:99300893 G A 0.050170 4.6872e-05
10:99308118 T G 0.501832 -3.5453e-05
10:99308848 T C 0.035109 1.6901e-05
10:99309508 T C 0.107814 -6.9137e-05
10:99313476 G A 1.968406 6.4409e-05
10:99316892 C T 1.974608 7.5464e-05
10:99335245 C G 0.112913 1.2401e-05
10:99337572 A G 1.393070 5.5613e-05
10:99342563 C T 0.550015 1.5235e-06
10:99345406 G A 0.513283 -3.9939e-05
10:99348498 C T 0.035259 -5.0270e-05
10:99348835 A C 0.159039 2.3301e-05
10:99350017 C G 0.633512 -5.6276e-05
10:99358511 G A 0.398601 -1.4078e-05
10:99359739 C T 0.342674 -2.4355e-06
10:99360792 T C 0.855282 1.6524e-05
10:99360967 A G 0.258459 -7.2601e-05
10:99361789 T G 0.041195 -6.3180e-06
10:99362217 C G 0.101514 -1.7933e-05
10:99362274 G C 0.025836 -1.1753e-05
10:99369642 A G 1.553329 -2.2532e-05
10:99371147 G A 0.535338 -2.2045e-05
10:99372127 A G 0.703049 2.4513e-05
10:99376092 C T 0.455892 3.8699e-05
10:99379736 G A 0.120184 -5.5383e-05
10:99381928 G A 0.447339 4.4862e-05
10:99387840 C A 0.440698 4.9365e-05
10:99388158 A C 0.064620 3.7869e-05
10:99390955 G A 0.061234 3.1426e-05
10:99401494 C T 0.097674 -7.8610e-05
10:99411411 T G 0.047982 4.4369e-05
10:99412669 C T 0.442234 4.3848e-05
10:99421253 T C 0.088437 -7.1092e-05
10:99422648 G A 0.797773 3.1476e-05
10:99439541 C G 0.817965 2.3534e-05
10:99439556 C A 0.159759 -5.5593e-05
10:99439673 G C 0.353557 6.4846e-06
10:99442262 C T 0.368588 7.2094e-06
10:99442836 A G 0.504611 3.1286e-05
10:99446425 C T 0.345919 -1.3741e-05
10:99448004 T C 0.409620 2.3670e-05
10:99449591 T G 0.178851 3.2028e-06
10:99451773 T C 0.051442 -2.5466e-05
10:99453097 A G 0.038206 -1.1568e-05
10:99457077 T C 0.036476 2.4941e-05
10:99459308 A C 0.534666 -1.7989e-05
10:99461687 T C 0.071160 -3.4257e-05
10:99464866 A C 0.084227 5.3373e-05
10:99466154 C A 0.522112 -1.3565e-05
10:99470858 A G 0.022172 -1.0193e-04
10:99472221 C T 0.460377 -3.5315e-07
10:99477358 G A 0.341985 4.9517e-06
10:99490436 T C 0.207270 4.4187e-05
10:99491246 A G 1.428339 -1.4239e-05
10:99496731 C G 0.089589 5.5219e-06
10:99498123 G T 0.245632 8.7823e-06
10:99499363 G A 1.217030 -1.9236e-05
10:99502897 A G 0.058287 -1.6226e-05
10:99504595 A G 0.066230 -3.6004e-05
10:99504630 T G 1.504452 -6.6414e-06
10:99504781 T C 1.704380 3.6767e-05
10:99515144 A G 0.094698 3.4038e-05
10:99521330 T C 0.034629 -2.1595e-05
10:99526726 C G 0.200114 3.1988e-05
10:99537490 A G 1.634311 -4.5843e-05
10:99538687 T C 0.035236 6.7568e-06
10:99543937 C A 0.031984 1.4646e-05
10:99544469 A G 0.039832 -4.1125e-05
10:99549713 A G 0.105578 1.8552e-05
10:99551326 A C 0.037424 -2.3448e-05
10:99554895 G C 1.591568 -8.6848e-05
10:99558000 A G 1.449543 -4.4796e-05
10:99558310 G A 0.876256 8.5643e-05
10:99558697 G T 0.045479 1.3018e-04
10:99559633 T C 1.935802 -5.9137e-05
10:99561645 A G 0.437518 1.1931e-05
10:99562572 G A 0.127928 -3.3302e-05
10:99563198 C T 0.032643 7.9544e-06
10:99565971 G C 0.027696 -7.8102e-06
10:99570779 G A 0.927010 -3.6753e-05
10:99576799 C A 0.121787 -4.8131e-05
10:99590225 A G 1.525968 -1.8360e-04
10:99596951 C T 0.350366 4.4045e-06
10:99600367 A G 1.074626 -1.0469e-04
10:99611593 G T 0.160843 1.6970e-05
10:99624292 G A 0.042562 5.5091e-05
10:99625319 T C 0.424898 -1.1685e-05
10:99633694 G A 0.511813 -1.8614e-05
10:99633752 C T 0.079281 7.0643e-06
10:99634578 A C 1.718233 1.5516e-05
10:99634835 C T 0.167273 -5.2154e-05
10:99636773 C T 0.693004 5.5210e-06
10:99637578 A G 0.956627 2.4696e-05
10:99639573 T C 0.245681 -6.7226e-05
10:99640120 T C 0.062711 -1.0677e-05
10:99641771 G T 0.629114 6.6332e-05
10:99642362 A C 0.850643 2.8044e-05
10:99647665 T C 1.097061 -3.0675e-05
10:99647820 T C 0.205037 2.1665e-05
10:99647821 A G 0.690793 1.3389e-05
10:99651421 T C 0.053467 4.5731e-05
10:99654592 T C 0.384894 -1.3222e-04
10:99657600 C T 0.128707 9.9681e-06
10:99659374 T C 0.132287 3.9859e-05
10:99676437 A G 0.028271 3.1872e-06
10:99681224 T C 0.034515 -2.8130e-05
10:99681343 G T 1.604466 8.5699e-05
10:99686973 T C 1.502923 4.3320e-05
10:99688733 T C 1.779221 -3.4667e-05
10:99695194 A C 0.381444 1.0108e-04
10:99709684 A G 0.122784 -5.0576e-05
10:99710394 A G 0.069936 -1.8943e-05
10:99713117 C T 0.880858 9.1415e-05
10:99736444 T C 0.049848 4.5316e-05
10:99747497 A C 0.128688 -5.4664e-04
10:99758611 T C 0.241228 1.0592e-04
10:99769125 G A 0.471809 2.6086e-05
10:99770333 G A 0.528256 -6.6230e-05
10:99773047 T C 0.657119 2.0013e-04
10:99777109 G C 0.128159 4.5036e-05
10:99794530 C T 0.388682 1.6949e-05
10:99803425 T C 0.055564 1.3786e-04
10:99807092 T C 0.087944 5.3744e-05
10:99811236 T C 0.102579 3.6109e-05
10:99812009 T C 0.072224 5.2552e-05
10:99833232 A G 0.043973 3.2000e-05
10:99838405 A C 1.058479 -3.6559e-05
10:99843767 A G 0.047404 1.8049e-04
10:99846671 C A 0.708135 -7.5755e-05
10:99865374 A C 0.056768 -4.0165e-05
10:99882156 T C 0.042341 2.2825e-04
10:99887537 T C 0.157117 1.0703e-04
10:99889852 T C 1.267070 -5.4083e-05
10:99894986 G A 0.036284 -3.8065e-05
10:99901300 G A 0.027462 5.7050e-05
10:99903135 G T 0.030471 -5.1344e-05
10:99909766 T C 0.031610 5.8589e-05
10:99932268 A G 0.075931 1.6348e-05
10:99934334 C T 0.223068 8.1017e-06
10:99964768 A G 0.078073 -1.2786e-04
10:99966160 G A 0.043071 2.9749e-05
10:99969475 C A 0.409689 2.3605e-05
10:99969507 T C 0.057820 -6.8033e-05
10:99969568 G A 0.636206 -1.2597e-04
10:100004799 C A 0.029708 -5.4874e-05
10:100007694 A G 0.080349 1.8998e-05
10:100016196 C G 0.866158 -7.4373e-05
10:100017453 G T 0.675941 -9.2074e-05
10:100020880 T C 0.297204 -1.6723e-05
10:100021983 A G 0.297340 -1.6993e-05
10:100030768 T C 1.681345 3.3793e-05
10:100032749 G A 1.062146 -1.2467e-05
10:100046078 G T 1.725348 2.0524e-05
10:100046757 G T 0.699742 1.2713e-06
10:100047185 A G 0.666032 -4.4042e-05
10:100047620 G C 0.020344 -1.5004e-05
10:100049599 A G 0.070387 1.8743e-05
10:100050356 T C 0.746341 1.0558e-04
10:100051497 G A 1.173593 -3.6531e-05
10:100053881 T C 0.069657 -8.3192e-06
10:100055224 G A 0.236752 1.5769e-05
10:100055644 T C 0.880410 4.3936e-05
10:100061023 G A 0.036891 -6.5438e-05
10:100061311 A G 1.891365 -2.6557e-05
10:100068962 G A 0.062818 1.0592e-04
10:100070557 C A 0.729145 -7.0515e-07
10:100074525 G T 0.041422 2.8593e-05
10:100077152 T C 0.158876 2.5409e-04
10:100078915 T C 0.333092 -1.9992e-05
10:100079373 T C 0.057911 3.1410e-05
10:100080631 A G 0.888921 -1.7847e-05
10:100084117 G A 0.121794 6.6418e-05
10:100086215 G A 0.037015 1.5272e-05
10:100088262 C T 0.135533 5.2975e-05
10:100090354 A G 0.023830 4.1556e-05
10:100091388 A G 0.064487 3.0015e-05
10:100092168 A G 1.532985 1.1542e-04
10:100094945 T C 0.430601 2.2065e-05
10:100099508 C A 0.979896 1.6530e-05
10:100100464 C T 0.191899 6.6766e-05
10:100102403 A G 0.735234 5.4215e-05
10:100103536 T C 0.135127 -6.6695e-06
10:100103565 A G 1.029494 1.2538e-04
10:100104045 T G 0.033850 -3.2958e-05
10:100104359 A C 0.211626 3.2780e-05
10:100105182 A G 1.432668 6.0771e-05
10:100114965 G A 0.515458 -6.9504e-05
10:100117107 T C 1.462672 2.4117e-05
10:100118038 T C 0.091384 5.8535e-05
10:100123612 C T 0.125289 3.4056e-05
10:100127551 A G 0.072591 -8.5416e-05
10:100135382 T C 0.053036 7.9250e-06
10:100144782 T C 0.588465 1.6695e-05
10:100151925 G T 0.028287 1.1694e-04
10:100153052 G A 0.023353 -3.2761e-05
10:100156853 C T 0.682676 2.1812e-05
10:100165322 T C 0.040452 1.0899e-04
10:100169228 G T 0.054801 2.4655e-05
10:100169387 C T 0.667606 -8.1375e-06
10:100172479 G A 0.513299 4.7374e-05
10:100176627 A G 0.042665 -2.1166e-05
10:100179274 T C 0.585631 4.5367e-05
10:100179851 C T 0.167682 9.2304e-06
10:100183570 C G 0.168425 4.2871e-06
10:100186895 A G 0.071926 -3.5369e-05
10:100187453 A G 1.956448 1.9663e-06
10:100189138 G A 1.075525 1.1696e-05
10:100190095 C T 0.053636 3.3762e-05
10:100190264 C T 1.191983 -7.5068e-06
10:100190920 A G 0.585099 -2.1602e-05
10:100193315 G A 0.112735 -1.0440e-05
10:100194829 C T 0.345312 -2.8197e-06
10:100195647 T G 0.025654 1.1638e-04
10:100196452 T C 0.095542 1.8405e-05
10:100202987 G A 0.036554 -3.3081e-05
10:100205107 T G 0.613882 9.9153e-08
10:100206358 C T 0.027878 -7.2828e-05
10:100212374 A G 1.260410 7.8646e-06
10:100212671 C T 1.928016 -6.6655e-05
10:100215413 C A 1.301514 -4.4295e-05
10:100219374 A T 0.968156 -3.6910e-05
10:100228430 C T 0.415102 8.4978e-06
10:100230982 C T 0.645460 2.4111e-06
10:100240246 C T 0.236703 1.2910e-05
10:100240334 A G 0.313757 1.5266e-06
10:100240681 T C 1.369464 -2.2411e-06
10:100241204 T C 0.097499 -9.8138e-06
10:100242039 C T 0.458735 -2.9080e-05
10:100242109 G T 0.335796 1.2986e-04
10:100245092 A G 0.565527 -1.3070e-05
10:100247590 G A 0.638975 3.2453e-06
10:100250397 C G 0.072783 5.8849e-07
10:100266547 C T 1.867833 5.4162e-05
10:100268469 A G 0.102588 -1.3186e-06
10:100273289 T C 0.032133 3.6667e-05
10:100280107 T C 0.668200 -1.3552e-05
10:100285250 A G 0.033986 1.1722e-05
10:100285723 G A 0.033899 3.8337e-05
10:100287607 A G 1.859053 -9.3444e-06
10:100291176 T C 0.102481 2.2065e-05
10:100292627 A C 0.997439 2.9581e-06
10:100300950 C T 0.054314 9.3253e-05
10:100309571 A G 0.113747 8.1071e-05
10:100311667 A G 0.707159 5.5350e-07
10:100334898 G A 1.845733 -1.9704e-05
10:100345973 C T 1.174222 -1.1322e-05
10:100346062 C T 0.055441 2.4674e-05
10:100347968 G A 1.878768 -6.0586e-05
10:100348010 A G 0.138405 -2.3188e-05
10:100361652 G C 0.037368 -1.9305e-06
10:100361926 G A 1.051715 4.4144e-06
10:100365613 T C 0.069936 1.2314e-05
10:100366009 C T 0.184485 6.0948e-06
10:100369006 C T 0.431309 3.1204e-05
10:100369054 G T 0.031435 3.7825e-05
10:100369397 T G 1.852604 1.9276e-05
10:100378911 C T 0.451244 1.2419e-05
10:100381447 A G 0.028881 5.7433e-06
10:100390806 A G 0.031107 6.0460e-05
10:100395594 G A 0.065038 3.6811e-05
10:100407887 T G 1.947698 -8.5862e-05
10:100409882 C T 0.038355 -6.8588e-05
10:100409977 A G 0.214976 -1.3814e-05
10:100411409 C T 0.088437 -9.9083e-06
10:100425254 C T 1.641228 2.0793e-05
10:100433477 C A 1.258018 -7.4811e-06
10:100454284 G A 0.721183 3.3761e-05
10:100454360 T C 0.045879 1.3128e-06
10:100466059 C T 0.387059 2.0932e-05
10:100486986 G A 0.050238 7.5610e-05
10:100492152 C T 0.066392 3.2509e-05
10:100508921 T C 0.066379 -2.2647e-05
10:100522440 C G 0.035914 5.8372e-05
10:100530337 A G 0.038926 2.5068e-05
10:100532002 A C 1.613876 -5.7408e-05
10:100555270 A C 0.020361 -7.5132e-07
10:100578943 A G 0.341748 -3.0368e-06
10:100579390 C T 1.669206 -3.5032e-05
10:100593063 T C 1.648475 -4.2394e-05
10:100600714 C T 0.098590 9.4009e-05
10:100614789 A G 1.168078 -3.2447e-05
10:100616579 A G 0.032789 8.6804e-05
10:100620658 T C 0.079839 1.7002e-05
10:100628121 T G 0.090047 4.8993e-06
10:100628897 T C 0.092176 8.2219e-05
10:100648628 C T 0.217180 1.2035e-05
10:100653511 C T 0.038865 4.8554e-05
10:100662368 T C 0.040419 3.8476e-05
10:100662601 C T 0.028796 3.0292e-05
10:100666097 C T 0.157770 1.1020e-05
10:100679684 C A 0.246528 -3.1646e-05
10:100684118 A G 0.067654 -3.4404e-05
10:100703088 T G 0.066837 -4.4891e-05
10:100710019 A G 0.246781 -2.6754e-05
10:100713510 G A 1.211435 -1.2952e-05
10:100719902 C T 0.043071 -2.6872e-05
10:100724818 C T 0.051737 -2.1579e-05
10:100725558 C T 1.613385 -4.2625e-05
10:100729361 G A 1.677301 -3.5307e-05
10:100750731 G A 1.194323 -2.0312e-05
10:100766799 T C 0.061916 4.7911e-05
10:100767209 T C 0.178575 -7.3600e-06
10:100780529 T G 0.073338 -2.7569e-05
10:100813933 A G 0.030241 -1.2007e-06
10:100839298 C G 0.064298 -2.3711e-05
10:100858581 T C 1.623162 1.1896e-05
10:100872973 G T 0.365222 -1.6791e-06
10:100876295 A G 1.233480 -3.3783e-06
10:100910542 A G 0.153638 7.7213e-06
10:100924999 T C 0.217689 -4.6725e-05
10:100932736 C T 0.331959 -3.7526e-05
10:100934048 A C 0.038303 1.2475e-07
10:100942449 T C 0.353917 -7.2005e-06
10:100972745 C T 0.152930 1.9088e-05
10:100977757 G T 1.963794 1.0688e-04
10:100980206 C T 0.050030 1.6642e-04
10:100981547 T C 1.804051 3.5765e-05
10:100982894 C T 1.728142 7.0363e-05
10:100992702 C T 0.047063 5.6370e-05
10:101014387 C T 0.020393 3.0244e-05
10:101038757 C T 0.177809 9.1048e-06
10:101049795 T G 0.027222 -2.0471e-05
10:101057971 C T 1.725903 9.1137e-05
10:101065834 A G 1.300463 2.3305e-05
10:101077453 C A 0.151917 1.1997e-05
10:101079453 G A 0.035853 6.8912e-05
10:101097186 G C 0.037647 -3.7546e-05
10:101103111 C T 1.673088 1.5198e-05
10:101112834 A G 0.192804 5.5827e-05
10:101120787 T C 1.232013 -1.6820e-05
10:101123281 T G 1.349947 -4.9558e-05
10:101125601 A G 0.120531 -1.9328e-06
10:101130163 C A 0.166767 2.3235e-05
10:101130638 T A 0.195238 6.5532e-06
10:101143655 C T 1.778870 -1.9355e-05
10:101144953 T C 0.095247 8.4656e-05
10:101147720 T C 0.096762 -1.6763e-05
10:101150347 A C 0.282695 2.2478e-05
10:101152775 G A 0.035690 6.3684e-05
10:101153003 C T 0.025512 3.2040e-05
10:101153590 T A 1.803846 1.7887e-05
10:101153670 A G 0.033675 -3.9359e-05
10:101162684 C T 0.088427 1.8005e-05
10:101163194 T C 0.190655 -1.6564e-05
10:101166544 T C 0.242760 7.2040e-05
10:101169434 C A 0.021331 -3.6675e-05
10:101190149 A G 0.022896 8.2605e-05
10:101190520 G A 0.180162 8.9396e-05
10:101191633 G A 0.260550 6.3390e-05
10:101194285 A G 1.196404 -4.1648e-05
10:101196673 A G 0.021773 -9.0316e-05
10:101202481 G A 0.033837 -4.0456e-05
10:101213280 T C 1.072413 -5.0897e-05
10:101214126 G A 0.028796 2.2222e-05
10:101222490 T C 0.356786 7.4056e-05
10:101226115 A C 0.060735 -5.9290e-05
10:101226835 A C 0.047972 4.3612e-05
10:101238097 A C 0.324669 4.7846e-06
10:101242926 C T 0.568016 9.6527e-05
10:101245244 T C 0.132959 8.1530e-05
10:101246158 T C 0.031133 -1.4938e-05
10:101246530 C T 0.215589 1.7125e-05
10:101247626 G T 0.214956 2.0750e-05
10:101252385 G A 0.220925 3.6402e-06
10:101254527 T C 0.057333 4.1954e-05
10:101260364 T C 1.478184 -4.8176e-05
10:101260382 G A 0.025778 -3.2480e-05
10:101268527 T C 1.972762 -4.5595e-05
10:101274365 A G 0.762482 -4.8207e-05
10:101275252 A G 0.069845 2.3609e-05
10:101278725 T C 0.566987 -5.5798e-05
10:101280929 T C 0.194745 -3.0920e-06
10:101282475 G T 0.141904 -7.6883e-07
10:101287059 T C 0.029741 1.0077e-04
10:101290301 C T 1.062724 -5.2294e-05
10:101291593 C T 1.031120 -2.7197e-05
10:101292390 T C 0.743453 -6.6495e-05
10:101301033 C A 0.295266 -1.2887e-05
10:101303903 C A 0.094065 -1.3274e-05
10:101306285 A G 0.077947 -2.4770e-05
10:101311342 T C 0.024859 2.7384e-05
10:101311576 T C 0.046265 -8.6974e-05
10:101314291 T C 0.246833 5.9064e-05
10:101319146 T C 0.105938 1.4421e-04
10:101322555 G A 0.516954 -1.1302e-04
10:101325915 G A 0.043909 -9.6142e-05
10:101329082 A G 0.113501 -3.3518e-05
10:101329967 T C 0.830471 4.0563e-06
10:101333898 C T 0.339785 2.5287e-05
10:101334849 A C 1.233668 1.0705e-05
10:101335003 G A 1.881167 1.3071e-05
10:101342216 C A 1.383791 3.1725e-05
10:101343431 C T 1.908733 5.1775e-05
10:101345661 A G 0.098869 3.9400e-05
10:101346609 G A 0.389471 1.0988e-05
10:101347435 G A 1.178435 -6.3729e-06
10:101347685 T C 0.401909 -1.1289e-05
10:101350970 C A 0.767851 -1.4293e-05
10:101358071 C A 0.054318 -2.7538e-05
10:101358381 C T 0.214236 -1.4293e-06
10:101359711 A G 1.453870 -3.9704e-06
10:101364360 A G 0.406511 -5.9497e-06
10:101368917 A G 0.709164 -1.6412e-05
10:101369263 C T 0.904789 4.1286e-06
10:101413625 C A 0.024080 2.6542e-05
10:101414833 A G 0.064493 1.7803e-04
10:101451194 C A 0.069972 -8.2588e-06
10:101452217 G A 0.100933 5.4251e-05
10:101465880 T C 0.044123 -7.5775e-05
10:101466620 T C 0.894296 8.0344e-06
10:101473218 G A 1.748912 3.7086e-06
10:101474499 C T 0.606839 4.1797e-06
10:101492241 A G 1.162317 7.9788e-06
10:101502968 G A 0.194369 -7.0174e-05
10:101510923 G A 0.026485 -6.4883e-05
10:101529143 T C 0.218579 -3.3137e-05
10:101531089 C T 0.028391 4.5428e-05
10:101539259 A G 0.065451 1.4469e-05
10:101542578 T C 0.409731 -1.4842e-05
10:101544088 A G 0.032133 1.2069e-05
10:101552314 C G 0.027482 -4.9303e-05
10:101553259 T C 0.872510 7.5567e-06
10:101557329 C A 1.125857 -1.0877e-05
10:101558634 T A 0.772911 -3.0834e-06
10:101563815 A G 0.401457 -7.2255e-06
10:101569997 C T 0.097600 1.2458e-05
10:101578952 G T 0.036174 3.8078e-05
10:101590020 A G 0.073240 7.6739e-06
10:101590486 A G 0.035203 2.2111e-05
10:101591944 C T 1.200338 -9.9597e-06
10:101592320 G A 1.074224 -2.7292e-05
10:101602004 C T 0.096762 6.9248e-06
10:101604207 T C 0.755676 3.5651e-05
10:101604420 T C 0.030143 2.3428e-05
10:101610533 T C 0.112258 2.4096e-05
10:101611294 A G 0.112478 2.4943e-05
10:101618103 T G 0.150041 1.7389e-06
10:101620771 G C 0.983508 1.4784e-05
10:101633779 T C 1.053623 3.6552e-05
10:101636917 T C 0.052133 -4.0979e-05
10:101639877 C A 0.783174 7.9969e-06
10:101655228 T C 0.050777 1.0608e-04
10:101665071 G A 0.077629 -2.3939e-05
10:101667792 T C 0.080715 -5.5940e-05
10:101667814 G A 0.071471 -3.6709e-05
10:101667978 C T 0.946176 3.0768e-05
10:101670704 G T 0.042730 7.3591e-05
10:101673459 C T 0.158299 -2.3737e-06
10:101681705 C T 0.072134 9.2039e-05
10:101690050 T C 0.689164 3.5242e-05
10:101697300 A C 0.686701 7.3506e-06
10:101697685 C T 0.036810 -1.3984e-05
10:101706391 A G 0.865882 2.6536e-05
10:101715249 C T 0.024794 1.6080e-06
10:101716112 C G 0.080605 8.6487e-05
10:101729881 G A 0.024749 -2.3913e-05
10:101735593 C T 0.081559 1.1565e-04
10:101735900 G A 0.081786 -6.6751e-06
10:101758982 C A 1.880793 -1.4028e-05
10:101761795 A G 0.021529 2.9932e-05
10:101764990 C T 0.024694 1.2583e-05
10:101766362 C T 0.145400 3.1290e-05
10:101774323 G A 0.054347 1.2350e-04
10:101775171 A G 0.038157 8.3430e-05
10:101786404 C T 0.037622 -3.0383e-05
10:101792441 C A 0.797134 3.6798e-05
10:101805442 T C 0.819737 3.3676e-05
10:101808163 G A 0.039043 1.1839e-05
10:101811261 A G 0.095834 1.1852e-04
10:101814302 G A 0.033681 -1.3135e-05
10:101816180 C T 0.046220 -7.1711e-05
10:101816197 T C 0.119570 1.3232e-04
10:101817341 G A 0.831945 -4.1788e-05
10:101821384 T C 0.045424 -2.0773e-05
10:101821969 T C 0.074237 -2.9827e-05
10:101823543 C T 0.831399 -1.4121e-06
10:101824954 A G 0.027978 -1.7599e-06
10:101829514 T C 0.091826 5.9701e-05
10:101835508 A C 0.052357 6.2436e-05
10:101837374 A C 0.102962 6.6021e-06
10:101860631 T C 0.130752 2.7210e-05
10:101873565 C T 0.035317 -5.4928e-05
10:101885536 G A 0.844869 1.5115e-05
10:101893553 A T 0.040750 -1.0018e-06
10:101894979 G A 0.090404 -1.5931e-06
10:101895028 A G 0.055324 6.1910e-05
10:101910498 T C 0.028014 3.5151e-06
10:101911142 G A 0.144796 1.9311e-04
10:101912064 C T 1.001097 -1.1230e-05
10:101916862 T C 0.029218 1.2697e-05
10:101916873 A T 1.143099 3.0177e-05
10:101924303 A G 0.105760 1.3067e-06
10:101930409 G A 0.083922 -1.5608e-06
10:101937969 G A 0.115309 2.4518e-04
10:101938134 A T 0.027608 9.7598e-05
10:101953275 G C 0.119668 -6.2198e-06
10:101958858 G T 0.090670 -5.2842e-06
10:101961171 A G 0.123199 -6.6301e-06
10:101964536 A C 0.069229 5.7598e-05
10:101968237 T C 0.068502 5.1078e-05
10:101977883 T C 1.047891 2.1689e-05
10:101993033 T C 0.054753 -2.1352e-05
10:102016044 T C 0.129661 7.0094e-05
10:102027407 T C 0.889972 -1.9986e-05
10:102048208 T G 0.098888 8.1324e-05
10:102048643 T G 0.051549 -3.4820e-05
10:102050242 A C 0.120502 6.3552e-05
10:102054823 A G 0.027543 1.7340e-06
10:102056300 T G 0.039929 6.4162e-06
10:102056440 T C 0.238297 1.2682e-05
10:102056745 T C 0.237453 8.2964e-06
10:102062878 C T 0.136672 -4.0734e-05
10:102065572 C T 0.801224 -1.7049e-05
10:102071181 G A 0.120641 -7.3240e-06
10:102072018 T C 0.548724 -8.9042e-06
10:102072092 G A 1.180120 -2.1457e-05
10:102075479 A G 0.337075 3.1091e-05
10:102077925 A G 1.699012 -4.5356e-05
10:102088001 A G 1.974742 1.1270e-05
10:102089663 T C 0.249543 1.9561e-05
10:102095193 A G 0.037699 -3.2496e-05
10:102097695 C T 0.665457 -9.4400e-06
10:102098396 T C 0.047599 3.3840e-05
10:102104521 T C 0.735364 4.5918e-05
10:102105630 C T 0.253321 -1.9184e-05
10:102110901 C G 0.979789 2.1217e-05
10:102112075 G A 0.198763 -1.6886e-05
10:102114463 C A 0.596920 2.5954e-05
10:102116311 C A 0.845028 -2.6080e-05
10:102122712 A G 0.116535 -7.9214e-05
10:102123504 T C 0.154001 5.2154e-07
10:102139082 C A 0.152453 1.7066e-05
10:102142421 C T 0.085678 3.0105e-06
10:102143208 A C 0.174433 -1.9503e-05
10:102149744 G C 0.415317 -9.5967e-06
10:102156571 C T 0.151551 -2.8677e-05
10:102162852 T C 0.478437 1.1551e-05
10:102163301 C G 0.137626 -3.0278e-05
10:102174717 C G 0.120920 7.4470e-06
10:102202646 C T 0.693786 7.2042e-06
10:102203541 G C 0.223723 -3.5329e-06
10:102205292 T A 0.077515 1.1270e-05
10:102206117 T A 0.137217 5.8980e-05
10:102227756 C T 0.621032 -8.7339e-06
10:102245493 A G 0.056333 -1.4478e-04
10:102247408 A C 0.453354 2.7767e-06
10:102257348 T C 0.096133 8.9349e-06
10:102258991 T C 0.077538 -1.2975e-05
10:102265847 C A 0.438628 1.4248e-05
10:102269206 G A 0.440702 1.3965e-05
10:102274360 A G 0.026661 3.6098e-05
10:102278325 C T 0.104559 3.1770e-05
10:102295836 G C 0.553180 1.7422e-05
10:102306228 T C 0.065759 5.9276e-05
10:102309893 G C 0.036456 -4.7330e-05
10:102312565 T C 0.436229 2.1665e-05
10:102324683 A G 0.038063 -2.0586e-05
10:102326747 A G 0.135228 -1.3957e-05
10:102330547 T C 0.022048 4.9975e-05
10:102340094 G A 0.087074 5.8687e-06
10:102343956 C T 0.059404 -7.4683e-05
10:102344379 G T 0.053010 1.5725e-05
10:102360855 G A 0.306003 9.2384e-06
10:102362115 A C 0.338749 3.6112e-05
10:102362543 C T 0.304098 -8.8594e-06
10:102366896 A G 0.111196 -3.5961e-05
10:102367376 T G 0.052990 3.3449e-05
10:102367733 G A 1.130810 4.0911e-08
10:102372809 A G 0.051345 4.5993e-05
10:102378539 C T 1.038787 5.5384e-06
10:102381636 G A 0.817566 -3.2443e-05
10:102384234 T C 0.172132 -1.3552e-05
10:102387274 G A 0.997958 -2.0938e-05
10:102390649 G A 0.075581 -2.9239e-05
10:102390727 C A 0.973174 -3.5881e-05
10:102395982 T C 0.432866 2.5112e-05
10:102396789 G A 1.172538 -2.2550e-04
10:102398562 A G 0.095756 -5.6017e-06
10:102403476 T G 0.027813 1.5082e-05
10:102406469 T C 0.259913 -3.8622e-05
10:102407984 T C 0.037135 4.0161e-05
10:102409177 C T 0.494870 -3.6826e-04
10:102412620 G C 0.074558 -1.0283e-05
10:102434157 T C 1.776241 -4.7473e-05
10:102438203 T C 0.467875 -5.5839e-06
10:102453717 G A 0.059861 7.3101e-05
10:102455515 T C 0.649813 2.7487e-05
10:102465253 C T 0.102744 1.9984e-05
10:102468026 A G 1.072848 2.4107e-06
10:102471756 T C 0.535056 -6.5794e-04
10:102473528 T C 0.060027 3.6320e-05
10:102494240 T C 0.138740 2.8700e-05
10:102494619 T G 0.034697 5.0265e-06
10:102497815 A C 0.804934 -5.7111e-06
10:102501571 T C 1.591542 -7.9718e-05
10:102502035 T C 0.047443 -8.7083e-05
10:102511959 C T 0.478622 6.9889e-05
10:102512009 T C 0.414168 -1.7769e-05
10:102512135 C T 0.182142 -4.4078e-05
10:102513028 T G 0.044512 8.6185e-05
10:102513336 C T 0.079316 1.0614e-04
10:102516070 A G 0.057839 -4.9025e-05
10:102518614 A G 0.023811 8.6678e-06
10:102528263 A G 0.084218 2.1964e-05
10:102528809 T C 0.122430 -6.9146e-05
10:102544177 T C 0.035732 -6.8561e-05
10:102549735 T C 0.458002 3.7951e-05
10:102550365 A G 0.050562 4.0795e-05
10:102554701 A G 0.089664 4.1443e-05
10:102555959 C T 0.039014 4.1654e-06
10:102556175 G A 1.773132 1.1786e-04
10:102568872 T C 0.071676 2.9936e-07
10:102568983 C A 0.568562 5.8874e-05
10:102575531 C A 0.496237 5.0223e-05
10:102582942 T C 0.033431 1.0001e-04
10:102585037 A G 0.052659 -2.8145e-05
10:102589112 A G 0.411120 -1.2059e-05
10:102589991 C T 0.072653 1.2536e-05
10:102590753 T G 0.484863 -7.6372e-06
10:102591918 A G 0.143011 1.0206e-04
10:102596247 G A 0.085620 -6.2875e-05
10:102596792 A C 0.135650 1.0759e-04
10:102598518 C T 0.061598 3.6999e-05
10:102607282 C T 0.133274 1.5753e-04
10:102607961 G A 0.069677 5.6435e-07
10:102610360 G A 0.512855 2.5931e-05
10:102616306 A C 0.110184 -5.2747e-06
10:102617499 C T 0.372207 6.6388e-05
10:102618518 C G 0.020429 -1.2699e-04
10:102619083 A C 0.172982 -6.6256e-05
10:102620497 C T 1.728240 1.9623e-05
10:102621307 G T 0.209020 1.3120e-03
10:102621414 C T 1.495594 3.9060e-05
10:102626578 C T 0.808520 1.1115e-04
10:102628105 G A 0.168117 3.9151e-05
10:102631263 G A 0.640926 5.4311e-05
10:102633059 G A 0.498677 1.6489e-05
10:102634523 A G 0.119684 6.8145e-05
10:102635475 A C 0.891855 6.3977e-06
10:102638586 G A 1.379140 1.1577e-05
10:102639161 G A 1.493536 2.9290e-05
10:102641016 C T 1.542261 7.5536e-06
10:102643219 G C 0.217069 1.1041e-04
10:102646010 G A 0.869469 -9.3436e-05
10:102651948 C A 0.038141 5.1587e-05
10:102656897 C T 1.103922 -5.2196e-05
10:102657535 T C 0.036002 2.5893e-05
10:102661636 C T 0.097535 -2.0614e-04
10:102663066 T C 0.062994 8.0435e-05
10:102671093 T C 0.045707 5.4099e-05
10:102684380 A C 1.094562 -4.5379e-05
10:102688092 G A 0.038355 5.7896e-05
10:102696702 G A 0.052127 -3.1092e-05
10:102701412 A G 0.164495 -1.3085e-05
10:102703283 G C 0.087931 2.1571e-05
10:102707526 G A 0.127662 -1.9541e-05
10:102738766 C T 0.176024 -8.8011e-06
10:102743494 A G 0.071183 4.2192e-05
10:102744331 T A 0.867791 -2.3130e-05
10:102744376 C T 0.245090 1.1724e-05
10:102745660 G C 1.677655 -9.3051e-06
10:102747363 T G 0.661510 4.3551e-05
10:102752345 G T 0.034778 -2.5749e-05
10:102753471 A G 0.033292 2.8328e-06
10:102754238 G A 0.418809 3.9847e-05
10:102770278 C T 0.062526 2.5243e-05
10:102770327 G A 1.703066 3.9019e-05
10:102770597 T C 0.062043 2.3621e-05
10:102771203 C T 0.105737 3.6352e-06
10:102772283 C A 1.290154 -3.9811e-05
10:102772720 T C 0.145273 -1.7598e-07
10:102773011 T C 1.475600 2.2095e-05
10:102773260 C T 0.083611 -5.2989e-06
10:102775001 T C 1.167202 -2.3278e-05
10:102775205 C T 1.334829 2.9760e-05
10:102783678 C T 1.197728 -8.2392e-06
10:102785637 T C 0.153641 -2.7250e-05
10:102785771 C A 0.477943 5.2175e-07
10:102787296 A G 0.095931 7.1202e-07
10:102787591 A G 1.618517 6.6700e-06
10:102790062 C T 0.094380 8.7139e-05
10:102790452 C T 1.294792 -9.8040e-06
10:102792230 T G 0.061624 1.4121e-04
10:102798346 C T 0.752528 4.0031e-05
10:102802431 A G 0.057664 -3.3567e-05
10:102804910 A G 0.845353 4.5175e-06
10:102815502 T C 0.053386 5.9798e-05
10:102824349 C G 1.326792 1.6834e-05
10:102825620 T C 0.030085 4.7463e-05
10:102841237 A G 0.156883 1.9395e-06
10:102847237 C T 1.775368 -3.7569e-05
10:102847859 A G 0.048475 -3.6132e-06
10:102849455 G A 0.248014 2.7946e-05
10:102850205 C T 0.114218 1.5988e-05
10:102857298 A G 0.068862 4.4480e-05
10:102874389 C T 0.083822 -1.5997e-04
10:102879499 A C 0.318444 2.8836e-05
10:102879633 A G 0.052682 7.8432e-05
10:102882272 C A 0.265428 -2.0532e-05
10:102884990 T G 0.184440 -1.3243e-05
10:102886024 A G 0.512764 6.8353e-05
10:102895457 A C 0.278671 3.2111e-05
10:102897087 T C 0.269196 1.1050e-04
10:102897659 T C 0.654769 -4.3770e-05
10:102898429 C G 0.143764 -7.3409e-05
10:102901263 T G 1.705461 1.8678e-05
10:102904521 A G 0.208767 7.1069e-05
10:102909133 C T 1.234827 4.8160e-05
10:102917008 C T 0.094812 3.5019e-05
10:102920666 T C 0.024853 1.0555e-05
10:102920782 T C 0.070647 2.5454e-05
10:102925987 C T 0.074097 -3.3957e-05
10:102936499 G C 0.204914 -3.4143e-06
10:102950680 T C 1.217215 4.8697e-05
10:102953567 A G 0.348276 -6.4184e-06
10:102955681 T C 0.173258 1.1296e-04
10:102961182 A G 0.582879 -3.6757e-05
10:102963163 T C 0.281793 6.5746e-06
10:102968878 A T 1.571064 3.1213e-05
10:102968946 T C 0.025041 2.4995e-06
10:102969899 G T 0.675087 -4.7643e-05
10:102971403 C T 1.936633 -8.5222e-05
10:102971968 G A 0.713098 1.9559e-05
10:102975011 T G 0.107733 1.4567e-04
10:102979207 C T 0.878190 3.9117e-05
10:102989927 A G 0.062883 1.8600e-04
10:102991631 A G 0.064415 3.9553e-04
10:102996362 T C 0.483289 -9.8940e-06
10:103004618 C T 0.030809 9.3304e-06
10:103004676 A G 0.085048 2.2499e-05
10:103008802 A G 1.257596 3.0750e-05
10:103015827 G A 0.399494 1.3676e-05
10:103021789 A C 0.243568 3.7647e-05
10:103036303 T C 0.499930 -8.1625e-06
10:103040538 T C 0.754300 -8.2706e-06
10:103041525 C T 0.340249 4.2263e-06
10:103048995 G T 0.473364 -8.8629e-06
10:103049258 A G 0.361603 -1.7593e-05
10:103066248 G A 0.553083 -2.2562e-05
10:103067673 T C 0.075256 6.4973e-05
10:103068972 T C 0.571567 -4.9885e-05
10:103069096 T C 1.057180 -1.8828e-05
10:103071624 C T 0.462601 1.4271e-05
10:103077631 A G 0.549285 3.9182e-07
10:103080154 G A 0.240410 7.6371e-07
10:103082958 T G 1.369328 -2.1589e-05
10:103098396 C T 0.542910 1.9370e-05
10:103101769 C T 0.784797 -2.6917e-06
10:103113035 C T 0.701670 7.5185e-05
10:103115345 G A 0.095312 1.9548e-05
10:103149125 A G 0.899388 1.3728e-05
10:103155683 G A 0.059313 5.1329e-05
10:103156033 C T 0.042312 -2.0910e-05
10:103159569 T C 0.365358 1.5302e-05
10:103168358 C T 0.043818 1.9251e-05
10:103180336 A G 0.088596 -3.2205e-05
10:103197598 T C 0.033899 4.3385e-05
10:103205151 C T 0.031656 1.5475e-05
10:103206769 A G 0.036856 4.1261e-05
10:103221122 G T 0.063263 -4.8956e-05
10:103231195 C T 0.142768 1.1485e-04
10:103241146 A G 0.047261 3.6653e-05
10:103248577 A G 0.707191 -1.1461e-05
10:103270317 T C 0.038725 -1.7861e-07
10:103281308 G A 0.377572 -5.5038e-05
10:103285900 T C 0.160055 7.3895e-05
10:103290420 T C 0.038972 1.5643e-05
10:103291719 C T 0.045697 -4.3041e-06
10:103296692 A C 0.057985 3.6872e-05
10:103298099 T G 0.119645 -7.4665e-06
10:103307959 G C 0.364907 1.4901e-05
10:103311730 G A 0.164868 -1.6550e-05
10:103312305 T C 0.020464 2.3788e-05
10:103316834 G A 0.037849 3.6662e-05
10:103319198 T C 0.378231 -1.0367e-05
10:103320642 G A 1.072737 3.4669e-06
10:103327427 A G 0.021188 -2.9723e-05
10:103328344 C T 0.079777 -8.9903e-06
10:103336402 T C 0.981483 6.7968e-06
10:103340056 A G 0.432711 4.7921e-07
10:103346599 T C 0.033548 1.5506e-05
10:103367824 C T 0.215102 4.8916e-06
10:103369601 C T 0.576085 4.3150e-05
10:103389335 T C 0.096366 1.3353e-04
10:103390956 T C 0.514689 2.1442e-05
10:103392145 T C 0.591370 2.9717e-05
10:103392464 C T 0.057992 1.8770e-05
10:103398240 C T 0.048209 5.0890e-05
10:103415063 A T 0.176725 3.0939e-05
10:103421818 T C 0.084351 -1.6259e-06
10:103426441 C T 0.153878 5.3460e-05
10:103452174 G A 0.022204 -2.0111e-05
10:103469399 G A 0.035116 1.0979e-05
10:103486035 T C 0.074399 -2.0317e-04
10:103487371 T C 0.066892 -2.3270e-05
10:103488124 C T 1.171288 9.5236e-06
10:103506911 A G 0.104783 5.3391e-05
10:103510393 C A 1.053029 3.8166e-05
10:103521325 C T 1.151502 5.7267e-05
10:103523909 A G 0.021834 9.0675e-05
10:103537408 A G 0.034905 2.5151e-05
10:103541053 T C 0.046482 9.8400e-05
10:103545370 G A 0.071708 1.4044e-04
10:103563470 G A 0.101021 1.8861e-05
10:103582573 G A 0.124036 5.7301e-06
10:103605987 A G 0.057434 8.6964e-07
10:103608495 A G 0.337772 -4.4285e-07
10:103627885 C G 0.796329 -2.6568e-05
10:103631366 A G 0.073520 -1.4896e-05
10:103694077 C G 0.062812 -1.7997e-06
10:103703080 T C 0.074178 1.0178e-05
10:103712453 A G 0.061199 -1.2733e-05
10:103714781 A G 0.029390 2.0736e-05
10:103720813 A G 0.117250 4.6072e-06
10:103733624 T C 0.056152 3.4085e-05
10:103755374 G A 0.132014 7.0532e-06
10:103772270 G A 0.046807 5.9774e-05
10:103799542 T C 0.221594 8.5492e-05
10:103813017 G T 0.036989 1.9314e-05
10:103825747 A G 0.216943 1.0452e-04
10:103829583 T C 0.097639 -1.8628e-05
10:103840987 A G 0.525727 3.3508e-05
10:103842723 T C 0.177819 -5.5371e-05
10:103845328 G A 0.411191 -9.4762e-06
10:103852254 A G 0.727980 -1.5179e-04
10:103855340 T C 0.047216 -1.2008e-05
10:103865999 A G 0.058592 3.5192e-05
10:103869282 A G 0.026219 -7.7471e-05
10:103877547 T C 0.117675 1.7844e-06
10:103879052 C T 1.633568 6.1489e-06
10:103882394 G T 0.099443 -5.5694e-05
10:103885557 C T 0.909200 -6.5050e-07
10:103889022 A G 0.054701 -1.7890e-05
10:103894609 T G 0.118759 -1.9161e-05
10:103894939 A C 1.776540 3.6586e-05
10:103895979 T C 0.038027 -3.4011e-05
10:103906612 A G 0.049670 -7.9206e-05
10:103907055 T C 0.037307 -1.0505e-05
10:103918171 G A 0.100427 -3.9994e-05
10:103920475 C T 0.142115 -5.4043e-05
10:103952938 T C 0.208660 6.1735e-05
10:103957883 A G 0.077956 -4.3134e-05
10:103984060 T C 1.689826 5.0339e-05
10:103984390 C T 0.139343 -2.5893e-06
10:103988265 A G 0.085954 -1.8900e-05
10:104019489 G A 0.040150 -8.2552e-07
10:104034087 C T 0.743261 -3.9402e-05
10:104047619 T C 0.036748 -2.3837e-05
10:104051165 T G 0.073455 1.5160e-05
10:104056952 C T 0.249034 4.0217e-05
10:104072456 T C 0.058041 -6.1363e-05
10:104076231 A G 0.435421 -9.1855e-06
10:104085921 T C 0.327074 -1.3654e-06
10:104087214 A G 0.041348 -5.0566e-08
10:104100813 C T 0.071923 9.7845e-06
10:104108414 A G 0.068265 -8.6792e-06
10:104140350 A G 0.267664 3.5700e-05
10:104150142 C G 0.530103 -2.6266e-05
10:104152566 T C 0.047242 1.3334e-05
10:104157947 A C 0.056285 -1.9922e-05
10:104161475 C A 0.076843 -1.2824e-04
10:104169733 T C 0.652049 -2.9946e-05
10:104176471 T C 0.040075 -6.4465e-05
10:104191800 T C 1.622156 -1.3643e-04
10:104192567 A C 0.453474 -2.3853e-06
10:104202729 T C 1.674574 -1.5547e-04
10:104208458 T C 0.093422 1.2235e-05
10:104212629 T G 0.030838 4.3898e-06
10:104217441 G A 0.479771 -2.0210e-05
10:104217503 G T 1.866041 3.0073e-05
10:104217592 C T 0.883562 1.7204e-04
10:104217753 G A 0.306337 -2.6032e-05
10:104219157 C T 0.034944 9.8805e-06
10:104220576 T C 0.277165 -1.3382e-05
10:104221854 C A 0.436054 2.9776e-05
10:104223628 C T 1.082900 1.1192e-05
10:104225837 G T 0.718191 -5.8577e-06
10:104229785 T C 1.076859 7.1658e-06
10:104239100 C T 1.080303 2.0384e-05
10:104244322 G T 0.716941 -2.2185e-05
10:104263513 A G 0.080722 2.4272e-05
10:104269217 A G 1.083426 1.3258e-05
10:104277123 C A 0.599672 -2.8280e-05
10:104297791 C T 1.843243 -1.0748e-05
10:104312216 A G 0.031341 4.2399e-05
10:104318966 G A 0.573729 -1.1577e-05
10:104325984 G C 0.030325 2.5148e-06
10:104364223 G A 0.144219 1.7732e-05
10:104364542 G A 0.034736 -2.4333e-05
10:104368756 C A 0.859735 -2.6570e-05
10:104372022 T C 0.057414 3.9279e-05
10:104391034 T C 0.623834 1.8626e-05
10:104391285 T C 0.156780 2.4599e-06
10:104391584 G A 0.027407 2.6448e-06
10:104395409 C T 0.048641 -4.4640e-05
10:104399349 A G 0.077259 1.2745e-04
10:104400112 C T 1.201217 2.4975e-05
10:104407792 A G 0.085522 -3.6786e-05
10:104408272 A C 0.579110 6.4511e-05
10:104413385 A G 0.224327 1.9689e-04
10:104415690 T G 0.042669 5.4450e-06
10:104419235 A G 0.569000 -1.8420e-05
10:104424619 A G 0.023165 6.6740e-05
10:104430251 A G 0.159019 -1.9223e-06
10:104431918 A G 0.035496 4.4779e-05
10:104436519 A G 0.067476 6.7943e-05
10:104436641 T C 0.158282 -5.4628e-06
10:104440062 A G 0.026505 1.7993e-05
10:104467609 C G 0.160003 3.9905e-06
10:104487382 T C 0.309635 -1.7288e-04
10:104487443 A G 1.263734 6.6309e-05
10:104491114 C T 1.536893 -7.6163e-06
10:104493432 T C 0.032412 -3.8953e-05
10:104508202 G A 0.932076 -5.8353e-06
10:104517119 A G 0.426057 4.4145e-05
10:104523018 T C 0.283624 -9.0435e-05
10:104534961 A G 0.024015 -1.0268e-04
10:104539560 A G 0.048160 -6.5878e-05
10:104541500 A C 1.257460 4.7905e-05
10:104542593 A G 0.036294 -9.7726e-06
10:104551981 A G 1.269686 4.3525e-05
10:104569567 A C 0.070303 4.9742e-06
10:104572881 C T 0.034317 -1.8873e-04
10:104572963 C T 1.199585 9.3818e-06
10:104573017 T G 0.349451 3.8768e-05
10:104587617 T C 0.068164 5.8693e-05
10:104591393 T G 0.166601 -2.2230e-04
10:104592249 C A 0.580668 5.7223e-05
10:104594507 G A 0.167604 -2.0309e-04
10:104596981 A G 0.783002 -2.0717e-05
10:104597152 G A 0.749395 5.0016e-06
10:104602607 C G 0.053964 -2.6550e-07
10:104609654 T C 0.065668 2.5606e-05
10:104616500 C T 0.485909 9.5485e-05
10:104623578 T C 0.480865 6.8377e-05
10:104623804 T C 0.051805 -1.2731e-04
10:104625886 A G 0.653750 8.0854e-06
10:104633524 G A 0.080190 1.2242e-05
10:104634956 G A 0.447865 2.0531e-05
10:104638723 C T 0.198961 -1.3998e-05
10:104653717 A G 0.782255 -3.0608e-05
10:104674104 T C 0.068018 4.6935e-05
10:104676968 T C 0.046781 -1.0325e-06
10:104698571 A G 0.039608 -5.7559e-06
10:104704762 G A 0.159003 7.3407e-06
10:104719096 A G 0.152641 -5.7028e-04
10:104736855 G A 0.111261 -3.0868e-06
10:104738011 T C 0.034408 -3.8335e-05
10:104754813 T C 0.042065 -2.0014e-05
10:104760980 G C 0.038254 7.9497e-05
10:104774050 G A 0.198718 -1.0812e-05
10:104775908 A G 0.777384 -3.6460e-05
10:104821768 T C 0.026437 -2.7297e-05
10:104821946 A G 0.277681 2.1827e-04
10:104834237 G A 0.070391 4.3130e-05
10:104834876 T C 0.264435 5.4486e-05
10:104844011 G A 0.621970 3.1848e-05
10:104844149 T C 0.026784 1.9689e-05
10:104846178 C T 0.150346 -6.8812e-04
10:104850155 C T 0.031526 -4.1503e-05
10:104853577 C T 0.054675 -2.0276e-05
10:104855261 C T 0.331885 -3.3734e-05
10:104866815 A G 0.027657 2.8607e-05
10:104880773 G A 0.074737 1.5454e-05
10:104897901 C T 0.152216 -8.9043e-04
10:104897985 C T 0.792535 7.1654e-06
10:104898422 A G 0.029731 1.7661e-05
10:104906211 C T 0.153589 -9.1304e-04
10:104909890 G A 1.604499 -4.7920e-05
10:104915018 A T 0.060290 2.3124e-05
10:104915471 C T 0.028994 1.6914e-05
10:104934709 C T 0.287178 1.6144e-04
10:104940867 G A 0.101267 9.7636e-06
10:104950197 T C 0.773901 -4.4383e-05
10:104976963 G A 0.053247 6.2215e-06
10:104990305 C T 0.200630 -2.5924e-05
10:104997012 C G 0.339262 1.0716e-04
10:105031611 A G 0.053247 -4.1680e-06
10:105033015 T C 0.915468 -6.2166e-05
10:105038008 G A 0.022474 -2.1750e-04
10:105041253 G T 0.113011 8.1647e-08
10:105044157 T C 0.848151 -6.0660e-05
10:105046981 A G 0.057515 1.4297e-06
10:105048217 C A 0.058735 1.4287e-05
10:105050792 C G 0.025628 -9.7183e-06
10:105075994 C T 0.042721 -9.3841e-06
10:105078625 T C 0.133011 -1.2200e-05
10:105107438 C T 0.054895 -1.5045e-06
10:105127191 C A 0.100657 1.3558e-06
10:105127278 G A 0.876613 -2.7329e-05
10:105154089 G A 0.632785 -4.1544e-05
10:105169582 G A 0.156036 1.7032e-05
10:105173490 G A 0.046106 5.1801e-06
10:105177645 T G 0.151508 8.8128e-06
10:105183348 C T 0.030565 -3.4210e-06
10:105188868 T C 0.027446 -1.7175e-05
10:105194086 T C 0.780568 1.7987e-05
10:105203193 A C 0.036596 6.5157e-06
10:105205302 C A 0.730025 1.3806e-05
10:105206365 G A 0.064753 -7.1727e-05
10:105207505 T C 0.138766 2.3996e-05
10:105208653 T C 0.030734 -5.3453e-05
10:105209413 T C 0.034966 4.4035e-06
10:105215091 T C 0.051224 7.3809e-05
10:105218359 C T 1.538383 -1.8177e-05
10:105219172 T C 0.046677 2.1350e-06
10:105221194 A C 0.094494 -2.9291e-05
10:105224712 C A 1.531463 6.8562e-06
10:105225201 T C 0.884665 4.4652e-05
10:105225443 T C 0.115188 1.3915e-04
10:105226538 C T 0.423493 -3.6282e-05
10:105228290 G A 0.041542 1.5939e-05
10:105231387 A G 0.766851 6.0868e-06
10:105233110 T C 1.528019 3.6671e-06
10:105239263 C T 1.520528 -4.5340e-06
10:105245986 G T 0.032574 -1.3799e-04
10:105247311 T C 0.086963 6.4209e-05
10:105255123 C G 1.880780 6.7523e-05
10:105256773 T C 1.516328 -2.2980e-05
10:105257786 T G 0.237209 -1.0881e-05
10:105260534 G A 0.606037 3.6989e-05
10:105269873 G A 0.543245 -1.2019e-04
10:105272025 G A 0.826557 -4.9709e-04
10:105279140 A G 0.589795 -1.5871e-04
10:105299611 C T 0.303533 1.3775e-05
10:105303592 G A 0.052218 1.2678e-05
10:105312412 T C 0.791490 -2.1020e-05
10:105313039 G A 1.603226 -2.1852e-05
10:105315431 A G 0.050283 -1.6485e-05
10:105327140 G A 0.087937 6.1575e-06
10:105331934 C A 0.104039 1.0259e-05
10:105338128 A G 0.635255 1.4313e-05
10:105339421 G A 0.460881 3.9800e-06
10:105351996 T C 0.078278 7.1946e-05
10:105362104 A G 0.684315 -5.9289e-06
10:105362179 A G 0.156231 -1.1448e-05
10:105363289 C T 0.475321 -2.8352e-05
10:105379431 A G 0.717626 6.3556e-06
10:105391725 G A 0.310891 -2.1290e-05
10:105394304 T G 0.077048 6.7423e-06
10:105398223 T C 0.036989 -1.3214e-04
10:105409415 C T 1.659741 -1.5912e-05
10:105413643 T C 0.893328 1.3701e-05
10:105413765 T C 0.390746 1.1608e-05
10:105417801 G C 1.686593 1.2284e-05
10:105421505 A G 0.163459 1.4002e-05
10:105429330 T C 0.053458 1.4335e-05
10:105432294 A G 1.674000 4.2449e-06
10:105443669 T C 0.086194 -3.9780e-05
10:105455528 C T 0.829595 6.4290e-06
10:105460069 T C 0.626800 -2.3825e-05
10:105464225 G A 0.053435 -1.0325e-04
10:105466808 T C 0.279015 2.1611e-05
10:105473580 G A 0.445781 -5.2738e-05
10:105473937 G A 0.826313 -4.7190e-05
10:105477100 T C 1.593765 3.6758e-05
10:105488418 G C 0.075710 4.5088e-05
10:105492625 T C 0.060439 -7.5415e-06
10:105493145 T C 0.051919 5.0543e-05
10:105493414 T C 0.024668 2.4049e-05
10:105499525 C T 0.046382 4.1128e-05
10:105500520 C T 0.467869 1.6456e-05
10:105500857 C T 0.458790 7.7142e-05
10:105504654 T C 0.394378 -3.3713e-05
10:105508971 T C 0.057648 -9.9954e-05
10:105512186 T C 0.222655 1.1566e-04
10:105518482 G T 1.009650 5.1390e-05
10:105521705 A G 0.557750 6.4322e-07
10:105524245 C T 0.229903 -4.6107e-07
10:105525821 T C 0.273438 -2.2321e-05
10:105531562 G T 0.351495 9.9354e-05
10:105534679 A C 0.246047 -2.3469e-05
10:105549440 G A 0.100193 6.8915e-05
10:105549759 T C 0.108463 -2.0975e-05
10:105551202 T C 1.526523 -8.4266e-05
10:105553341 G A 0.081514 -2.8698e-05
10:105553793 C A 0.103121 7.5461e-05
10:105554624 A G 0.057206 2.7209e-05
10:105559689 G A 1.317360 -3.8920e-05
10:105561887 A G 1.274769 -2.2662e-05
10:105564715 T C 0.030377 8.9477e-05
10:105564906 G C 0.089411 1.3834e-05
10:105566992 T A 0.048281 4.5100e-05
10:105571541 C T 0.072166 -1.1386e-04
10:105579506 T C 0.394933 -2.6722e-05
10:105583030 A G 1.373453 -3.0675e-06
10:105587862 T C 0.027842 3.6600e-06
10:105588617 A G 0.174878 1.7309e-04
10:105589048 A G 0.023821 -7.8598e-05
10:105589399 T C 0.159029 -7.0304e-06
10:105601455 A G 0.039718 -3.7651e-05
10:105603794 G T 0.064282 -7.8292e-05
10:105603920 G T 0.185722 -2.3753e-04
10:105604060 A G 0.072263 -1.0350e-04
10:105610326 A G 0.719376 -7.2755e-05
10:105611621 T C 0.068547 -1.6217e-05
10:105611678 C T 1.914883 -4.8954e-04
10:105612885 A G 0.038462 -1.3804e-05
10:105613329 A G 0.487492 1.3250e-05
10:105616713 T C 0.120365 9.9409e-06
10:105628682 A G 0.024703 -1.4511e-04
10:105631657 T C 0.214866 1.1021e-04
10:105631752 C T 0.155455 1.8596e-04
10:105638454 T A 0.036034 1.0408e-05
10:105647095 A G 0.467427 1.0238e-05
10:105649813 G A 1.005917 -4.8700e-05
10:105659826 C T 1.808624 -1.2508e-04
10:105676465 A C 1.738633 -1.4862e-03
10:105682396 T C 0.050923 -6.3758e-06
10:105682472 A G 0.049926 -2.0061e-05
10:105688341 G A 1.915068 2.5962e-05
10:105711383 G A 0.583099 -3.0016e-05
10:105714399 T C 0.026917 -1.7659e-04
10:105718919 G A 0.079699 3.6525e-05
10:105718978 C T 0.558977 -1.4160e-06
10:105721120 T C 0.062692 -5.4143e-05
10:105721994 A C 0.023016 -1.4846e-04
10:105725551 T C 0.029293 -3.5876e-05
10:105752065 T C 0.035745 -6.9527e-05
10:105754493 A G 0.122001 -8.0785e-07
10:105762591 A G 0.328701 -3.9800e-05
10:105762909 G C 0.029069 -3.0704e-05
10:105762972 C T 0.020107 -7.5013e-05
10:105763026 T C 0.477038 -7.1341e-06
10:105763406 G A 0.033798 4.2231e-05
10:105764826 A G 0.101803 -1.8348e-05
10:105773781 C T 0.058180 -1.5010e-05
10:105778129 G A 0.049952 -4.0484e-05
10:105781532 T C 1.075016 2.8498e-05
10:105786136 A G 0.036531 -4.7142e-05
10:105786634 G A 0.047664 -2.5881e-06
10:105792205 C A 1.521690 1.3443e-05
10:105793750 C T 0.482832 3.5319e-07
10:105794855 T C 0.140820 6.8000e-05
10:105795401 A G 0.064035 -6.8174e-06
10:105798121 G T 0.030637 -9.9189e-05
10:105799599 A C 1.679680 2.9187e-05
10:105800774 A G 0.029605 3.3505e-06
10:105800893 T C 0.054584 1.0205e-04
10:105801988 C A 0.270933 2.0995e-06
10:105805497 T C 1.073831 6.0409e-05
10:105806310 A C 1.413376 -1.0421e-05
10:105810400 C T 1.657985 1.6089e-05
10:105811668 A G 1.343858 1.3399e-05
10:105815116 G A 0.321196 1.2856e-05
10:105822757 A G 0.047969 1.1923e-05
10:105824333 A G 1.424262 2.7042e-05
10:105838088 A G 0.029679 3.2312e-05
10:105876587 C T 1.715188 1.7434e-05
10:105881524 A G 0.048047 -1.5475e-04
10:105882765 G A 0.332427 -2.7297e-05
10:105887124 A C 0.028215 4.6017e-05
10:105888285 G C 0.029926 -1.8624e-05
10:105897285 A G 0.047024 1.2040e-05
10:105898925 G A 0.205359 2.9343e-05
10:105905880 G A 0.034226 -3.8968e-06
10:105916507 C T 0.064685 -7.6265e-05
10:105927460 T C 0.260926 1.5227e-05
10:105929840 T C 0.143926 6.9043e-06
10:105943852 T C 0.158850 -1.0882e-04
10:105947657 T C 0.023928 -4.7736e-05
10:105957714 G A 0.105143 -8.3580e-05
10:105966404 G A 0.803836 7.8627e-06
10:105973981 G C 0.454584 2.2963e-05
10:105976507 C A 0.039725 1.6940e-05
10:105979270 T C 0.113650 -2.9744e-05
10:105980699 C T 0.037579 -2.9673e-05
10:106009524 G T 0.062286 -1.9978e-05
10:106009701 A C 0.026356 2.2970e-05
10:106022789 A C 0.623311 2.6505e-05
10:106022869 T C 0.036729 3.8926e-05
10:106033903 C T 0.112686 4.1067e-05
10:106039185 G A 0.678924 2.3618e-05
10:106042942 G A 0.051958 6.2205e-05
10:106048190 G A 0.049176 1.4016e-04
10:106058778 C T 1.976303 -2.6326e-04
10:106060155 A G 0.029264 2.5723e-05
10:106070047 A G 0.338525 1.2238e-05
10:106078477 T G 0.238355 6.3347e-05
10:106078937 T C 0.893091 2.3888e-05
10:106082494 A G 0.045025 -1.3585e-04
10:106088467 T C 0.046641 -1.5127e-04
10:106096113 T C 0.072530 3.3272e-05
10:106107047 T C 0.566020 4.2125e-05
10:106111089 T C 0.570181 4.4311e-05
10:106122161 A C 0.046745 -9.3010e-05
10:106123315 A G 0.046538 8.2743e-05
10:106124511 C T 0.027420 5.1432e-06
10:106124660 T G 0.542651 7.1478e-05
10:106128476 G A 0.042292 -7.1703e-06
10:106129255 T C 0.051468 -6.9358e-06
10:106129938 T C 0.291780 1.1579e-05
10:106131221 A G 0.055415 -4.6963e-05
10:106139294 A G 0.100748 1.8709e-05
10:106142008 T C 0.265318 4.0913e-05
10:106146483 G A 0.032772 -7.9701e-06
10:106148123 T C 0.031247 -2.1498e-05
10:106155550 T C 0.090644 -1.4598e-05
10:106157002 T G 0.039907 4.5596e-05
10:106158036 G A 0.032970 -7.9367e-05
10:106163753 C T 0.964719 -2.4892e-06
10:106166570 A G 0.549908 4.8433e-05
10:106168173 G A 0.349853 -7.1829e-05
10:106179965 C A 0.034924 4.4023e-05
10:106194938 C T 0.022954 2.8353e-05
10:106198429 A G 0.031107 -8.8756e-05
10:106200600 C T 0.899878 -9.9505e-06
10:106202953 A C 0.501504 -8.5680e-06
10:106207933 C T 0.314439 -8.5879e-05
10:106209072 G A 0.073786 -1.7071e-06
10:106211449 G T 0.247057 3.8905e-05
10:106215889 A G 0.032740 1.2664e-05
10:106216998 T C 0.505578 5.1915e-07
10:106218093 G A 0.093507 1.6367e-05
10:106218517 A G 0.050981 3.8639e-05
10:106220688 A C 0.054538 2.7008e-05
10:106223982 G C 0.022185 -2.4258e-05
10:106229405 A G 0.119369 7.3533e-05
10:106235467 G T 1.072332 -3.0059e-06
10:106237421 T G 0.114569 6.6161e-05
10:106242421 C T 0.030465 9.4925e-06
10:106244408 T G 0.757675 -2.4464e-05
10:106249219 A C 0.752417 2.2275e-05
10:106252917 G A 0.101199 -3.5607e-05
10:106261496 A G 0.075227 -9.7386e-05
10:106263618 G A 0.051497 3.6280e-05
10:106268987 C T 0.446667 1.1099e-04
10:106272813 G A 1.238180 -1.9386e-05
10:106274374 C T 0.703539 -5.2270e-05
10:106277435 A G 0.031523 1.1521e-03
10:106282325 A G 0.037647 3.9905e-06
10:106296812 T C 0.577754 -5.8012e-05
10:106296980 C T 0.079092 -1.0429e-05
10:106299935 G A 0.749795 2.3600e-05
10:106310288 G A 0.079193 -1.2459e-04
10:106315243 C T 1.380065 -1.4633e-06
10:106316092 T C 0.027505 5.2041e-05
10:106326985 G A 0.107340 -4.0798e-05
10:106332889 T C 0.028819 9.6085e-06
10:106333320 A C 0.097054 -2.6560e-05
10:106336109 G A 0.047375 7.2765e-05
10:106337119 A G 0.780100 1.5169e-05
10:106337212 T G 0.031192 6.3368e-05
10:106343867 C T 0.031013 1.2491e-05
10:106345786 T C 0.052851 -1.1428e-04
10:106356284 C A 1.846745 6.0583e-06
10:106359063 G A 0.358571 1.6786e-05
10:106359438 T C 0.504244 8.4057e-05
10:106366594 T C 0.265558 -7.8162e-05
10:106375564 T C 0.069040 -5.8117e-05
10:106387742 T C 0.161109 -6.5441e-05
10:106397117 C T 0.278505 3.0030e-05
10:106398807 A C 0.181941 -1.5165e-05
10:106404009 G T 0.284568 -3.8498e-05
10:106417137 A G 0.104984 3.1750e-05
10:106418488 C T 0.177763 -6.2484e-06
10:106431888 A G 0.067151 -5.6891e-05
10:106433765 A G 0.033230 -4.5110e-05
10:106438405 T C 0.194524 -2.5679e-06
10:106441844 A G 0.304611 8.9142e-05
10:106441918 G C 0.175511 -2.9999e-05
10:106445916 T C 0.968039 -3.2506e-05
10:106451079 T G 1.833944 3.6127e-05
10:106453438 G T 0.136546 2.4845e-04
10:106470186 A G 0.056791 7.7746e-05
10:106503257 G A 0.044454 -2.7881e-05
10:106529451 T C 0.384407 6.1952e-05
10:106531703 G A 0.520882 -2.5854e-04
10:106544298 T G 0.067934 3.3346e-05
10:106548813 T C 0.100028 -1.1321e-04
10:106549350 C T 1.474000 -2.6262e-05
10:106549371 A G 0.065863 2.1520e-06
10:106553345 G A 0.065973 -1.3311e-04
10:106553471 C T 0.071942 -8.0734e-05
10:106571940 G A 0.032406 -4.3616e-05
10:106573032 A G 0.249378 -3.6546e-05
10:106579771 T G 0.255983 4.7639e-05
10:106594496 A G 0.083893 3.2901e-05
10:106598615 T C 0.044194 -2.0090e-05
10:106600901 G A 0.120184 3.9308e-05
10:106604812 G A 1.423538 1.1129e-05
10:106622009 C A 0.093487 -1.4604e-04
10:106625972 T C 1.537068 -3.4459e-05
10:106643102 C T 0.044515 -9.4518e-05
10:106645495 G A 0.138344 -4.0681e-05
10:106647698 T C 0.045155 1.1632e-05
10:106658658 G A 0.044178 -2.6832e-05
10:106671081 A C 0.075295 -1.0968e-05
10:106681541 T G 0.080138 -3.4339e-05
10:106682512 A G 0.707587 -3.3847e-05
10:106684169 A G 0.052617 -6.0044e-07
10:106684523 T C 0.037579 8.8139e-06
10:106687304 G T 0.085009 -2.0110e-06
10:106699212 A G 0.492163 -6.5832e-06
10:106707181 T C 0.228417 9.2101e-05
10:106709625 A C 0.215265 -5.8458e-05
10:106712346 G T 0.068713 3.2701e-05
10:106738546 G A 0.120249 4.4753e-05
10:106747732 C T 0.131099 4.9854e-05
10:106753309 G A 0.096522 4.6361e-05
10:106766194 C T 0.270624 2.1203e-05
10:106770581 A G 0.034408 -1.6075e-04
10:106782845 C T 0.043947 3.4389e-05
10:106788699 G A 0.345014 -2.4686e-05
10:106789880 A G 0.855288 1.1701e-05
10:106807687 G A 0.020253 2.7638e-05
10:106812764 A G 0.028494 -9.3736e-06
10:106819078 A G 0.114296 -2.7625e-05
10:106843836 A G 0.074461 -1.8881e-05
10:106844101 C T 1.807076 -3.5302e-04
10:106844103 T C 0.077560 -7.3616e-05
10:106844387 T G 0.463578 2.8096e-05
10:106844487 G T 0.120508 -6.5371e-06
10:106847666 T C 0.103887 -1.1984e-04
10:106848064 A G 0.054697 -2.6764e-05
10:106851447 C G 0.101147 -4.9555e-05
10:106855457 A G 0.234700 -7.2882e-06
10:106856360 C T 0.360129 -8.1038e-05
10:106877218 G A 1.087765 -1.3480e-05
10:106884636 G A 0.021555 -6.9942e-05
10:106907151 A G 0.032957 5.5777e-06
10:106920885 C T 0.031526 4.6721e-06
10:106921613 G A 0.899758 1.1889e-05
10:106926424 T G 0.057547 3.5906e-05
10:106941024 T G 0.212775 -1.5253e-05
10:106943660 A G 0.125257 8.7042e-06
10:106950787 T C 0.090281 -3.0236e-05
10:106958137 A G 0.020688 -8.3193e-06
10:106970768 A G 0.046882 -4.3262e-05
10:106980349 A G 0.118457 1.7899e-04
10:106982814 A G 0.181580 -1.7683e-05
10:107016200 G T 0.028728 -1.6520e-04
10:107021332 T C 1.100174 5.4526e-06
10:107022160 A G 0.032506 -2.3386e-05
10:107023390 T C 0.494059 2.4274e-05
10:107027502 T C 0.137201 -2.8698e-05
10:107031009 G A 0.172223 -5.3984e-05
10:107038608 A G 0.035788 3.7686e-06
10:107042675 T C 0.158224 3.1810e-05
10:107044652 G A 0.078476 -3.9041e-05
10:107046545 T C 0.346844 -1.6201e-05
10:107068439 A G 0.231688 1.2369e-05
10:107070098 C T 0.056145 1.3679e-05
10:107070590 A G 0.026388 1.0560e-05
10:107077272 G A 0.207001 -2.4520e-06
10:107090616 C T 0.029098 3.0090e-05
10:107095529 C T 0.139519 -1.2813e-07
10:107099617 G A 0.115977 7.0003e-05
10:107103227 T G 0.078021 6.1243e-06
10:107114004 G A 0.235872 5.7508e-06
10:107116937 A G 0.047456 -1.0591e-05
10:107127507 G A 1.432509 -7.8013e-06
10:107129303 T C 1.668132 -1.5873e-07
10:107129354 T C 0.037034 2.4187e-05
10:107145602 C A 0.113196 7.3925e-05
10:107148893 C T 0.063756 -9.8322e-06
10:107164388 A G 0.039533 1.8034e-04
10:107165774 T C 0.096548 -1.5112e-06
10:107194924 T G 0.193599 2.0479e-05
10:107206396 T C 0.119239 7.1764e-05
10:107220224 G C 0.021484 -1.0160e-05
10:107230184 A G 0.031912 1.8275e-05
10:107242343 A G 0.157253 3.3006e-05
10:107248435 A G 0.081933 -3.1515e-06
10:107248501 T C 0.084133 9.2213e-05
10:107257089 T C 1.289385 4.7266e-05
10:107260630 A C 0.069342 -3.4379e-05
10:107272283 A C 0.113773 -2.9365e-05
10:107283930 C T 1.812701 1.3532e-05
10:107292975 T G 0.022516 3.7006e-05
10:107296666 A G 0.061611 -9.5914e-05
10:107320021 C T 0.110216 -3.8815e-05
10:107326629 T G 1.140126 1.7309e-04
10:107326794 A G 0.989299 1.1833e-04
10:107330017 A G 0.119064 -6.9655e-06
10:107334512 G A 0.151297 2.6680e-05
10:107350091 G T 0.032243 -2.4390e-05
10:107361155 C T 0.022428 3.6164e-05
10:107365321 G C 0.152018 3.2350e-05
10:107366089 C T 0.024178 -1.0241e-04
10:107367100 T C 0.045080 -4.8919e-05
10:107368159 G A 0.053052 -4.2018e-05
10:107395079 G A 1.967244 -4.5229e-05
10:107409121 A G 0.336351 -2.1681e-05
10:107419215 A G 0.554121 -6.3842e-05
10:107423715 T C 1.760613 5.4725e-06
10:107433195 A C 0.157202 1.0675e-04
10:107435988 A G 0.254957 1.5609e-04
10:107442669 T C 0.083526 -2.0010e-05
10:107452975 T C 0.050848 3.6455e-05
10:107456987 C A 0.326610 -7.5263e-05
10:107462687 A G 1.358532 -3.6743e-06
10:107472943 T C 0.095974 6.9567e-06
10:107482991 C T 0.063980 8.3456e-06
10:107494989 T C 0.102566 -1.9740e-05
10:107502327 C T 0.116036 -2.0210e-05
10:107507362 A G 1.583667 -6.5853e-05
10:107517345 G A 0.742696 -1.4691e-05
10:107526521 T C 1.756731 -1.9343e-05
10:107529260 T C 0.058096 -7.0241e-05
10:107550026 G T 0.116471 1.0954e-05
10:107553043 T G 0.128094 1.8948e-04
10:107563280 T C 1.274698 -1.3644e-05
10:107568816 C T 1.141138 6.4940e-05
10:107579050 A G 0.525789 -8.8551e-06
10:107582310 G A 0.061121 4.6473e-05
10:107591783 C T 0.033327 1.1431e-04
10:107591815 T C 0.992304 3.0283e-05
10:107602152 C T 0.568033 -3.7664e-05
10:107624754 C T 0.111699 -5.5774e-05
10:107644692 G A 0.121128 6.4863e-06
10:107662409 T C 0.032610 8.4972e-05
10:107663660 A G 1.923864 1.1143e-05
10:107666918 A G 0.224846 8.7384e-04
10:107668231 C T 0.060076 -8.4449e-05
10:107674294 G C 0.045366 1.7640e-06
10:107679718 G A 0.875042 2.1790e-05
10:107680866 T C 0.451426 1.5749e-04
10:107689604 C T 0.026304 -8.1088e-05
10:107699018 C T 0.072283 1.5432e-04
10:107709419 A G 1.631948 5.9501e-05
10:107714470 A G 0.055551 -2.2623e-05
10:107715540 C T 0.193203 -7.9628e-05
10:107719194 G T 0.032863 3.4971e-05
10:107719897 T C 0.059891 3.1784e-05
10:107723969 A G 0.036346 -4.0623e-05
10:107724038 T C 0.084562 -4.3642e-05
10:107728410 T C 1.017813 2.0623e-05
10:107732807 A G 0.449069 2.3690e-04
10:107733492 T C 0.077152 -4.3382e-05
10:107738917 G A 0.068453 1.4447e-04
10:107744312 A G 0.089628 4.6513e-05
10:107748133 T C 0.041471 8.3791e-05
10:107752982 T G 0.867262 1.4380e-04
10:107756089 A G 0.085909 1.9561e-04
10:107763659 C T 0.489427 -2.7221e-04
10:107777928 T G 0.127000 1.0475e-04
10:107783180 T C 0.062727 -3.6162e-05
10:107786073 C T 1.084406 -2.7173e-05
10:107789906 C T 0.096285 1.6273e-05
10:107798191 T G 0.206021 2.7504e-05
10:107798514 G A 1.249316 -2.2604e-05
10:107806595 A C 0.553738 7.8996e-06
10:107818513 G A 0.132122 1.3625e-05
10:107818631 T G 1.104935 -4.1497e-05
10:107833640 C T 0.099628 1.1975e-05
10:107835989 T C 0.030731 -6.4429e-06
10:107838871 T C 0.072406 -7.3358e-05
10:107840189 T C 0.066970 3.9966e-05
10:107850979 C G 0.083387 -4.2532e-05
10:107853400 G C 0.131933 6.8438e-05
10:107859225 T C 0.995053 1.3500e-05
10:107864847 C T 0.161285 -1.9362e-05
10:107875182 A G 0.548483 1.7055e-05
10:107882672 G A 0.063844 -2.7882e-05
10:107883670 G A 0.036255 6.0708e-05
10:107883946 T C 0.102102 6.3000e-05
10:107884875 G A 1.685182 -6.7538e-04
10:107888541 A G 0.078281 5.7755e-05
10:107892845 G T 0.043237 -5.2896e-06
10:107893968 A G 0.045424 2.0183e-04
10:107898954 C T 1.740875 -1.7021e-04
10:107903446 C A 0.109223 4.4749e-05
10:107906175 G A 0.038741 3.1176e-06
10:107912176 T C 1.680543 -1.1316e-04
10:107916445 T A 0.073010 -8.5033e-05
10:107928248 C T 0.048371 -6.2686e-05
10:107928304 T C 0.875834 -4.3180e-05
10:107941504 G T 1.752086 -1.2789e-04
10:107941877 C T 0.137944 8.6172e-05
10:107942737 G T 0.181804 1.5117e-05
10:107945027 T C 0.056629 1.4966e-05
10:107946158 T C 0.105938 -3.7319e-06
10:107947870 C T 0.056950 6.4959e-05
10:107953128 C T 0.057969 1.2949e-05
10:107959028 A G 0.153079 -2.2579e-05
10:107970003 C T 1.483468 -3.5414e-05
10:107970539 T C 0.074221 -5.6373e-05
10:107976385 T C 0.069167 4.8237e-06
10:107977868 A C 1.794148 8.7000e-05
10:107978219 G A 0.791136 1.6933e-04
10:107978412 A G 0.039141 1.0965e-05
10:107978519 C T 0.065668 1.0148e-05
10:107979141 C A 0.489898 2.2057e-05
10:107984513 G A 0.305331 3.0428e-04
10:107994112 A G 0.986387 -8.0907e-05
10:107995855 G A 0.114682 1.2285e-04
10:108001120 G C 1.913202 -2.8608e-05
10:108003260 A G 0.486749 1.6448e-06
10:108003409 G A 0.101105 5.8959e-05
10:108007092 C T 0.039387 4.5085e-05
10:108011253 A G 1.875691 -2.0854e-05
10:108011892 T C 0.088096 -4.3250e-05
10:108013916 G T 0.084893 1.9506e-05
10:108014519 T C 0.110446 -1.8461e-05
10:108014699 G T 0.197984 -5.9151e-06
10:108025305 T C 0.549843 -1.9604e-05
10:108027435 A G 0.080680 2.6757e-05
10:108034645 G T 0.043918 6.4151e-05
10:108037405 A G 1.414116 -1.7784e-05
10:108037854 T C 0.040130 -1.7206e-05
10:108041331 C T 0.028839 -5.0558e-05
10:108045697 A G 1.970632 5.2193e-05
10:108052563 C T 0.078755 6.6590e-06
10:108053365 T C 1.587715 2.7587e-05
10:108055611 G A 0.101212 -2.1675e-05
10:108058054 C T 0.139415 5.9111e-05
10:108059623 G A 0.784940 -7.2579e-06
10:108062007 T C 0.067973 -7.5427e-05
10:108062599 T C 0.057057 -3.0887e-05
10:108062863 T C 0.229027 2.4079e-05
10:108065219 C G 0.094419 -1.0858e-04
10:108068283 A G 1.233334 7.2714e-06
10:108069347 T G 0.033938 1.7384e-04
10:108069615 C A 0.068323 5.1978e-05
10:108073001 C A 0.024285 1.3136e-04
10:108082190 C T 0.213687 -2.1539e-05
10:108083873 A G 0.390707 2.2444e-06
10:108096203 G A 0.031812 -4.5726e-05
10:108096892 T C 0.041932 1.8908e-04
10:108104607 G A 0.025417 1.2029e-04
10:108113970 G A 0.081514 7.8133e-05
10:108114344 T C 0.108291 -5.5763e-05
10:108117361 T C 0.033035 -5.5270e-05
10:108125197 T C 0.032565 3.3521e-05
10:108125864 G A 0.041637 -2.7441e-05
10:108126141 T C 1.671556 1.8637e-05
10:108127181 C G 0.368065 1.3012e-04
10:108134101 A G 0.134575 7.5959e-05
10:108143814 T C 0.630075 6.9035e-05
10:108150486 C T 0.082799 -2.6034e-05
10:108155301 A G 1.493338 -3.0950e-05
10:108159560 T C 0.360334 -3.8975e-05
10:108162279 T C 0.068579 -3.4600e-05
10:108162478 A G 0.078008 -1.0410e-05
10:108168624 T C 0.032198 -2.2970e-05
10:108170803 C T 0.142849 1.7108e-04
10:108180183 C A 0.110920 1.2399e-05
10:108199382 C A 1.140437 -1.7247e-05
10:108200492 G C 0.053928 -7.9156e-06
10:108201709 G A 0.033736 -5.0347e-05
10:108207846 T G 0.236823 -2.2337e-05
10:108211643 T C 0.252315 1.1791e-04
10:108225411 G A 0.129489 6.8197e-05
10:108237730 A G 0.021802 5.8221e-05
10:108239841 A G 0.023275 1.3390e-06
10:108240422 T C 0.098437 1.3084e-04
10:108242222 G A 0.141609 2.3918e-04
10:108251500 C T 0.083867 -1.4442e-06
10:108252519 C T 0.020750 -2.0529e-05
10:108258248 C T 0.763661 -7.3091e-06
10:108262213 G T 0.376037 -2.7043e-05
10:108262923 C T 1.693929 -2.2677e-05
10:108264509 A T 0.339084 -4.5843e-05
10:108268806 C T 1.334238 1.8144e-04
10:108271332 C T 0.022513 1.3913e-06
10:108272226 T C 1.267447 5.7284e-05
10:108276874 A G 0.032568 -2.1541e-05
10:108280205 A C 0.022545 7.4119e-05
10:108293524 C T 0.075772 2.0744e-04
10:108298091 C A 0.076759 -1.0540e-04
10:108306270 G A 0.708418 4.5101e-05
10:108308690 A G 0.033240 -9.2517e-05
10:108308996 A C 0.030513 1.5869e-05
10:108316278 G A 0.810098 7.8482e-05
10:108326449 A C 0.035681 -1.3741e-05
10:108331713 T C 0.038491 6.7658e-06
10:108338234 C T 0.065038 -2.9946e-05
10:108338807 A C 0.068239 1.5720e-04
10:108339116 C G 0.054026 -3.0345e-05
10:108340773 A G 0.152855 1.6528e-04
10:108345767 C A 0.036450 1.2739e-04
10:108349347 T C 0.040199 1.1614e-04
10:108350006 T C 0.458430 -5.3474e-05
10:108351827 G A 0.027453 -1.1075e-04
10:108355874 T C 1.089093 2.9228e-05
10:108365534 A G 0.054499 -6.1423e-05
10:108367728 A C 1.583086 6.3945e-04
10:108386660 A C 0.036696 3.7852e-05
10:108388689 G A 0.616352 2.5097e-05
10:108390100 A C 1.221493 2.4008e-05
10:108393752 T C 0.043243 4.2812e-06
10:108402865 G T 0.139496 1.6244e-05
10:108412967 A G 0.309742 -7.5644e-05
10:108413302 C T 0.162083 -2.0299e-04
10:108416572 T C 0.569506 1.5439e-04
10:108426206 C T 0.230964 -4.0378e-06
10:108437181 C T 0.030296 -5.9544e-05
10:108450783 A G 0.090183 -1.5256e-05
10:108455143 T C 1.879479 5.3272e-05
10:108472947 A C 0.037342 -1.9679e-04
10:108476548 A G 0.224765 -7.1638e-05
10:108477624 A C 0.093007 -3.6223e-05
10:108477723 C T 0.038624 -3.1779e-05
10:108489914 C G 0.053639 4.3382e-05
10:108491886 G A 0.894662 2.8772e-05
10:108494989 G A 0.031270 -6.4405e-05
10:108498142 C T 1.750561 7.0444e-05
10:108508929 G A 0.250046 -7.5607e-05
10:108511928 G A 0.048605 -5.6010e-05
10:108535936 T C 0.035330 -4.6465e-05
10:108541453 C T 0.050728 -2.3845e-04
10:108544601 T C 1.944524 -3.6184e-05
10:108551556 A G 0.588413 2.5245e-05
10:108553214 C T 0.179373 -1.4845e-05
10:108562008 T G 0.363378 2.5475e-05
10:108563116 G T 0.242464 1.0130e-05
10:108564718 C T 0.651416 -1.2502e-05
10:108569185 A G 0.042711 -1.4390e-05
10:108572393 T G 0.043909 -6.6875e-05
10:108576091 G T 0.032500 -3.0834e-05
10:108582220 G A 0.177971 -3.9414e-05
10:108587960 T G 0.020065 -3.4893e-05
10:108591560 C T 0.780925 -1.1958e-06
10:108594202 T C 0.029429 2.4964e-05
10:108601932 T C 0.091439 -4.6644e-05
10:108614133 C T 0.070563 -2.3264e-06
10:108615370 T C 0.819413 1.0398e-05
10:108615678 T C 0.050011 1.9046e-05
10:108616869 G A 0.033538 8.0776e-06
10:108620552 A G 0.043548 -6.1678e-06
10:108621665 T C 0.870832 -8.4059e-06
10:108628090 C T 0.049186 -3.5563e-05
10:108632417 T C 0.098333 -1.2436e-04
10:108632465 C T 0.059871 1.8952e-05
10:108633273 C A 0.064526 4.7563e-05
10:108636229 A G 0.106376 4.9182e-05
10:108644839 C T 0.083192 3.8640e-05
10:108647761 C A 0.859952 -1.7021e-05
10:108656488 T C 0.818809 -1.6841e-05
10:108657588 A G 0.032552 2.4640e-05
10:108663825 A G 0.251215 -6.8088e-06
10:108664734 C T 0.836904 -2.0255e-05
10:108668586 G T 0.040290 -2.4894e-05
10:108671598 C T 0.115396 -1.4978e-05
10:108672129 T C 0.063977 1.3292e-05
10:108674640 G A 0.058229 -4.0964e-05
10:108677235 T C 0.081189 4.4980e-06
10:108681730 G A 1.258239 -3.1265e-05
10:108693352 C T 0.043383 6.7973e-06
10:108697993 C T 0.062208 -6.7160e-05
10:108698758 A G 0.049053 3.7515e-05
10:108705805 C T 0.144394 2.7041e-05
10:108708945 C G 0.054129 8.2673e-05
10:108709918 T C 0.039166 1.0216e-04
10:108710127 C A 1.171204 -4.0913e-05
10:108716013 G A 0.167396 -4.7133e-06
10:108716473 G A 1.919612 -3.8722e-05
10:108718249 T C 0.147133 3.7118e-05
10:108720616 C T 0.030805 1.9378e-05
10:108721369 T C 0.083357 -2.1408e-05
10:108726426 T C 0.031442 6.6124e-05
10:108730474 A G 0.113803 1.5759e-05
10:108730858 G T 0.044363 1.4474e-05
10:108734683 G A 0.479706 -1.3834e-06
10:108740033 T C 1.537824 -4.4149e-05
10:108747130 A G 0.591074 -2.1980e-06
10:108747328 A G 0.064899 2.9046e-06
10:108748359 G T 0.044269 6.9758e-05
10:108749129 A G 0.612905 -9.2458e-06
10:108751262 G T 0.020198 -4.1791e-05
10:108754044 A G 0.077330 -3.2017e-05
10:108771865 A G 0.025281 6.6709e-06
10:108772853 G A 0.924961 -2.3927e-05
10:108773479 G A 0.050822 -8.0658e-05
10:108774300 T C 0.052880 -1.1786e-04
10:108791888 C T 0.026557 1.0490e-05
10:108791963 C T 0.673766 -6.1232e-06
10:108792942 A G 0.678856 -2.9481e-05
10:108795366 A G 0.073756 -2.1896e-05
10:108795375 G A 0.952924 -3.6458e-05
10:108801251 T C 0.085474 2.3182e-05
10:108803311 A G 0.579305 1.3714e-04
10:108807453 A G 0.050105 -5.8468e-06
10:108808239 C A 0.535280 -2.1261e-05
10:108812698 C A 0.036313 -6.1760e-05
10:108815475 A G 1.565744 -3.2684e-05
10:108816768 T C 0.054694 -3.7760e-05
10:108817237 T C 0.086701 3.4977e-05
10:108819785 A G 0.972450 -3.5474e-04
10:108824199 A G 0.078602 6.0988e-05
10:108825945 A G 0.103491 -1.0733e-06
10:108841621 C T 0.067875 1.9442e-05
10:108843475 T C 0.510508 -1.6392e-05
10:108844248 C T 0.931054 -1.5899e-04
10:108849476 T C 0.026917 -3.5144e-05
10:108851779 T A 0.314952 -2.0895e-05
10:108851830 T G 0.978945 -5.8451e-05
10:108854809 C G 0.249507 4.6599e-05
10:108856615 G A 0.035444 -3.5476e-05
10:108862960 A G 1.203463 -1.2776e-05
10:108863228 C T 0.697093 -5.0219e-05
10:108864140 C G 0.058755 2.2883e-05
10:108887899 G A 0.176663 1.7192e-04
10:108892893 C T 1.198289 -5.3324e-06
10:108893998 C T 0.642084 -4.0460e-05
10:108894084 G A 0.029890 -2.4447e-05
10:108895394 A G 0.056940 -1.5592e-05
10:108902243 G A 0.282692 9.3913e-05
10:108902571 C T 0.130327 6.8376e-06
10:108902635 G A 1.938733 -5.3919e-05
10:108902886 C T 0.192506 -5.2706e-05
10:108906340 G A 0.150346 2.2209e-04
10:108908351 C A 0.162184 -1.5366e-06
10:108908574 C T 0.170337 -4.1033e-05
10:108913108 A G 0.029527 1.2695e-05
10:108915597 A G 0.025830 -3.0914e-06
10:108919243 C A 0.040906 -2.1682e-05
10:108919698 A C 0.202837 2.6738e-05
10:108921973 C G 0.167578 -3.4237e-05
10:108928620 G A 0.081277 1.0066e-04
10:108930445 G A 0.178234 2.0691e-04
10:108936817 A G 0.428673 -1.1652e-05
10:108949558 C T 1.808650 3.8361e-05
10:108953706 T C 0.109190 -7.0046e-06
10:108969714 T C 0.225768 -5.2518e-05
10:108988089 A C 1.861247 -5.2601e-04
10:108990545 C T 0.027475 -3.8491e-05
10:108998476 A G 0.042922 5.8089e-06
10:109002677 G A 0.226956 -6.0707e-05
10:109009663 G A 0.191743 -4.2147e-05
10:109022603 T C 0.055785 -3.4807e-05
10:109063454 G A 0.261079 -8.1309e-05
10:109071871 A C 0.042412 -7.9480e-05
10:109113213 A C 0.029666 -4.5126e-05
10:109116321 T C 0.147958 1.1270e-04
10:109126555 A G 0.092400 -6.8747e-05
10:109128707 C T 0.034155 5.1912e-05
10:109129262 G A 0.143978 -5.2225e-05
10:109133988 T G 0.029345 -6.9993e-05
10:109137004 C A 0.061007 1.2515e-05
10:109137310 T C 0.054285 -4.3261e-06
10:109142828 C T 0.116948 -4.4603e-05
10:109146336 G T 0.165280 1.1794e-04
10:109152581 T C 0.357338 -2.7283e-05
10:109168731 C T 0.034704 -6.8655e-05
10:109175605 C A 0.069527 -2.5465e-06
10:109191957 C T 0.164073 1.1414e-04
10:109192144 A C 0.065905 -2.2735e-05
10:109209950 C T 0.056859 -1.1901e-04
10:109219787 A G 0.032344 1.0029e-05
10:109220881 T C 0.046755 -2.3618e-05
10:109252887 T C 0.279884 1.0679e-04
10:109258145 G A 0.262572 5.9261e-05
10:109261717 A C 0.145098 4.4540e-06
10:109262259 G A 0.023360 3.3250e-05
10:109264291 T C 0.094974 -8.4687e-05
10:109264371 A G 0.049819 -5.8860e-05
10:109268521 T G 0.887197 -1.3382e-05
10:109269621 G A 0.151749 -5.3964e-05
10:109283089 A G 0.161161 6.2341e-05
10:109287811 C T 0.062104 -1.2802e-04
10:109289083 G A 0.028449 1.2561e-06
10:109289506 C G 0.063390 -3.1526e-04
10:109292378 A G 0.031075 -6.2617e-06
10:109292407 G A 0.214096 -6.5687e-06
10:109305960 T C 0.043746 8.0190e-05
10:109313253 A C 1.595966 1.9874e-05
10:109328824 C T 1.954926 -5.0179e-05
10:109337125 T C 1.529444 9.8622e-06
10:109341883 G C 0.528519 -1.1833e-04
10:109344504 C T 0.869287 1.9877e-05
10:109361425 T C 1.607615 2.9656e-05
10:109371570 C T 0.123030 2.5441e-05
10:109372314 A G 0.455184 -2.4087e-05
10:109373884 G A 0.250049 3.7203e-05
10:109375673 G A 1.437355 4.4992e-06
10:109380524 C G 1.183064 3.2926e-06
10:109381773 T C 0.075990 2.7390e-05
10:109389179 A G 1.512212 -1.1872e-05
10:109390133 G A 0.041740 2.8506e-05
10:109393174 T C 0.112598 -2.0430e-06
10:109397747 C T 0.175550 -3.8393e-05
10:109399342 A G 0.043555 -6.5851e-05
10:109400641 C T 0.441604 5.2776e-05
10:109402407 A G 0.632010 -3.3569e-05
10:109403103 A C 0.315890 -3.5723e-05
10:109405725 A G 0.066937 6.5339e-04
10:109406912 C T 0.078654 3.0456e-05
10:109410613 C T 0.204323 6.9652e-06
10:109424420 T C 0.244110 1.5152e-05
10:109429503 A C 1.494844 -8.9672e-06
10:109437992 C T 0.740953 -3.4799e-05
10:109438245 C T 0.054444 3.3532e-05
10:109441553 C A 0.182785 -4.3534e-05
10:109448989 T C 0.062010 3.1414e-06
10:109458386 C T 0.293818 1.0424e-05
10:109459645 G A 0.040643 -5.4585e-05
10:109460288 T C 0.045090 -8.0167e-05
10:109465153 A G 0.285461 1.0835e-05
10:109468715 G C 0.337828 -2.9950e-05
10:109474389 G T 0.114978 -1.2338e-04
10:109474406 C T 0.088797 7.6755e-05
10:109480890 G A 0.984466 1.7268e-05
10:109487535 A G 0.056853 -2.7135e-05
10:109490503 T C 0.027479 5.8103e-05
10:109491607 A G 0.123436 7.2180e-05
10:109502212 A G 0.068586 7.7311e-05
10:109504268 A G 0.040299 1.6682e-05
10:109509130 G T 0.347166 1.8315e-06
10:109511351 T C 0.046615 -5.7927e-06
10:109514668 G A 0.272997 -2.5019e-05
10:109515048 A C 0.045411 -5.8472e-05
10:109519440 C T 0.066522 3.6656e-05
10:109525868 G A 0.148558 5.6402e-05
10:109529803 G A 0.790419 -1.1889e-05
10:109540050 G A 1.455324 -2.2611e-05
10:109545391 A G 1.533647 1.2453e-05
10:109548588 A G 0.708220 -1.1338e-05
10:109557486 T C 0.880917 -2.5568e-05
10:109558009 T G 0.043178 -1.1709e-04
10:109558297 T C 0.148792 1.1089e-04
10:109560108 A G 0.174346 -1.6231e-05
10:109567196 C T 0.088846 2.4414e-05
10:109567981 T G 0.054418 -4.3927e-05
10:109572685 T C 0.041688 2.1408e-05
10:109573573 C T 0.093870 1.0975e-04
10:109575803 C T 0.080829 -3.5654e-05
10:109577029 A G 0.599111 1.8849e-05
10:109577628 G A 1.468349 1.2214e-05
10:109579075 T C 0.500972 -7.2250e-04
10:109579127 G A 1.348256 -3.6373e-05
10:109579266 T C 0.031519 -1.0753e-04
10:109579303 A G 0.041932 -7.0092e-05
10:109579550 C T 0.987997 -1.9169e-05
10:109586160 G T 0.353573 3.0850e-04
10:109586573 C A 0.535770 3.3779e-05
10:109589811 C A 0.112485 1.6483e-06
10:109590833 G A 0.713368 -4.4150e-04
10:109591822 T C 0.134637 -1.4352e-05
10:109596382 C T 0.062305 -4.4712e-06
10:109597157 G A 0.043762 2.0613e-05
10:109597272 C A 0.998179 -1.0419e-05
10:109601797 C A 0.186079 1.9033e-04
10:109602083 A G 0.051312 -4.8082e-05
10:109602331 C G 0.058540 1.6834e-05
10:109606740 G T 0.627673 -2.0694e-06
10:109608208 A C 0.337828 -3.3203e-07
10:109609495 A G 0.021584 -2.2552e-05
10:109615544 C T 0.067654 5.3266e-06
10:109618541 A G 1.418696 -2.8294e-04
10:109622963 G A 0.055596 2.3018e-05
10:109625453 T C 0.769149 -1.6384e-04
10:109626066 A G 1.344748 -5.9548e-05
10:109627529 G A 0.041406 3.3647e-05
10:109646932 C T 1.939106 -7.2485e-05
10:109647528 C T 0.875077 -1.5602e-04
10:109647762 T C 0.189360 -5.4935e-05
10:109649080 T C 0.689742 -6.9403e-05
10:109649172 C G 0.558746 4.9829e-05
10:109650167 A G 0.029783 -1.3130e-05
10:109652840 G C 0.055551 -3.1953e-05
10:109655127 T G 0.030913 -5.5567e-05
10:109661012 G A 0.033477 2.2494e-05
10:109668161 G A 0.157328 1.0423e-04
10:109670523 G A 0.386615 5.2925e-05
10:109672920 G A 0.142544 5.7579e-05
10:109674722 G T 0.399088 3.9604e-05
10:109676548 T C 1.899018 -5.7613e-05
10:109677432 G C 0.039514 -1.2256e-04
10:109677589 A G 0.179906 -4.9177e-05
10:109679356 A G 0.053980 3.6257e-06
10:109679542 A G 0.082423 -5.5419e-06
10:109694388 A G 0.067651 -1.1051e-04
10:109699622 G T 0.765910 -6.7207e-05
10:109699959 G C 0.101569 -1.4393e-05
10:109702007 C T 0.049650 1.0030e-05
10:109705944 A C 0.221107 8.1726e-07
10:109724292 T C 0.259164 -4.5413e-05
10:109726377 A G 0.022435 -4.0650e-06
10:109726465 G A 1.846788 -5.2105e-05
10:109762091 T C 0.112131 -3.6992e-05
10:109771979 G A 0.303539 -3.8174e-06
10:109794392 C A 0.870991 -2.2245e-05
10:109795627 C T 0.390552 -4.6750e-06
10:109803306 C T 0.068651 -1.4317e-04
10:109813906 G A 0.037391 -6.4746e-05
10:109817593 A G 0.094584 8.6131e-05
10:109825345 C A 0.028150 1.1697e-04
10:109831486 T C 0.935020 -1.2986e-05
10:109832846 A G 0.047687 -2.3642e-05
10:109836188 C T 0.119476 -4.4508e-05
10:109836835 T C 0.161635 -3.3915e-05
10:109856746 G T 0.069138 -1.0910e-04
10:109871962 A C 0.081309 4.6288e-05
10:109883659 A C 0.447093 -3.4457e-05
10:109884688 G T 0.841305 1.3974e-05
10:109884711 G T 0.297892 3.3956e-05
10:109888333 T C 0.222065 1.3174e-05
10:109895098 T C 1.962093 -9.9445e-06
10:109896686 G T 0.057138 -5.2650e-05
10:109908260 A C 0.020922 -9.8224e-06
10:109908891 C T 0.216394 -8.7310e-05
10:109911315 T C 0.601152 -2.9861e-05
10:109911775 G A 0.307035 -1.4045e-05
10:109923875 C T 0.044016 2.6580e-05
10:109924985 T C 0.034145 -2.2268e-05
10:109927163 C A 0.123504 -7.1266e-05
10:109933954 A G 0.142346 -3.0894e-05
10:109934292 A G 0.091319 1.2072e-05
10:109938617 A G 0.093208 1.5745e-06
10:109943361 T C 1.879333 -2.7283e-05
10:109945838 A G 0.049086 -2.1926e-06
10:109945903 A G 0.256444 -3.0380e-05
10:109948948 A G 1.931112 -4.3970e-06
10:109951872 T C 0.175942 -5.7199e-05
10:109983325 A C 0.074993 3.7987e-05
10:109987764 G T 0.069978 3.5477e-05
10:109988766 C A 0.264009 -4.3916e-05
10:109990024 T C 0.064444 6.0767e-05
10:109999122 C T 0.038618 1.7410e-05
10:110006301 T C 0.168477 6.6586e-05
10:110006541 C T 0.067226 1.4261e-04
10:110006566 T G 0.030958 4.2878e-05
10:110012930 G A 1.344209 -1.4311e-05
10:110020341 C T 0.046583 -4.2811e-05
10:110041247 A C 0.037641 -2.8058e-05
10:110052454 C A 1.406660 -1.3454e-05
10:110054352 T C 0.064766 -1.9936e-05
10:110062774 C T 0.242584 1.2904e-05
10:110063054 A G 0.105357 -7.4481e-05
10:110086989 G A 1.450192 1.0011e-05
10:110088763 G A 0.180350 7.3444e-05
10:110093251 C T 0.178451 2.1869e-04
10:110097041 C T 1.147214 1.0694e-04
10:110118673 A G 0.999815 -8.1486e-05
10:110126298 C T 0.224372 1.5371e-04
10:110127885 T G 0.035622 3.9245e-05
10:110134131 T C 0.142407 4.1223e-05
10:110134709 G T 0.366517 -6.5235e-05
10:110139302 G T 0.066603 5.0045e-05
10:110142438 C T 0.106555 -4.5979e-05
10:110142678 T C 0.117623 -1.2570e-04
10:110148549 C T 0.081098 -1.8491e-04
10:110152524 G T 0.051065 -1.4267e-04
10:110153442 G A 0.052760 -1.4964e-04
10:110154572 C T 0.021201 7.0311e-05
10:110158327 T C 0.084026 9.3485e-05
10:110158747 G A 0.655184 -1.2402e-06
10:110161747 T C 0.052367 -4.8107e-05
10:110176429 G A 0.181090 1.1797e-04
10:110185664 G A 0.035853 1.2241e-05
10:110195671 A C 0.274152 7.8088e-05
10:110198959 A G 0.605024 -2.4633e-06
10:110202678 C G 0.063617 3.2341e-05
10:110207283 A G 0.197160 -1.7903e-05
10:110221398 C T 1.450296 -2.7716e-05
10:110228493 A G 0.112728 2.2009e-05
10:110233249 C G 0.060903 -5.6153e-05
10:110233456 C T 0.063390 3.4186e-05
10:110247307 A G 0.020237 1.9565e-04
10:110247620 G A 0.146026 -9.0542e-06
10:110260562 T G 0.598419 -6.8832e-06
10:110261127 G A 0.571418 -3.3318e-07
10:110262834 G A 0.086593 3.3821e-05
10:110263331 T C 1.699713 2.7066e-05
10:110263742 C T 0.119655 6.3949e-05
10:110264008 G A 0.152927 3.0323e-05
10:110274522 C T 0.038005 -1.3296e-04
10:110301310 G A 0.087639 -9.7343e-06
10:110306734 C T 0.041796 2.3574e-06
10:110310720 T G 1.336841 3.8376e-06
10:110311634 T C 0.028183 1.0473e-04
10:110311974 T C 0.099151 -1.9389e-05
10:110312784 A G 0.053782 2.6514e-05
10:110316481 T C 0.169328 -2.9696e-05
10:110321041 T C 0.106435 -3.4785e-04
10:110322723 T C 0.091407 -5.6203e-05
10:110330771 G A 0.649134 -2.7079e-05
10:110331175 G T 0.083348 -2.9157e-05
10:110337386 A G 0.370185 1.6995e-04
10:110347286 C A 0.066191 1.1806e-05
10:110347596 C T 0.077752 -1.5325e-07
10:110348376 G A 0.916341 1.1539e-04
10:110349412 C T 0.255041 4.2541e-05
10:110351462 G C 0.122212 -4.7395e-05
10:110353671 T C 1.117269 4.5716e-06
10:110354958 A G 0.123601 -1.3670e-04
10:110355317 G A 0.039799 -2.5528e-05
10:110357402 C T 0.291024 -1.6265e-05
10:110358531 A G 0.045551 1.3540e-05
10:110362984 C T 0.101436 -3.4816e-05
10:110370622 C T 0.026907 2.7342e-05
10:110373400 A G 0.168695 -2.3349e-05
10:110377823 G A 0.697067 4.6783e-06
10:110380011 C T 0.392970 2.7405e-05
10:110388251 A G 0.446924 3.0256e-05
10:110391261 C A 1.342372 -1.1261e-05
10:110393790 A G 0.164556 -6.9984e-07
10:110397495 C T 0.200565 3.6914e-06
10:110406307 T C 0.049748 -2.0989e-06
10:110408555 G A 0.067836 3.9493e-05
10:110413398 A G 0.137029 -5.0611e-05
10:110425809 G A 0.388513 -4.7193e-06
10:110435038 C T 1.657362 -8.7862e-05
10:110435762 C T 0.042454 -3.8280e-05
10:110455737 T G 0.026638 -2.4051e-05
10:110459780 C T 0.128756 -1.1817e-05
10:110459956 G A 0.743988 2.7316e-05
10:110460953 T C 0.027027 -7.5834e-05
10:110478030 G T 1.818783 -2.5385e-05
10:110490969 A G 0.347792 -1.6522e-05
10:110502182 C A 0.213110 1.9402e-05
10:110507198 T C 0.522358 -6.4674e-06
10:110528615 A G 0.037359 4.4415e-05
10:110530702 A C 0.039572 1.2182e-04
10:110536914 A C 0.363414 -4.5826e-06
10:110562889 C A 0.025366 -6.3263e-05
10:110569218 C T 0.026988 4.9506e-05
10:110581820 A C 0.095724 1.5356e-05
10:110582873 G A 0.160590 -7.0672e-06
10:110585180 C T 0.050199 2.4531e-05
10:110598164 C T 0.039592 -1.7333e-05
10:110598443 C A 0.036323 3.3194e-05
10:110604072 T C 0.351833 -1.6167e-05
10:110608841 G A 1.128220 -3.6294e-06
10:110616088 G T 0.082205 -1.6839e-05
10:110636643 C A 0.093497 4.3046e-06
10:110637525 C T 0.111485 4.0617e-05
10:110637782 G A 0.077489 3.3034e-05
10:110645311 A C 0.041604 -3.2268e-06
10:110647083 C T 0.216440 -5.2988e-05
10:110654216 T C 0.141099 -3.9993e-05
10:110655115 C A 0.168136 6.7189e-05
10:110657497 A G 0.030964 -2.2098e-05
10:110665506 T C 0.064084 -5.1546e-05
10:110686081 G A 0.055872 2.2496e-05
10:110691081 T C 0.120791 -2.9224e-05
10:110717906 A G 0.262624 1.1709e-05
10:110718286 T C 0.622191 -3.2352e-06
10:110746339 A G 0.358678 -1.6814e-05
10:110764532 G A 0.250741 2.1074e-07
10:110767611 T C 0.051156 -1.5271e-06
10:110770454 C T 0.078317 -1.5097e-05
10:110781448 A G 0.132498 3.9703e-05
10:110788997 C T 0.124445 5.0441e-06
10:110791801 A G 0.070206 -4.3032e-05
10:110799535 C T 0.534673 -8.2424e-06
10:110799830 A G 0.021506 1.3084e-05
10:110828769 A G 1.935978 -1.3862e-06
10:110841240 C G 1.856820 3.5561e-06
10:110844755 C G 0.146348 -5.1568e-05
10:110863412 A G 0.101290 -2.7403e-05
10:110868250 G A 0.144640 -2.4847e-05
10:110868322 T C 0.351655 3.3727e-05
10:110880510 A C 0.104172 6.4023e-05
10:110895236 T C 0.034548 -1.9759e-06
10:110901358 T C 0.028686 -1.1225e-04
10:110904555 C A 0.363083 2.5429e-05
10:110925552 T C 0.321904 6.6123e-05
10:110930000 T C 0.227952 9.3120e-05
10:110930421 C T 0.031529 2.3658e-05
10:110930658 T C 0.365433 -9.8409e-06
10:110932027 A G 0.034467 4.1205e-05
10:110933214 A G 0.028069 3.0110e-05
10:110936511 G A 1.713916 7.5989e-06
10:110945132 A G 0.050764 -8.2318e-06
10:110960117 G C 0.073928 -8.3291e-05
10:110967529 A G 0.222925 -1.9725e-04
10:110969083 C T 0.348198 -6.7042e-05
10:110972057 A G 0.100527 3.3237e-05
10:110974332 A G 0.755585 -2.9148e-05
10:110976229 C T 0.182999 1.6184e-05
10:110977977 G T 0.037479 5.4101e-05
10:110997463 A G 0.171171 1.7848e-05
10:111000652 A G 0.050858 1.0045e-05
10:111017531 A G 0.218326 -2.4297e-04
10:111029703 T G 0.044081 5.4605e-06
10:111035817 A G 0.525082 3.0071e-05
10:111036318 C T 0.228608 -1.5007e-04
10:111040141 G C 0.749938 -1.6936e-05
10:111044032 T G 0.069686 -6.4143e-06
10:111051164 A C 0.029085 -3.5286e-05
10:111061777 A G 0.090628 -3.0120e-05
10:111067972 T G 0.060520 2.0839e-05
10:111079538 T C 1.330642 -6.7749e-05
10:111086161 T C 0.020796 2.5911e-05
10:111087409 A G 0.033136 -1.6042e-05
10:111092342 G A 0.058355 1.8594e-06
10:111104886 C A 1.624989 -7.0614e-05
10:111137855 C A 1.923929 3.1796e-05
10:111142596 A G 0.201181 -2.9324e-04
10:111146614 C T 0.043389 4.2098e-05
10:111149322 A G 0.208163 -2.2550e-04
10:111152939 T C 0.204499 -2.3180e-07
10:111192085 A G 0.315497 -2.8285e-05
10:111192198 T C 0.076752 -1.1960e-04
10:111199076 T G 0.031786 -3.4725e-05
10:111201499 G C 1.808455 -3.1172e-05
10:111222879 G A 0.360330 -2.7082e-06
10:111224826 C A 0.878953 1.6936e-05
10:111225109 A G 0.058394 7.3038e-05
10:111228725 T C 0.027345 -2.4028e-05
10:111229861 A G 0.091037 5.6803e-05
10:111233122 C T 0.165660 2.0098e-05
10:111235874 A G 0.054347 -7.9624e-05
10:111235920 T C 0.678950 -1.1955e-05
10:111241216 A G 0.099466 9.0804e-05
10:111247577 T C 0.131291 -3.6811e-05
10:111250926 G A 0.097769 1.1709e-04
10:111255289 A G 1.213158 -6.5212e-06
10:111267791 C T 0.073000 8.2780e-05
10:111275417 T C 0.239907 -8.9510e-06
10:111275755 T C 0.042779 -4.0508e-05
10:111277070 A G 0.020413 5.5616e-05
10:111278003 T G 0.022357 -1.2853e-05
10:111285505 G A 0.064659 -1.0582e-04
10:111295598 G T 0.025775 1.5455e-05
10:111303358 A G 1.225210 1.7737e-06
10:111332561 T G 1.955436 -1.7572e-05
10:111333728 G A 0.583729 4.6134e-05
10:111335861 A G 0.378422 -3.0018e-05
10:111337260 A G 1.606371 6.2092e-05
10:111345740 C G 0.071251 4.3361e-05
10:111348953 T C 0.114640 -6.6394e-06
10:111349250 A G 0.958146 -2.2257e-05
10:111351246 G A 1.841766 -1.0714e-05
10:111362474 C T 0.057612 -8.5816e-05
10:111388685 G A 0.762963 1.4789e-06
10:111406295 T C 0.754806 2.5915e-06
10:111434208 C G 0.742790 -3.4631e-06
10:111439737 C T 0.079404 1.3748e-04
10:111450164 T G 0.381184 -5.2746e-05
10:111453572 T G 0.136805 -4.1185e-05
10:111457302 T C 0.044360 -1.2050e-04
10:111461479 G A 0.049985 3.1974e-05
10:111463671 T C 1.023240 6.9439e-06
10:111481947 A G 0.029426 -2.9486e-06
10:111493392 G T 0.025047 4.4478e-05
10:111497408 G A 0.042016 2.3276e-05
10:111507930 T C 0.021023 5.1404e-05
10:111510844 A C 0.061552 4.5266e-06
10:111529233 C G 1.938964 -3.7741e-05
10:111529626 T C 0.029286 -8.6348e-06
10:111530022 T C 0.071689 -5.7116e-05
10:111534453 T C 0.089365 8.4428e-05
10:111536384 T C 0.262870 -2.0353e-07
10:111538357 C A 0.030319 2.4527e-05
10:111543292 G T 0.254571 -2.5825e-06
10:111583677 C T 0.049459 -2.0279e-05
10:111583710 G A 1.184174 6.2248e-05
10:111584660 C T 0.303478 4.8130e-06
10:111591777 T C 0.039790 -4.7316e-05
10:111591977 T C 1.273107 1.8115e-04
10:111592752 A G 0.020919 -2.8973e-05
10:111594014 C T 1.570736 2.6399e-04
10:111596774 C T 0.070952 -1.2315e-04
10:111609610 G A 0.145387 8.9358e-05
10:111609806 G C 0.029020 -3.6939e-05
10:111619760 G A 1.190406 6.4584e-05
10:111619947 A G 0.036203 -2.8123e-05
10:111622033 A G 0.083938 5.3985e-05
10:111624769 A G 0.027005 -6.2642e-05
10:111630883 T G 1.231438 6.2169e-05
10:111632937 G T 0.280949 -2.4078e-05
10:111636886 C T 0.021029 2.2768e-05
10:111647734 A G 0.038534 -4.2002e-05
10:111660144 T C 0.070644 -3.2834e-05
10:111660500 A C 0.497061 -8.6389e-09
10:111661224 T C 0.022889 -5.5653e-05
10:111680690 T C 0.795170 -3.3045e-05
10:111681715 C G 0.028053 -1.2628e-05
10:111717608 G A 0.276759 -4.2571e-05
10:111718205 G C 0.026518 1.7852e-05
10:111735936 C T 0.026226 -1.7558e-04
10:111751015 T C 0.064188 -9.6715e-05
10:111755510 T G 0.044103 -3.1178e-05
10:111766772 T C 0.057476 -2.9272e-05
10:111769236 C T 0.271144 -1.6775e-05
10:111787858 A G 0.059686 -5.1975e-05
10:111792819 A C 0.373547 1.6727e-04
10:111804554 T G 0.105357 -7.1121e-05
10:111805808 G A 0.047862 -3.0727e-05
10:111807025 A G 1.951440 1.7033e-05
10:111812636 G T 1.898067 3.6392e-05
10:111825020 G A 0.088632 -7.5714e-05
10:111840070 G A 0.356741 -5.2714e-06
10:111842459 T C 0.080848 -9.8909e-06
10:111850503 G A 0.830221 -3.8620e-05
10:111878537 A G 0.059193 -7.6614e-06
10:111879684 G A 0.069232 1.6842e-04
10:111882503 T C 0.043065 -2.2730e-05
10:111886089 A G 1.112579 8.6665e-07
10:111889837 C T 0.046148 -1.0107e-05
10:111894999 T C 0.060614 1.5922e-05
10:111907663 G A 0.077989 -8.3626e-06
10:111911083 G A 0.028913 -4.8795e-05
10:111924817 T C 0.316227 -3.0638e-05
10:111930361 T C 0.174073 1.0487e-05
10:111936255 A G 0.037362 1.3914e-04
10:111938114 G T 0.375180 1.8835e-05
10:111944885 T G 0.033613 1.2111e-05
10:111944903 T C 0.618634 -1.0227e-05
10:111947275 T G 0.040660 -3.5618e-05
10:111954923 G A 0.554744 3.2422e-05
10:111963221 G A 0.152797 -8.4358e-06
10:111963274 A G 0.036492 -8.5149e-05
10:111966844 T C 0.361995 5.7440e-05
10:111970874 C T 0.055171 -2.8851e-05
10:112001351 T C 0.032977 -6.2360e-05
10:112004780 T A 0.036901 -3.0835e-05
10:112006486 A G 0.134832 -3.1509e-05
10:112018231 T C 0.081670 -8.0538e-05
10:112025435 G A 0.121816 4.9294e-05
10:112028767 A G 0.121034 6.2627e-05
10:112030880 G A 0.359876 3.5846e-05
10:112031057 A G 0.167981 -9.3403e-06
10:112035508 T G 0.704000 6.2253e-08
10:112038848 G A 0.152943 8.6117e-05
10:112056516 C T 0.030192 -6.1391e-05
10:112056940 A G 0.066846 -4.6918e-05
10:112061248 C G 1.056810 -3.9720e-04
10:112065455 G A 0.032471 -2.0366e-04
10:112069921 A G 0.034100 -1.9986e-05
10:112072502 C T 0.399708 6.2009e-05
10:112076121 A C 0.028056 3.2544e-05
10:112077396 G A 0.142592 1.3304e-05
10:112082903 A G 0.897678 -3.4377e-05
10:112087275 C T 0.160184 3.6788e-05
10:112090411 G A 0.086983 1.9571e-05
10:112125188 C A 1.893250 -7.6090e-05
10:112125572 A G 0.428757 -2.2938e-05
10:112125785 G A 0.058852 3.5942e-05
10:112132730 A G 0.326344 6.0108e-05
10:112134500 T C 0.178581 1.4840e-05
10:112135564 A G 0.061228 -9.2633e-06
10:112142884 A G 0.025674 6.0483e-05
10:112143204 C T 0.243844 -1.2851e-04
10:112153257 T G 0.047268 1.3512e-05
10:112153468 A G 0.271442 1.4628e-05
10:112158780 A G 1.035252 -1.2968e-05
10:112161232 G A 0.056216 -9.9607e-05
10:112165686 C A 0.056966 -3.4758e-05
10:112166038 C T 0.129405 6.8662e-05
10:112166205 G T 0.107590 -3.5976e-05
10:112169401 G A 0.287437 -2.0874e-05
10:112170486 C G 0.242101 9.0956e-05
10:112170656 T C 0.125111 -1.6299e-05
10:112171302 A G 0.027845 -1.1519e-05
10:112172883 A G 0.270774 -1.2175e-05
10:112173353 A G 0.043282 1.4552e-05
10:112175456 T C 0.028936 8.4154e-07
10:112176092 T C 1.486282 5.9959e-05
10:112183335 G A 1.032957 4.0303e-05
10:112185596 A G 0.697915 7.1825e-06
10:112186929 T C 0.035538 3.4298e-05
10:112189601 T C 0.991814 9.2079e-06
10:112191320 T C 0.075090 1.9923e-04
10:112192112 G A 0.433460 -2.9646e-05
10:112194314 T C 0.025265 5.2746e-05
10:112196353 A G 1.436498 -6.3185e-05
10:112197151 T C 0.046586 2.5058e-05
10:112199866 C T 0.078479 -1.2340e-05
10:112208500 G A 1.107986 2.4076e-05
10:112215050 A G 0.098064 1.9602e-04
10:112221936 A G 0.035801 -4.1204e-06
10:112222398 T C 0.120239 -3.2890e-05
10:112231446 G A 0.542427 3.3877e-05
10:112231939 T C 0.121067 3.5853e-05
10:112235106 G A 0.500751 2.1814e-05
10:112241855 T C 0.022808 -3.4002e-05
10:112242538 C T 0.349230 5.0677e-06
10:112262125 T C 1.312303 -3.1870e-05
10:112264964 G C 0.146059 3.2180e-06
10:112269908 G C 0.030371 6.5394e-05
10:112277511 T C 0.048248 4.2189e-05
10:112285307 G A 0.082994 3.2351e-06
10:112298557 G A 1.936734 -2.4607e-05
10:112306925 A C 0.280871 -2.4533e-05
10:112313299 G A 1.770840 -8.7315e-05
10:112316769 T C 0.124478 -3.5362e-06
10:112332760 G A 0.039511 1.1631e-04
10:112334299 C T 0.065561 -8.2674e-05
10:112346194 T C 0.090186 1.4394e-05
10:112348078 C T 0.065356 -1.4290e-05
10:112349602 C T 0.155543 6.2965e-05
10:112351539 G A 0.020383 1.0967e-05
10:112356707 C T 1.711060 -2.5367e-05
10:112358132 T C 0.050540 2.8090e-05
10:112361665 C T 0.025973 -1.1991e-05
10:112365004 G A 0.449066 -1.1822e-05
10:112365413 G T 0.041805 2.8348e-05
10:112365594 C T 0.185920 1.2781e-05
10:112366425 C T 0.127010 4.5200e-05
10:112369708 C T 0.049530 -1.7619e-05
10:112370001 T C 0.026618 -2.7673e-05
10:112378390 T C 0.038670 5.1830e-05
10:112379055 A C 0.660709 -5.5504e-05
10:112380481 A G 0.944774 -1.5287e-04
10:112384944 A G 0.070251 -1.1068e-05
10:112389210 G T 0.281326 -3.1107e-05
10:112389743 G A 0.260809 3.1519e-05
10:112397565 A C 0.059326 -9.0999e-05
10:112402800 A G 1.167549 1.0584e-06
10:112405121 A G 0.304448 1.0562e-05
10:112405304 T C 0.164573 5.6631e-05
10:112412100 A G 0.050783 -4.3042e-05
10:112445771 G A 0.070848 3.9660e-05
10:112450681 T C 0.401564 2.4310e-05
10:112461191 T C 0.099317 -5.6985e-06
10:112462011 A G 0.206547 -6.6562e-05
10:112475610 A G 0.052477 1.1450e-05
10:112479510 T C 0.997533 -1.3797e-06
10:112480108 C G 0.108363 -1.5123e-05
10:112484277 G A 1.283841 -1.7035e-05
10:112487152 T C 0.037959 7.3162e-05
10:112494595 A G 0.034590 1.0452e-04
10:112495331 T C 0.172366 -7.2315e-06
10:112497788 G A 1.344150 1.1111e-04
10:112498436 A G 0.292484 9.1028e-05
10:112508087 T C 0.031260 -5.4903e-05
10:112515184 G A 0.046641 6.4042e-05
10:112515877 G A 1.665778 6.9037e-05
10:112517536 T C 0.049040 5.0124e-05
10:112517573 A G 0.798390 5.9324e-05
10:112523574 C T 0.096233 3.8126e-05
10:112528629 C T 0.852296 -4.3994e-06
10:112534809 G T 0.589704 9.3846e-06
10:112537267 T C 0.034720 -2.2929e-05
10:112541676 C T 0.632542 -1.0097e-05
10:112542865 G A 1.015638 -4.7116e-05
10:112543217 A G 1.602681 -1.2301e-05
10:112543862 G A 0.069842 -6.5031e-04
10:112549737 C T 0.268950 -1.5281e-05
10:112551209 A G 0.210766 5.0896e-05
10:112555378 A G 0.950499 9.3334e-08
10:112557997 A G 0.241828 -6.1752e-05
10:112558558 T C 0.033360 3.1817e-05
10:112561856 T C 0.198893 -1.4337e-04
10:112561907 T C 0.049718 8.7113e-05
10:112562342 A G 1.397368 -3.0572e-05
10:112562345 G A 0.054314 -1.0750e-04
10:112562518 T G 0.031429 -1.1863e-04
10:112562802 G T 1.312735 3.1036e-05
10:112563179 T C 0.672039 -8.3413e-05
10:112563268 T C 0.609945 5.5435e-05
10:112567443 A G 0.052938 1.0389e-05
10:112571694 C G 0.875240 -2.3512e-05
10:112572856 G A 0.078882 -8.5531e-07
10:112573308 A G 0.034801 6.8344e-06
10:112575179 A G 0.048706 -1.7224e-05
10:112576695 C T 1.720456 1.4467e-05
10:112584088 T C 0.409487 5.0085e-05
10:112585382 G A 0.038962 8.4136e-06
10:112587298 T C 0.063623 -1.8681e-05
10:112587774 G A 0.058219 -1.6308e-05
10:112588355 A G 0.950415 7.0787e-05
10:112592550 T C 1.342505 -1.5373e-06
10:112592740 T C 0.153680 2.6893e-05
10:112592839 G T 0.116188 -5.4812e-06
10:112593293 G A 0.031442 6.6854e-06
10:112593907 G A 0.559386 1.1257e-05
10:112595719 C G 1.732907 -8.5282e-06
10:112596122 C T 0.093192 -5.3247e-05
10:112596184 T C 0.044025 1.3504e-04
10:112602267 A G 1.123712 8.1449e-04
10:112603026 G A 0.949279 7.6934e-05
10:112604028 G A 0.439747 1.0972e-04
10:112604226 T C 0.052967 -1.8173e-05
10:112611576 G A 1.829004 -5.3562e-06
10:112626394 T C 0.106814 7.9908e-05
10:112631256 C T 0.063123 -1.4485e-05
10:112638504 G T 0.041166 -1.1491e-04
10:112645088 A G 0.093792 -1.4843e-05
10:112650209 G A 0.129071 9.7633e-05
10:112659137 C A 0.071718 8.1440e-06
10:112662114 C G 0.305273 3.1880e-07
10:112668253 C T 0.096626 -9.3288e-07
10:112668381 G A 1.800305 -3.0532e-05
10:112692447 G A 0.041864 6.0471e-07
10:112698582 G A 1.369457 1.6741e-05
10:112714497 A G 0.113747 8.2855e-05
10:112716671 G A 0.060416 -5.1461e-06
10:112717295 A C 0.301712 -2.5820e-05
10:112762467 G A 0.051737 3.9247e-05
10:112763675 A G 0.051977 1.7184e-04
10:112763882 T G 0.045350 1.7853e-06
10:112765680 A G 1.885571 -6.2442e-05
10:112779690 A G 0.274928 -8.3300e-05
10:112783713 A G 0.045785 -5.1470e-06
10:112801896 T G 1.408822 1.6732e-05
10:112810526 C G 0.075100 -2.6593e-06
10:112811087 T C 0.054912 -2.6722e-05
10:112830922 C A 0.204495 -2.0479e-05
10:112834632 C T 1.687548 -1.9242e-07
10:112848724 A C 0.054775 -2.0213e-04
10:112854180 A G 0.097126 1.2641e-05
10:112856213 A G 0.028955 -2.5476e-05
10:112860526 G A 0.631805 5.1660e-05
10:112862029 C T 0.971249 1.2616e-05
10:112863484 T G 0.039014 1.4035e-05
10:112863508 C A 0.050007 2.1900e-05
10:112867219 C T 0.844655 -3.1594e-05
10:112874207 G A 0.325510 2.7546e-05
10:112876773 A G 0.029062 9.4181e-06
10:112877801 C G 0.208621 6.3864e-06
10:112881726 A G 0.106350 4.5171e-05
10:112886427 A G 0.037725 4.7934e-05
10:112887951 T C 0.125685 7.6445e-05
10:112895851 G A 0.051543 -3.9335e-06
10:112897855 A G 0.115432 3.5164e-05
10:112901754 A G 0.055928 6.3595e-05
10:112904341 A G 0.189107 6.3116e-05
10:112909105 A G 0.731408 1.1100e-04
10:112919665 G A 0.349129 -8.3944e-05
10:112923643 G A 0.088904 -7.5411e-06
10:112923768 T C 0.069784 3.6267e-05
10:112926319 T C 0.022126 -5.8933e-05
10:112934108 C T 0.220734 -7.3120e-05
10:112941780 C T 0.297035 8.1094e-05
10:112942807 C T 0.054110 2.5021e-05
10:112947633 T C 0.039011 -3.9636e-06
10:112948082 G A 0.667200 2.2610e-05
10:112948994 A G 1.621458 4.3706e-05
10:112955078 C A 0.277560 -2.5108e-05
10:112961259 A G 0.056833 9.6358e-05
10:112965089 G A 0.720810 1.1641e-05
10:112968436 G A 0.099632 9.0631e-05
10:112977008 G A 0.105399 1.8182e-05
10:112991416 G A 0.146818 -1.8951e-05
10:112991635 C G 0.132845 3.2370e-05
10:112999860 A G 0.734734 3.2253e-05
10:113003577 T G 0.178533 7.6765e-06
10:113007520 G T 0.064899 -9.8421e-05
10:113010056 A G 0.555225 2.6668e-05
10:113025344 C A 0.055119 -3.3837e-05
10:113033451 C T 0.026570 3.1657e-05
10:113033657 T C 0.079076 4.3578e-08
10:113035084 C T 0.060046 -3.5274e-05
10:113038479 A G 0.069144 1.4083e-05
10:113042093 G T 1.751982 -1.9363e-05
10:113048321 T C 0.278833 -6.9545e-05
10:113048807 C T 0.145312 8.5473e-05
10:113050963 T C 0.186988 2.0731e-06
10:113052172 C A 0.221234 8.7465e-05
10:113053192 A G 1.977497 1.1122e-04
10:113053676 G A 1.623181 3.0613e-05
10:113056144 T C 0.349662 -1.3071e-05
10:113067280 G A 1.770902 8.5848e-05
10:113067860 A G 1.078989 1.7805e-05
10:113068745 A G 1.608137 3.7543e-05
10:113079536 G A 1.837628 -5.3983e-05
10:113083063 C T 0.074058 1.0047e-05
10:113094262 C T 0.408906 -2.5352e-05
10:113098759 G A 0.348805 5.1796e-05
10:113113791 A G 0.059988 -4.6998e-05
10:113116998 G T 1.069741 3.7265e-05
10:113117650 C T 0.132579 -1.5166e-04
10:113117823 G A 0.021600 8.6542e-05
10:113117827 G A 0.444227 -4.3829e-05
10:113124337 G C 0.146319 -2.3106e-05
10:113125652 C G 0.094377 -2.5423e-06
10:113127090 T C 0.824716 -1.1912e-05
10:113129539 T C 0.021532 -1.5278e-05
10:113133619 T G 0.033853 -5.0705e-05
10:113138073 C T 0.160639 1.1575e-05
10:113138102 T C 0.028881 8.0230e-05
10:113138796 T C 0.073779 -2.1369e-05
10:113141518 T C 0.062851 4.1756e-05
10:113142015 T G 0.087298 1.5788e-05
10:113145087 A G 0.037800 -4.8543e-05
10:113149229 T C 0.038040 -3.7960e-05
10:113150260 G A 1.264772 -1.1571e-04
10:113151397 G A 0.211532 3.7557e-05
10:113157574 T G 0.037901 3.7907e-05
10:113161986 G A 1.590162 9.2202e-05
10:113171138 G A 0.349899 -3.7366e-05
10:113176902 C T 0.294893 -1.9389e-05
10:113180495 C T 0.048310 -4.2789e-05
10:113188473 C T 0.870069 -1.1791e-05
10:113195842 G A 1.178886 -3.3617e-05
10:113198652 G A 1.216216 -4.2769e-05
10:113232410 C T 1.599059 7.9629e-06
10:113232901 T C 0.071631 -1.3261e-04
10:113237530 C T 0.272364 -2.9956e-05
10:113245498 T C 0.039040 -4.2586e-05
10:113246488 C G 0.041273 1.3451e-06
10:113258322 G C 0.044107 -9.6118e-06
10:113275435 T G 0.043798 8.8933e-06
10:113279678 T G 0.498590 1.3831e-06
10:113281043 A C 0.146929 2.2404e-06
10:113281132 A C 0.038212 -4.3044e-05
10:113284330 C T 0.234236 1.5858e-05
10:113284789 A G 0.048014 -3.3710e-05
10:113295922 G A 0.038121 -2.0463e-05
10:113296543 G T 0.054311 3.9906e-05
10:113306261 T C 0.045570 -2.7467e-05
10:113308151 A G 0.062153 -2.3371e-05
10:113312430 A G 0.962366 2.3226e-06
10:113316046 A G 0.024645 1.0560e-05
10:113316815 C T 1.975608 2.8943e-06
10:113331476 C G 0.413678 -1.3835e-07
10:113341835 A G 0.427677 -9.4268e-06
10:113343291 G A 0.136448 -8.9918e-06
10:113354675 A T 0.092079 1.3613e-06
10:113355499 A G 0.057511 6.6127e-06
10:113356913 C A 0.054681 6.5325e-05
10:113358246 T C 0.778250 6.2403e-06
10:113359227 T G 0.304179 -4.2802e-07
10:113366932 A G 0.850692 2.2043e-06
10:113390520 A G 0.037342 4.2511e-06
10:113396576 G A 0.031098 1.7788e-05
10:113419447 G T 0.468898 -1.1388e-05
10:113444532 G T 0.514536 -3.3085e-06
10:113455945 C T 0.070339 -1.7589e-05
10:113463134 C T 0.140869 -3.0649e-05
10:113467206 C T 0.145556 -1.8225e-06
10:113488997 G T 0.081043 -8.5350e-05
10:113496694 C T 0.093056 -1.0903e-06
10:113501547 C A 0.500751 -6.9115e-06
10:113501672 G A 0.021409 9.8700e-06
10:113502165 T C 0.047359 -6.1087e-05
10:113502538 T C 0.081786 -6.1129e-06
10:113504281 A G 0.054912 -1.5678e-06
10:113506305 G C 0.068469 2.0136e-05
10:113516454 T C 0.046960 2.1417e-05
10:113517434 T A 0.021798 -9.6652e-06
10:113519624 C T 1.296480 3.9969e-06
10:113522934 G A 1.881748 5.5668e-05
10:113524089 A G 0.042344 4.6592e-05
10:113529438 C G 0.077142 -3.8671e-05
10:113533756 T C 0.030471 -5.7691e-05
10:113537023 A G 0.029202 4.2893e-06
10:113542959 A C 0.601581 7.8598e-06
10:113562727 T C 0.876606 -1.2267e-05
10:113564630 C T 0.905244 -1.1328e-05
10:113570936 C T 0.048404 9.5722e-05
10:113584779 A C 0.191967 5.3801e-05
10:113587013 G A 0.031617 4.8623e-05
10:113594520 A G 0.060452 2.1960e-05
10:113597199 C T 0.115679 3.8186e-05
10:113604343 T C 0.037907 -1.3148e-05
10:113616552 A C 0.060799 2.7094e-06
10:113616889 T C 0.071822 -1.8975e-05
10:113627663 T C 0.098554 3.1960e-05
10:113632500 A G 0.074905 3.8692e-06
10:113645321 C T 0.031536 -1.6462e-05
10:113649500 A C 0.098629 -4.5514e-05
10:113656290 T C 0.215141 -4.0997e-05
10:113659481 T C 0.674896 1.9816e-05
10:113663540 A G 0.061478 -4.2360e-05
10:113667169 G A 0.076512 -2.5518e-05
10:113675738 C T 0.166098 -2.9069e-05
10:113676598 C A 0.913799 2.2843e-06
10:113686419 T C 0.038303 -3.8908e-05
10:113692082 T C 1.821792 2.6232e-05
10:113715436 A G 0.055765 -9.0243e-05
10:113728434 C T 1.028858 -3.7460e-05
10:113732801 G A 0.047657 8.3799e-05
10:113735721 T C 0.043074 4.4003e-05
10:113735978 A G 0.064198 5.0955e-06
10:113743389 C A 0.328048 -1.1949e-05
10:113747078 A G 0.033921 -4.2062e-05
10:113753866 A G 0.139493 8.9931e-06
10:113754035 T C 0.319320 -1.4269e-05
10:113754097 A G 0.094156 3.0477e-05
10:113754617 C T 0.198916 -6.6437e-06
10:113767645 A T 0.102397 -2.9235e-05
10:113769725 T C 1.970662 -8.9592e-06
10:113774442 T C 0.413217 -2.9426e-05
10:113774586 T C 0.124267 -4.8712e-05
10:113775292 G A 0.038511 -5.6131e-05
10:113783369 G T 0.155209 -2.3705e-05
10:113786418 G A 0.087541 1.5584e-05
10:113789058 T C 0.055006 1.5790e-05
10:113792103 G A 0.231701 -4.6997e-05
10:113797276 C T 0.044197 2.3351e-05
10:113806381 T C 0.999685 -9.0399e-06
10:113807698 C G 0.110141 1.3233e-05
10:113814561 T G 0.080053 -8.3166e-07
10:113819749 C A 0.158536 -3.6169e-05
10:113828809 T C 0.066314 4.7993e-05
10:113834185 A G 0.347886 -6.8622e-05
10:113847037 C T 1.964319 -4.8642e-05
10:113850019 T C 1.841419 3.1571e-05
10:113850024 A G 1.944092 -2.6789e-05
10:113853740 T C 0.039280 -3.5149e-05
10:113857682 C G 0.136860 9.4537e-05
10:113858192 A C 0.234191 -6.8338e-05
10:113859407 C A 0.049670 6.1039e-05
10:113862535 T C 0.030857 -1.4181e-05
10:113870945 T C 0.031471 5.0384e-05
10:113872259 C A 0.168506 -2.0643e-05
10:113872791 C T 0.182139 -2.3443e-05
10:113875462 C T 0.191305 -2.1633e-05
10:113877196 A G 0.034418 5.0056e-05
10:113878582 A G 0.072867 3.6578e-06
10:113884429 C T 0.087243 6.5639e-05
10:113886025 A G 0.028073 -3.0318e-05
10:113888983 T G 0.179912 -4.0748e-05
10:113893491 A C 0.117941 -7.6767e-05
10:113893687 A G 0.108914 1.8620e-05
10:113894537 A G 0.027563 2.7660e-05
10:113895338 C T 0.053198 1.1503e-04
10:113899998 C T 0.247573 -6.4059e-05
10:113903510 A G 0.730768 1.8529e-05
10:113903557 A C 0.093471 6.4393e-07
10:113905926 C G 0.140879 -1.4282e-04
10:113911683 T C 0.144235 6.1573e-05
10:113913222 C T 1.440299 -1.0317e-04
10:113921889 G A 0.983723 1.8955e-05
10:113921975 A G 0.221032 -1.8191e-04
10:113925940 T C 1.946478 -1.4059e-04
10:113926224 G A 0.028150 -4.9862e-05
10:113926783 A G 0.053389 -9.6256e-05
10:113931433 A G 0.021276 -2.6103e-05
10:113932844 C A 0.107600 6.6018e-06
10:113938585 C T 0.076665 9.0747e-07
10:113939693 C T 0.090144 -3.2124e-05
10:113940329 C T 1.452357 -1.1193e-04
10:113945659 G A 1.221526 -1.2834e-05
10:113947141 T C 0.050955 -6.7962e-05
10:113949279 T C 0.043545 2.6270e-05
10:113953966 T C 0.158772 -1.1654e-04
10:113954383 T A 1.064130 -6.5547e-05
10:113955827 C T 0.129457 -3.4689e-05
10:113961760 C T 0.029277 1.0928e-05
10:113962008 A G 0.043438 -4.8434e-05
10:113968750 A C 0.061841 2.9296e-04
10:113969079 G T 0.242029 7.0182e-05
10:113969522 C T 0.186761 9.7032e-05
10:113977320 T C 0.043289 1.5898e-05
10:113977752 G T 0.152654 -2.8472e-04
10:113981082 A G 0.059193 3.8607e-05
10:113981435 C T 0.295652 -3.2191e-05
10:113982970 A C 0.083916 3.1359e-05
10:113993061 C T 0.359298 -3.5609e-05
10:113995845 C T 0.041682 -4.9352e-05
10:113996177 T C 0.037871 2.7247e-05
10:114009165 C A 0.123825 -2.2257e-04
10:114022566 A G 0.375391 -6.1528e-05
10:114028858 G A 0.020419 4.4104e-05
10:114036703 G T 0.242688 -1.9581e-04
10:114036820 T C 0.116373 -4.2652e-05
10:114040470 C A 0.076480 -9.9484e-06
10:114043371 C T 0.288859 -8.8332e-05
10:114047263 T C 1.710278 -2.6606e-05
10:114048030 T C 0.640757 -1.1131e-04
10:114050662 C T 0.076379 1.0966e-04
10:114052866 C T 0.117263 -1.6349e-05
10:114052917 C T 0.124981 -3.6660e-05
10:114053870 T C 0.184693 3.9717e-06
10:114054572 A G 0.920245 -6.8035e-05
10:114054601 G A 0.692384 -3.7794e-05
10:114058359 T G 0.316779 1.3920e-04
10:114059303 T C 0.059495 9.0036e-05
10:114061979 A G 1.818202 5.4825e-05
10:114068898 A G 0.171609 -4.9023e-06
10:114069898 T C 0.312916 9.3641e-05
10:114071348 G A 0.986014 3.8252e-05
10:114083272 C A 0.665301 -1.6496e-05
10:114095345 G A 0.093822 -4.5944e-05
10:114103624 C A 0.994281 3.7993e-05
10:114109933 C T 0.075847 1.2445e-05
10:114111423 C T 0.047313 2.0640e-05
10:114116838 T G 0.121612 1.6876e-06
10:114123272 T C 0.034243 4.1286e-06
10:114123960 T C 0.755257 -8.8117e-06
10:114127110 C T 0.279514 -6.1238e-06
10:114137667 G A 0.065210 5.7779e-05
10:114139896 A G 1.794472 1.8259e-05
10:114152936 G A 0.260397 8.3196e-06
10:114156741 T G 0.481212 -3.4294e-04
10:114159760 T C 1.037047 1.0514e-04
10:114171599 C T 0.317357 1.0344e-04
10:114173554 A G 0.233321 4.2523e-05
10:114183848 A G 0.084315 3.3610e-05
10:114186224 G A 0.060111 3.7722e-06
10:114187787 C T 0.552745 -2.9431e-04
10:114190352 C G 0.240413 8.0977e-05
10:114192285 A G 0.717509 1.5616e-05
10:114202526 G A 0.192402 -2.4943e-05
10:114204030 T C 0.025969 -8.9029e-06
10:114205074 T C 0.024492 2.8433e-05
10:114211210 A C 1.060945 1.4418e-06
10:114211457 G A 0.313140 -7.1370e-06
10:114215769 C T 0.571233 -2.8622e-05
10:114217254 A G 1.839293 1.2040e-05
10:114219281 A G 0.224762 -5.4639e-06
10:114224639 T C 0.157630 1.2434e-04
10:114229034 C A 0.139457 -5.3847e-05
10:114232089 C T 0.186650 1.6940e-05
10:114238406 G A 1.406397 -1.1082e-04
10:114242505 A C 0.170090 2.1633e-05
10:114246695 A G 0.140460 9.0690e-05
10:114251130 C T 0.114199 9.6172e-06
10:114258451 A G 0.323485 6.2814e-05
10:114266452 C T 0.110086 -3.3152e-05
10:114277173 A G 0.197024 2.4643e-05
10:114279417 A G 0.271420 -6.1076e-05
10:114280189 G A 0.053909 6.6248e-05
10:114284114 A G 0.031753 3.5569e-05
10:114285910 G A 0.059780 -3.4863e-05
10:114286586 C T 0.037229 -6.3063e-05
10:114291297 A G 1.890027 -3.4630e-05
10:114294683 A G 0.038190 2.9672e-05
10:114296407 T C 0.925614 -7.6499e-05
10:114299423 G T 0.058777 -6.6066e-05
10:114300633 G A 0.021818 -5.9511e-05
10:114300845 G A 0.058394 7.5555e-05
10:114302216 T C 0.329363 -8.8764e-05
10:114312090 C T 0.056745 5.0551e-06
10:114314373 C T 0.043980 4.7716e-05
10:114324035 A G 0.110177 5.4916e-05
10:114326563 G C 0.056758 -2.3100e-05
10:114334428 G A 0.035486 2.4815e-05
10:114338327 G T 0.050971 -6.6497e-05
10:114338922 G A 0.025852 -1.4823e-04
10:114341331 C A 0.103481 -2.6328e-05
10:114342275 G A 0.179691 -9.1473e-06
10:114344288 G A 0.195696 -5.2520e-05
10:114347947 G A 0.267463 1.3201e-05
10:114358806 T C 0.032928 -2.2975e-05
10:114369434 G A 0.357968 2.0759e-05
10:114371105 T G 1.851783 -2.9549e-04
10:114372673 G A 0.073623 1.6857e-05
10:114379599 G A 1.536133 -7.1386e-05
10:114381359 T C 0.188254 -2.4833e-05
10:114381720 C A 1.090946 -1.0339e-04
10:114382566 A G 0.210786 -3.2188e-05
10:114386739 T C 0.059177 -3.2971e-05
10:114388316 G A 1.095727 -1.7601e-05
10:114393576 G T 1.381584 -5.0325e-05
10:114394794 T C 0.650845 2.6248e-05
10:114395255 G A 0.046667 -1.5798e-06
10:114408903 T C 0.020559 3.8540e-05
10:114413244 G A 0.031425 -2.0651e-06
10:114422399 T G 0.686071 1.5634e-04
10:114426176 C T 0.025492 -6.0013e-05
10:114427978 A G 0.052906 5.2436e-05
10:114433547 T C 0.069965 -1.0875e-05
10:114434984 A G 0.056148 -3.2895e-05
10:114439565 G A 0.272312 -2.5110e-05
10:114451782 C T 0.547951 -2.8083e-05
10:114469953 T C 0.028517 -1.3409e-04
10:114470504 G A 0.084941 1.6342e-05
10:114473798 C G 0.119755 -1.6403e-05
10:114475189 G T 0.799636 -1.3205e-05
10:114479262 T G 0.508359 -5.0759e-05
10:114483126 A G 0.030095 -1.6647e-06
10:114487823 T C 0.104760 -1.4557e-04
10:114488065 A G 0.441020 -5.9874e-05
10:114493967 A C 0.135971 -5.7719e-06
10:114498476 A G 0.049481 2.6231e-05
10:114499271 C G 0.095899 2.0336e-04
10:114503682 G A 0.062124 -1.9714e-05
10:114509290 C T 0.100355 4.1707e-05
10:114515219 A G 0.143008 1.5379e-04
10:114519462 G T 0.497973 -8.1988e-05
10:114524016 G A 0.043600 2.0040e-05
10:114528423 G A 0.213583 -6.0724e-05
10:114538190 A G 0.059835 1.6918e-04
10:114542058 A G 0.088885 7.2831e-05
10:114546666 T G 0.793255 8.8070e-06
10:114546921 T C 1.519525 -5.6695e-05
10:114551744 C T 0.076652 -6.2432e-05
10:114553222 G A 0.032412 8.3894e-05
10:114557169 G C 0.045947 -4.2954e-05
10:114557647 C T 1.697188 -5.2231e-05
10:114557685 C A 0.116847 -5.1378e-06
10:114558887 C T 0.528827 1.8040e-05
10:114570530 A G 0.034155 -6.0132e-05
10:114573041 G A 0.708872 -7.2273e-05
10:114578875 T C 0.518996 -1.4597e-04
10:114578994 A G 0.895354 2.0468e-03
10:114591364 A G 0.655411 2.4446e-06
10:114592356 G A 0.048258 3.1223e-05
10:114593006 A G 0.660209 -6.6635e-06
10:114594481 A G 0.144199 2.4782e-05
10:114595152 T G 0.046463 1.5844e-05
10:114595226 A C 0.217926 -9.1054e-06
10:114596655 C T 0.450845 2.3110e-05
10:114598245 G A 0.777442 -1.3249e-06
10:114599142 T C 0.022470 4.1937e-05
10:114604993 A G 0.044993 2.1757e-05
10:114606035 G A 1.482523 -1.6687e-06
10:114607025 G A 0.068128 -6.1011e-06
10:114609016 A G 0.532988 -8.2782e-06
10:114610939 C T 0.039618 5.8339e-05
10:114619539 C T 0.581405 -4.6446e-06
10:114648198 A C 0.100602 5.5622e-05
10:114649550 A G 0.037829 8.5331e-05
10:114655604 T C 0.030374 1.0108e-04
10:114665428 G C 1.724218 2.7058e-06
10:114668045 A G 0.025661 1.2659e-04
10:114669019 T C 0.048884 -2.8646e-05
10:114670411 G A 0.594735 -8.1067e-07
10:114671172 T C 0.347536 -2.2439e-04
10:114672131 T C 0.039277 -1.5932e-05
10:114682918 G A 0.045723 -2.7278e-05
10:114687884 C T 0.550522 -1.7032e-05
10:114695932 C A 0.569610 -2.4298e-05
10:114704334 G C 0.078054 -5.5853e-05
10:114711983 G A 1.065986 -1.4866e-03
10:114714917 A C 0.031283 9.1982e-06
10:114715689 T C 0.531248 -6.2558e-05
10:114715930 G A 0.501810 -1.0844e-04
10:114721774 G A 0.079329 -2.3100e-04
10:114726596 T C 0.031409 1.1091e-04
10:114729563 A C 0.413509 -4.5748e-05
10:114730797 G A 0.264032 -4.2992e-05
10:114732882 C T 0.930960 -3.2490e-06
10:114736614 C T 0.562005 2.6461e-04
10:114737789 A G 0.132313 -3.7038e-05
10:114738909 G A 0.054246 -4.5779e-05
10:114740745 A G 1.249481 3.7298e-04
10:114746674 C T 0.067077 5.7595e-06
10:114749018 A G 0.121083 -3.9176e-05
10:114749421 A G 0.138490 -1.1609e-04
10:114752410 T C 0.052682 -2.3333e-06
10:114756041 T A 0.624492 1.7478e-04
10:114756459 A G 0.026544 -1.5848e-05
10:114758349 T C 0.581064 1.5374e-04
10:114759402 A G 0.041919 -5.1646e-05
10:114780081 A C 0.036515 6.6334e-05
10:114781297 C A 0.932599 1.5887e-06
10:114788815 C T 0.564394 6.2807e-05
10:114790108 T C 0.183008 6.8839e-05
10:114793572 C T 0.063808 8.9032e-05
10:114798986 T C 0.088956 -1.4279e-05
10:114808902 T G 0.575641 6.1321e-05
10:114809149 T C 0.041890 5.6913e-06
10:114812960 G A 0.046706 6.6235e-05
10:114815088 T C 0.032243 -7.3878e-05
10:114820191 C T 0.214207 -3.7630e-05
10:114820961 A G 0.923429 -2.7724e-05
10:114824976 T C 1.785508 3.3282e-05
10:114825813 G A 0.186809 5.3270e-05
10:114829695 C T 1.886447 1.9960e-05
10:114830405 G A 0.087853 1.5647e-04
10:114834498 A G 1.275467 -3.5058e-05
10:114836181 G A 0.084266 -4.6730e-05
10:114840494 A G 0.555942 5.5103e-05
10:114843290 G A 0.105779 -3.7614e-05
10:114844784 G T 0.105912 2.1391e-05
10:114847723 G A 0.306759 1.6089e-04
10:114853763 A G 0.036057 -8.1229e-05
10:114855032 A G 0.033366 3.1549e-05
10:114859164 T G 1.369896 1.3646e-05
10:114859251 G A 1.612064 7.5607e-06
10:114859416 G C 0.570769 -1.2670e-05
10:114865194 C T 0.278658 5.0648e-06
10:114871594 G A 0.560243 -3.2797e-05
10:114872848 G A 0.067161 8.6144e-07
10:114873039 A G 0.165585 -1.2223e-04
10:114874373 C T 1.039530 -3.0679e-05
10:114887817 G A 0.126779 9.7503e-07
10:114888608 A G 0.654142 -4.0080e-05
10:114892067 A C 0.070021 8.2877e-05
10:114893489 T C 0.039890 1.0750e-04
10:114895295 C T 0.551103 4.3921e-07
10:114908055 A G 0.078339 -8.4126e-06
10:114909731 T C 0.321709 -4.0211e-07
10:114910412 C G 0.065785 -4.0893e-05
10:114911079 C T 1.679320 -7.1090e-05
10:114914913 G T 0.429669 -7.7480e-05
10:114920321 T C 0.041955 7.1128e-05
10:114922690 T C 0.040530 -1.6663e-05
10:114924428 T C 0.372285 -2.2257e-05
10:114925369 A C 0.062432 -3.6330e-07
10:114926455 C T 0.192197 -2.3142e-06
10:114930952 C T 0.056298 1.0126e-05
10:114941602 G C 0.030994 -3.3305e-05
10:114942869 A G 0.037424 -1.4270e-05
10:114944878 A G 0.076369 -2.8652e-05
10:114949656 G T 0.074513 1.6018e-04
10:114958561 G A 0.059719 1.1104e-04
10:114977946 T C 0.193171 -9.7602e-05
10:114980405 C A 0.508596 1.0671e-05
10:114985042 A G 0.171522 8.1828e-05
10:114987119 A G 0.089398 -3.3364e-06
10:114987695 G A 1.868988 2.8380e-06
10:115004998 C A 0.136130 -2.6913e-05
10:115008416 G A 0.060881 6.4129e-05
10:115010255 C T 0.105958 -8.5148e-06
10:115015127 G C 0.141898 1.9547e-04
10:115018340 C T 0.618348 -5.2461e-05
10:115027731 A C 0.062234 5.1257e-06
10:115034313 A G 0.842873 5.5441e-06
10:115042666 A G 0.067775 6.4251e-06
10:115043578 G A 0.079910 8.1729e-05
10:115049710 C A 0.512680 -1.4548e-05
10:115050456 A T 0.280414 -1.5243e-06
10:115051832 G A 0.485065 -7.9643e-06
10:115057647 A G 0.045288 2.3468e-05
10:115065229 T C 0.143683 -6.3791e-06
10:115066879 C A 0.501154 4.2489e-05
10:115070517 A G 0.146257 1.1817e-05
10:115074974 G A 0.516480 8.8316e-06
10:115079775 T C 0.033912 4.1712e-05
10:115081185 G A 0.153018 -3.2730e-05
10:115088814 A G 1.795868 -2.7726e-05
10:115094809 A G 1.285344 -2.5861e-05
10:115098892 T G 0.107444 2.7275e-05
10:115101906 T C 0.089177 -5.1141e-05
10:115104824 G A 1.468602 -1.3274e-05
10:115111078 A G 0.067638 -8.9092e-05
10:115119640 T C 0.310755 1.9713e-05
10:115126141 A G 0.035304 -2.3627e-05
10:115126530 C T 0.227595 3.3151e-05
10:115127937 A C 0.044473 -6.7525e-05
10:115131210 G C 0.173833 -1.9909e-06
10:115137990 T C 0.061494 2.4274e-06
10:115145558 C T 0.079673 -7.2575e-06
10:115146436 G A 0.135351 -1.0122e-05
10:115149732 G A 0.567964 3.2572e-05
10:115151134 C T 0.020253 -1.7712e-06
10:115151884 A G 0.059141 4.6881e-06
10:115153192 A G 0.264448 3.3931e-05
10:115153553 T C 0.083208 3.9273e-05
10:115156226 T C 0.529600 -3.2167e-05
10:115165556 T G 0.109327 -5.6784e-05
10:115166623 T C 0.047985 1.6062e-05
10:115169066 T G 0.036771 1.9360e-05
10:115169738 T C 0.136812 -2.9509e-06
10:115170217 G A 0.274707 6.0535e-05
10:115172058 G A 0.109044 -9.3151e-05
10:115186289 T C 1.881274 -9.5690e-05
10:115187377 T C 0.093754 -4.5579e-05
10:115188746 G T 0.189977 -2.2624e-06
10:115192407 A G 0.070952 -3.9495e-05
10:115193340 C G 0.149447 3.7793e-05
10:115211119 A G 0.039342 1.5645e-04
10:115226726 C T 0.048466 2.2645e-05
10:115235114 C T 1.820831 1.2589e-05
10:115244596 A G 0.735893 1.1400e-05
10:115273244 T C 0.143839 3.1523e-05
10:115281218 A G 1.815670 4.8022e-06
10:115283253 A C 0.402045 -7.3348e-06
10:115303512 G A 1.510216 -3.1546e-05
10:115313343 A C 0.620789 -5.1642e-05
10:115315820 G A 0.281838 2.5294e-05
10:115319711 C T 0.600536 8.4773e-05
10:115323219 A G 0.059160 -2.9887e-05
10:115325445 A C 0.455668 2.3110e-05
10:115325867 C T 1.122605 1.3321e-04
10:115326413 C T 1.081053 3.7050e-05
10:115326939 A C 0.468287 -2.4575e-06
10:115327818 G A 0.774978 -1.2288e-05
10:115328860 C T 1.000948 -5.8756e-05
10:115328889 T C 0.035151 -1.1294e-04
10:115328950 C T 1.282410 -1.2108e-05
10:115331618 C A 1.677437 2.5555e-05
10:115331665 G A 0.126445 1.8857e-05
10:115332240 C T 1.318697 2.0252e-05
10:115333651 T C 0.024174 2.2559e-05
10:115336758 C A 0.424045 -2.4044e-06
10:115340201 C T 0.029712 -5.8992e-05
10:115340598 T C 0.833558 -3.8444e-05
10:115343057 C G 0.046703 5.9376e-05
10:115343700 A G 0.343485 1.8767e-05
10:115345291 T C 0.203677 3.7408e-05
10:115348916 A G 0.233045 -1.7676e-05
10:115349933 C T 0.030289 4.5574e-05
10:115350597 A G 0.687233 2.7429e-05
10:115350800 C T 1.174725 -7.4671e-05
10:115352005 G A 0.240562 -1.2939e-05
10:115363881 T C 1.143767 -3.2516e-05
10:115369238 G A 0.161733 -3.3114e-05
10:115370274 C T 0.984732 -1.4335e-05
10:115371873 T G 0.543832 -1.1168e-03
10:115372156 A G 0.069375 -3.3089e-05
10:115372459 A G 0.055915 1.3575e-06
10:115373277 T C 0.471286 4.9695e-05
10:115375947 C T 0.195015 2.5044e-05
10:115377290 C T 0.178354 7.7542e-05
10:115381747 A G 0.699904 9.8027e-05
10:115383652 A G 0.090157 8.1272e-05
10:115389366 A G 0.633824 2.8137e-05
10:115391612 A G 0.036599 -4.0705e-05
10:115392919 A T 0.516944 6.1847e-05
10:115393929 A G 0.637670 -7.9648e-05
10:115393948 T C 0.224512 9.0309e-06
10:115394046 G A 0.078284 6.8611e-06
10:115405664 T C 1.273847 -2.3174e-05
10:115406173 A G 0.030650 -4.1095e-05
10:115409840 T C 0.521527 5.7714e-05
10:115410234 C T 0.599854 -5.0280e-05
10:115412686 A G 1.790785 3.7046e-05
10:115414510 A G 0.030796 -2.0177e-05
10:115422888 C T 0.297986 6.6218e-05
10:115424373 T C 0.214943 3.0039e-05
10:115425526 A G 0.034356 1.0106e-05
10:115438204 A C 0.447657 8.0893e-06
10:115452383 A G 0.234463 -6.3384e-04
10:115457264 G T 0.207962 -3.8412e-05
10:115464132 A G 0.806647 5.7847e-05
10:115465619 C A 0.021023 5.4757e-07
10:115469890 A G 0.219130 1.2200e-05
10:115470590 G A 0.122819 4.9143e-05
10:115478623 C A 0.206553 -2.5547e-05
10:115481018 T C 0.525588 3.4138e-05
10:115484129 T C 0.087697 -2.5568e-05
10:115489167 A G 0.523108 3.5073e-05
10:115493027 G T 0.117493 -3.2612e-05
10:115497112 G A 1.954004 1.8991e-05
10:115497318 C T 0.352112 7.9425e-05
10:115502169 G A 0.076116 3.8793e-05
10:115502717 A G 0.372525 1.9628e-05
10:115508878 G A 0.212756 -3.8657e-05
10:115513361 G A 0.095941 -6.9705e-06
10:115517683 G C 0.334618 4.4171e-06
10:115529576 A T 0.326922 -4.2520e-06
10:115532291 C T 0.429819 -7.5061e-05
10:115535465 C T 0.169032 4.6646e-05
10:115536266 C A 1.562193 -1.9927e-05
10:115542607 A G 0.805518 -1.5385e-04
10:115545591 T C 0.371061 -5.5640e-05
10:115547832 T C 0.701702 -1.3894e-04
10:115553092 C T 0.022571 -4.2034e-05
10:115557357 G A 0.131005 -2.2568e-05
10:115557639 A G 0.021357 -1.9339e-05
10:115559598 C A 0.086269 -4.8668e-06
10:115565027 T C 0.265321 -1.0650e-04
10:115580679 G A 0.106292 -1.5754e-05
10:115587010 T C 1.542781 7.8501e-07
10:115589161 G A 0.391194 -1.3797e-05
10:115590177 T G 0.259586 -2.1580e-05
10:115593179 T C 0.034064 -9.2235e-05
10:115594725 T C 0.054383 -6.1602e-06
10:115601557 C A 0.241228 1.9194e-05
10:115607579 T G 0.163070 2.3925e-05
10:115609915 G C 1.537850 -9.9821e-05
10:115610004 A G 0.026612 8.3183e-05
10:115610816 T C 0.070965 -8.2325e-05
10:115631743 T C 1.536010 -1.0629e-04
10:115631769 T C 0.957309 -4.5652e-05
10:115635440 T G 0.061588 8.9873e-05
10:115635709 A G 0.065256 3.5452e-05
10:115642716 T C 0.057018 1.5434e-04
10:115644040 A G 0.574667 -1.2329e-05
10:115651253 A C 0.575371 -1.6629e-05
10:115653013 T G 0.071244 3.1460e-05
10:115661165 A G 0.295305 -3.2626e-05
10:115667250 A G 0.036236 -5.7970e-05
10:115679995 C T 0.991428 -2.3994e-05
10:115682781 A C 0.026261 5.6670e-05
10:115684553 T C 1.562664 7.6746e-06
10:115686084 A G 0.053977 -2.8524e-05
10:115689544 G C 0.028628 -4.7135e-05
10:115695087 C A 0.498223 2.4041e-05
10:115697178 G A 1.173125 3.3041e-04
10:115703513 G A 0.512160 4.1632e-05
10:115704458 A C 0.086762 -6.1469e-05
10:115711648 A G 0.167452 6.2239e-04
10:115712546 C T 0.079722 1.4801e-05
10:115713566 G A 1.535091 1.4280e-04
10:115726334 G A 0.067356 -1.5217e-05
10:115734956 T C 0.083059 1.0703e-04
10:115736097 T C 1.257119 2.3956e-04
10:115736743 T C 0.044522 -9.8226e-07
10:115737844 A G 0.056145 1.8794e-04
10:115739409 T C 0.115386 -1.3557e-04
10:115744938 A G 0.145053 -1.7592e-05
10:115747085 A G 0.068683 2.2182e-04
10:115756363 G A 1.923225 1.7974e-04
10:115762396 G A 0.148509 -4.6850e-05
10:115763315 G A 1.934679 1.0622e-04
10:115774356 C G 0.042971 -1.4697e-04
10:115776887 G A 0.065266 6.5902e-05
10:115779327 T C 0.716513 -1.3123e-06
10:115781367 G T 1.061010 8.2303e-05
10:115781547 C T 1.444210 2.6526e-03
10:115786611 T G 0.257946 2.0135e-04
10:115788094 A G 0.257972 8.0085e-05
10:115788772 G A 0.041971 -1.7573e-05
10:115790006 A G 0.060709 -2.7285e-04
10:115793646 T C 0.300732 3.7906e-05
10:115795716 A C 0.070981 2.1541e-05
10:115798092 G A 0.070566 -3.1407e-05
10:115800294 T C 0.165540 4.2438e-04
10:115810745 T C 0.103316 6.7581e-05
10:115812331 T C 0.020711 6.0666e-05
10:115814392 T C 0.993346 5.3505e-04
10:115826386 T C 0.359957 -3.2261e-05
10:115832408 G A 0.506152 -5.1187e-06
10:115840882 C T 0.206560 -1.1451e-05
10:115846302 G A 0.030526 -2.4413e-04
10:115850176 A G 0.740924 -6.3560e-06
10:115860929 G A 0.043263 -1.1027e-04
10:115869279 C T 0.028222 -4.0188e-05
10:115879018 C T 0.054013 1.2761e-05
10:115888068 C T 0.036339 -5.6842e-06
10:115894242 C T 0.369315 -1.7994e-04
10:115898874 C T 0.021315 8.9873e-06
10:115899540 T C 0.163790 -1.2594e-05
10:115899972 A G 0.439439 -4.7688e-06
10:115902332 A G 0.102686 -7.0925e-05
10:115922208 T C 0.206144 -4.8523e-06
10:115922492 T C 0.178685 8.0151e-06
10:115922774 A G 0.461802 1.6978e-04
10:115923327 C T 0.022798 -9.9369e-06
10:115942060 C T 0.028095 -1.2585e-05
10:115946531 A G 0.078492 -7.9587e-05
10:115947264 A G 0.152102 5.1592e-04
10:115949665 T G 0.021312 -6.2198e-06
10:115965449 T G 0.369909 -1.4349e-04
10:115965882 C T 0.020945 1.3364e-04
10:115974253 T C 0.062426 5.8045e-05
10:115987327 T C 0.042597 -3.8185e-04
10:115987550 C G 0.197277 2.0434e-05
10:115987931 C A 0.095847 -4.7414e-05
10:115988537 A G 0.107451 2.4044e-05
10:115998389 G A 0.084373 6.4648e-05
10:116008464 A T 0.152930 5.5619e-04
10:116008497 A G 0.472588 1.5729e-04
10:116015339 A G 0.039446 4.5841e-05
10:116025183 G A 0.021402 -4.6258e-06
10:116025322 G A 0.797384 7.1532e-06
10:116031663 T C 0.290388 2.3283e-04
10:116032519 G A 0.880216 -2.2537e-05
10:116033724 G A 0.059920 -1.0906e-05
10:116034874 T C 0.297145 -3.3813e-04
10:116036889 G A 0.072575 -1.9311e-05
10:116037443 G A 0.054808 1.7083e-05
10:116045202 T C 0.037690 -1.1713e-05
10:116045796 A G 0.029793 -6.1995e-05
10:116048203 C A 0.434188 -1.2002e-05
10:116049297 T C 0.023788 -2.6199e-05
10:116050008 G A 0.135689 3.8265e-06
10:116051017 A G 0.103033 3.1608e-05
10:116051762 A G 0.032964 1.3795e-04
10:116056981 A G 0.037667 -8.9245e-06
10:116057769 C T 1.688865 -6.6783e-05
10:116060387 C T 1.688953 -5.4208e-05
10:116060427 C G 0.046632 1.1224e-04
10:116061306 T G 0.118337 1.9224e-05
10:116064284 C T 0.035590 -2.8021e-05
10:116064528 A G 0.033009 2.3666e-04
10:116067461 T C 0.040695 7.7817e-05
10:116069674 A G 1.706321 -6.4896e-05
10:116073557 C T 0.044292 -1.1076e-07
10:116073696 T C 1.594573 -2.6442e-05
10:116073801 C T 0.359055 3.7091e-05
10:116079016 T G 1.653776 2.6717e-05
10:116079145 A G 0.177870 3.4096e-05
10:116079182 T C 0.040838 2.3398e-06
10:116079751 G T 1.508084 -2.2072e-06
10:116080648 T C 0.082815 -3.3857e-05
10:116082399 T C 0.028618 -7.7845e-05
10:116098246 G A 0.046674 1.2859e-05
10:116098572 C A 0.281777 -4.6282e-05
10:116100461 T C 0.022133 9.9903e-05
10:116101843 G A 1.586085 1.9559e-05
10:116103165 C T 0.045181 2.1016e-05
10:116104515 A C 0.203103 -5.0610e-05
10:116105241 A T 0.023616 1.9955e-05
10:116106412 T C 0.046288 2.4244e-05
10:116109658 C T 1.347464 2.2673e-05
10:116111028 A G 0.987708 2.4296e-05
10:116111214 C G 0.289112 -6.1245e-06
10:116112353 T C 0.029036 -2.0728e-06
10:116112401 A G 1.964774 -6.5995e-05
10:116113728 T C 1.284020 -6.6301e-06
10:116116613 C T 0.040062 8.2388e-05
10:116121175 G A 0.047833 2.0717e-05
10:116126107 A G 0.066444 4.4584e-05
10:116131117 A G 0.118613 -5.6840e-05
10:116131236 T C 0.074500 -5.2259e-06
10:116131841 T C 0.263601 2.5606e-05
10:116132246 T C 1.096272 3.6834e-05
10:116133975 T C 0.029215 1.1655e-04
10:116139029 C T 1.420124 3.7407e-05
10:116143802 T A 1.926127 -1.4749e-05
10:116144002 G T 0.039157 -1.6255e-05
10:116144083 C T 0.131862 2.9066e-05
10:116147398 C T 0.804479 -4.1333e-05
10:116148655 G A 0.096759 -2.1059e-05
10:116150161 T C 0.941693 3.3039e-05
10:116151589 T C 0.046882 -4.7263e-05
10:116152354 G A 1.092517 -5.6272e-05
10:116154897 A G 0.059728 -4.2697e-05
10:116155850 C T 1.833636 2.4908e-05
10:116171805 T A 0.083624 3.3437e-05
10:116175435 G T 0.307879 -3.5147e-05
10:116175677 G A 0.825515 -2.0903e-05
10:116177609 A G 0.141752 -3.6806e-06
10:116180247 A G 1.874516 -6.7387e-06
10:116185278 T C 0.035895 9.7089e-05
10:116185507 T C 1.733232 2.0970e-06
10:116186341 A G 1.566812 1.7693e-05
10:116190341 C T 0.092059 4.5642e-05
10:116192120 C T 0.314202 -4.4716e-05
10:116202992 C T 0.020228 -1.8647e-05
10:116210984 C A 0.289573 1.3147e-05
10:116218051 T C 0.542940 6.7037e-06
10:116222749 A G 0.751405 -1.7199e-05
10:116239337 G A 0.085513 -7.4432e-05
10:116241513 T C 0.034892 -5.8872e-05
10:116246725 A G 0.927909 2.2198e-05
10:116249580 A G 0.622902 3.4661e-05
10:116252408 T C 0.269800 -2.5947e-05
10:116257905 A G 0.174845 8.8616e-06
10:116260188 T C 0.390451 3.0310e-05
10:116262076 T C 0.050715 -3.4681e-05
10:116267649 C T 0.071166 -4.7257e-05
10:116270965 G A 0.035080 -1.3850e-05
10:116273161 T C 0.042896 -9.7353e-07
10:116277287 A G 0.089638 -3.5117e-05
10:116277525 G A 1.876233 -1.7147e-05
10:116282201 A G 0.071764 -1.2161e-04
10:116282947 T G 0.075938 2.3370e-05
10:116283756 T G 1.032724 2.2572e-05
10:116300073 C T 0.050452 1.2692e-05
10:116307340 G C 0.113345 8.2922e-06
10:116307504 G A 1.451377 1.7600e-05
10:116308771 T C 0.421315 -1.7766e-05
10:116313876 T C 0.040426 -5.8152e-05
10:116321830 T C 0.080732 3.6734e-05
10:116323720 G A 1.007803 3.6096e-05
10:116325202 G A 0.372635 -8.4114e-06
10:116327015 A C 1.873487 -2.3608e-06
10:116327550 C T 1.018806 3.9392e-05
10:116330728 C T 0.034480 -2.0234e-05
10:116332770 G A 1.388121 3.4494e-05
10:116345504 A G 1.454577 9.7478e-06
10:116345574 A G 0.038732 3.1757e-05
10:116353274 G A 0.098872 -1.6661e-05
10:116361840 G A 0.447521 -2.3472e-05
10:116362500 G A 1.900563 -1.9156e-05
10:116364424 A G 1.462867 -1.2322e-05
10:116364849 A G 1.261780 8.0297e-05
10:116365316 T C 1.798491 -9.3532e-06
10:116371339 T C 0.068888 3.3365e-05
10:116380956 T C 0.024411 1.4445e-05
10:116381748 A G 0.053841 6.1191e-05
10:116384509 G A 0.023149 -6.6926e-05
10:116387553 G A 0.075574 -8.3360e-06
10:116388343 C T 0.219669 3.3565e-05
10:116388811 G A 0.043555 -9.3453e-05
10:116394732 T C 0.044941 -1.8976e-04
10:116394843 T G 0.053360 1.5109e-05
10:116406390 T C 0.997163 -1.8517e-06
10:116408438 T G 0.020481 4.4281e-05
10:116412500 G A 0.146513 3.4543e-06
10:116430566 C T 1.041049 1.9481e-07
10:116431417 T C 0.058612 6.4657e-06
10:116461422 G A 0.243321 8.3174e-06
10:116467835 C T 0.136893 5.6199e-06
10:116479252 C T 0.060971 3.9790e-05
10:116488077 C T 0.082569 2.8290e-05
10:116488645 C T 0.038829 -3.2869e-05
10:116494802 C T 0.159626 -2.6791e-06
10:116497372 G A 0.070858 -9.2619e-05
10:116507307 A G 1.812775 6.7084e-06
10:116514319 G A 0.026748 2.4415e-05
10:116524183 A G 0.098836 5.1289e-06
10:116526571 T C 0.962645 -9.5915e-06
10:116530140 C T 1.455155 -1.8578e-05
10:116531580 A C 0.157419 -1.5131e-06
10:116538726 A G 0.060137 3.5554e-05
10:116539401 G T 0.101381 6.5994e-05
10:116554046 G A 0.037148 4.7926e-05
10:116557080 G T 1.297561 -2.4438e-05
10:116561302 T A 0.042993 -6.8678e-05
10:116561387 C T 0.231393 -2.7557e-05
10:116565387 G A 1.195125 -5.4924e-05
10:116574690 G T 0.093877 6.2241e-06
10:116576056 C T 0.049358 -5.2880e-05
10:116576645 T C 0.032298 2.5200e-05
10:116583614 A G 0.197683 1.6707e-06
10:116586171 A G 0.024161 3.7745e-06
10:116606721 T C 0.035726 4.4865e-05
10:116636721 G A 0.813106 -3.1911e-05
10:116642115 T C 0.093705 8.7474e-06
10:116642841 C A 0.066479 2.6702e-06
10:116649715 C A 0.829598 -1.0720e-05
10:116659253 G A 1.130593 -1.1183e-05
10:116666322 C T 0.249543 1.5152e-05
10:116666720 T C 0.039929 -7.7212e-06
10:116676872 A G 0.260780 -4.6455e-06
10:116694631 T C 0.827203 -3.3017e-05
10:116702425 C A 0.073656 5.7967e-06
10:116712329 C T 0.998747 -1.6932e-05
10:116719498 C T 0.052471 -9.4220e-05
10:116719543 A G 0.928963 -2.3609e-05
10:116720770 C T 0.059650 -2.7532e-05
10:116723899 A C 0.025658 4.6486e-05
10:116732120 C T 0.035174 1.6595e-05
10:116745558 A T 0.799085 -6.4199e-05
10:116750195 G A 0.079995 4.7111e-05
10:116751010 T C 0.622983 -2.0141e-04
10:116752219 G T 0.032909 4.7923e-05
10:116754159 A C 0.021815 1.6800e-05
10:116759243 C T 0.050322 1.6145e-05
10:116761573 G T 0.027547 4.7843e-05
10:116770810 G T 0.056038 3.9486e-05
10:116776240 A C 0.027449 -7.7232e-05
10:116784969 G A 0.044548 -8.9926e-05
10:116807762 C G 0.034327 -3.0621e-07
10:116815448 A G 0.326442 3.4578e-05
10:116818728 G A 0.056444 9.7052e-06
10:116819566 G A 0.066613 1.9808e-05
10:116822061 G T 0.023866 1.2262e-05
10:116825666 A G 0.599043 1.8717e-05
10:116853692 A G 0.048300 1.5557e-05
10:116869924 G A 1.345715 4.5441e-05
10:116884819 G A 0.614074 -5.4798e-05
10:116900690 G T 0.021052 2.9172e-05
10:116922609 A G 0.050773 -8.4057e-05
10:116923608 A G 0.035054 -4.2873e-05
10:116945524 G A 0.103591 2.3511e-05
10:116972993 A G 0.786929 1.8490e-05
10:116980984 G C 0.037725 -1.8594e-05
10:116989734 C A 0.039160 -7.3141e-05
10:116990912 C T 0.084130 -4.6343e-05
10:117040349 T C 0.028761 -1.0094e-04
10:117047658 A G 0.036417 3.2156e-05
10:117074623 C A 0.044577 4.0705e-05
10:117075175 A G 1.930852 -8.7748e-06
10:117145378 A G 0.051380 3.8686e-05
10:117151119 C A 0.679323 -4.5570e-05
10:117152832 C T 0.041721 -6.0480e-05
10:117157237 A G 0.068865 -4.2645e-05
10:117164006 A G 0.166247 2.2222e-05
10:117178916 G A 0.107529 1.1605e-05
10:117183600 A C 0.037242 5.1765e-05
10:117200976 C T 0.617170 -2.3991e-05
10:117202094 G A 0.038657 -1.7164e-05
10:117227978 A G 0.463734 -2.3335e-06
10:117229836 G T 0.045862 3.8721e-05
10:117233094 T C 0.035505 4.2195e-05
10:117238522 G A 0.074769 1.9286e-05
10:117255135 A G 0.047076 3.3149e-05
10:117265329 T C 1.937873 -6.3269e-05
10:117271895 G A 0.947432 -1.7081e-05
10:117276288 G A 0.035262 -3.9698e-05
10:117278891 T C 0.178374 4.2444e-05
10:117296399 G T 0.047761 1.3107e-05
10:117300527 G A 0.043305 1.6983e-06
10:117302717 C A 0.517584 3.1074e-06
10:117316945 T G 0.028293 -9.6676e-05
10:117320520 A G 0.458729 -4.0186e-06
10:117348066 A G 0.543930 1.3165e-05
10:117349838 C A 1.003045 6.7731e-06
10:117360769 G A 0.041763 -1.6847e-05
10:117363877 T C 0.987290 -6.5742e-06
10:117373908 G T 0.047469 2.2718e-05
10:117390995 G T 1.521401 -7.6444e-06
10:117394358 G A 0.027466 2.9689e-05
10:117395362 T G 0.078398 -1.1014e-04
10:117408158 G A 0.479375 -1.0104e-05
10:117409317 G A 0.050014 -8.9751e-05
10:117419523 A G 0.045126 2.9514e-05
10:117431664 G A 0.136140 7.5719e-05
10:117433657 G A 0.676597 7.6144e-06
10:117438557 G A 0.036735 3.1817e-06
10:117439034 G A 0.585222 -3.0391e-05
10:117458478 G A 0.068972 6.1974e-06
10:117470138 A G 0.427543 -7.1485e-06
10:117470362 T G 0.768909 3.5050e-06
10:117476033 C T 0.050144 -1.1692e-04
10:117496460 G A 0.046268 -1.7785e-05
10:117501139 G A 0.046914 5.2282e-06
10:117512588 G T 1.052896 -5.6820e-05
10:117512621 G T 0.101027 -4.7192e-05
10:117521236 T C 0.073666 -1.7271e-05
10:117532430 A G 0.327474 1.4809e-05
10:117532611 A G 0.048297 -5.6826e-06
10:117533055 A G 0.022701 2.8159e-06
10:117537714 A G 0.057369 -1.2539e-04
10:117538160 G A 0.068755 -7.3424e-06
10:117542884 A G 0.062419 1.5548e-05
10:117543550 T G 0.519892 9.1271e-07
10:117543703 A C 1.036823 -5.5973e-05
10:117568645 G A 0.424041 6.6893e-05
10:117580267 C A 0.038362 -8.3793e-05
10:117587205 A C 0.137704 5.8440e-06
10:117596813 T C 0.194940 2.2481e-04
10:117606598 T G 0.020065 4.6333e-05
10:117613738 T C 0.045479 4.0174e-05
10:117613782 A G 0.034512 -4.5402e-05
10:117622618 A G 0.434820 5.1967e-05
10:117622735 C A 0.060118 -5.3212e-05
10:117630049 A C 0.034041 9.8429e-05
10:117630771 T C 0.027813 2.0061e-04
10:117634218 A C 0.020925 6.6145e-05
10:117641127 G A 0.096688 -1.2917e-04
10:117641577 G C 1.197004 -1.8828e-04
10:117642226 G T 0.021906 -1.7003e-04
10:117643045 A G 0.075892 2.4481e-05
10:117650144 C T 0.028744 -3.7819e-05
10:117651081 T C 1.516617 -2.2096e-05
10:117652543 G A 0.058297 -7.3821e-06
10:117655028 A C 0.212000 -2.1584e-05
10:117671738 T G 0.072397 -3.4121e-05
10:117675823 A G 0.022146 1.2566e-05
10:117680523 T C 1.592940 -7.4132e-05
10:117697088 T C 0.075250 -1.2336e-04
10:117703891 A G 0.055321 5.7946e-06
10:117705146 C T 0.182307 -1.4104e-06
10:117708803 A G 0.356069 -3.6501e-05
10:117708868 A G 1.021860 -5.3728e-05
10:117714763 A G 0.023382 -6.7691e-06
10:117717409 C T 1.164264 -5.9478e-05
10:117725755 T C 0.747101 -3.6934e-05
10:117727166 T C 0.434132 3.7075e-05
10:117731959 A G 1.207764 -1.9489e-05
10:117736640 A C 1.797309 -5.0482e-05
10:117737634 A G 0.053639 -1.6278e-05
10:117741964 A G 0.064753 5.0711e-06
10:117744253 G T 0.056619 -5.4771e-05
10:117752333 C A 0.115133 2.0469e-05
10:117753912 A G 1.711099 -3.4460e-05
10:117759425 T G 0.070641 2.9616e-05
10:117760316 A G 0.102514 3.1497e-05
10:117765200 C A 0.049150 -9.6112e-05
10:117772813 C T 0.043165 1.6266e-05
10:117776713 T G 0.098956 -3.5874e-05
10:117789093 C T 1.487467 -4.5424e-05
10:117800522 C G 0.040906 -9.1901e-05
10:117803374 A G 0.025869 -6.5124e-05
10:117805678 A C 0.024820 9.2074e-06
10:117809866 C T 0.312800 4.7617e-05
10:117813633 T C 0.349240 2.7643e-05
10:117822963 C G 0.555222 5.6353e-05
10:117823204 C T 0.132839 1.4203e-05
10:117826191 T A 0.405002 3.9724e-05
10:117840401 C A 0.165631 1.3367e-05
10:117842342 T G 0.265029 -1.5646e-05
10:117843015 C T 0.214914 -3.4189e-05
10:117843954 T C 0.160080 -1.5163e-05
10:117844216 G A 0.589805 -1.2163e-05
10:117844511 G A 0.081098 -7.4550e-05
10:117848741 T C 1.128032 -3.4556e-05
10:117849353 C T 0.171171 2.5180e-05
10:117849634 A C 1.891024 7.5462e-05
10:117849785 C A 0.028098 8.9465e-06
10:117851941 G A 0.172298 2.0302e-05
10:117854524 A C 1.945890 -7.0283e-05
10:117855229 A G 0.033214 5.6985e-06
10:117855654 G A 1.345111 -2.0356e-05
10:117856145 T C 0.212035 1.7892e-05
10:117858547 G A 0.154443 -1.8873e-05
10:117860851 C T 0.354472 4.0492e-05
10:117864680 G A 1.195459 7.9960e-06
10:117866641 C T 0.349496 -4.2360e-05
10:117867557 T G 0.023061 -5.2279e-05
10:117868482 G C 0.061478 3.1174e-05
10:117871748 T C 0.025749 -5.5568e-05
10:117873475 A G 0.330963 1.1835e-06
10:117877312 A G 0.037725 -1.8064e-05
10:117883196 C T 1.128727 3.3885e-05
10:117886170 A C 0.464980 6.7366e-06
10:117893593 T G 0.040328 -1.0168e-04
10:117894879 T C 0.094150 -2.9876e-05
10:117896929 C T 1.182973 4.8401e-06
10:117901791 T C 0.405024 -1.5239e-04
10:117902783 C T 0.052276 -3.2673e-05
10:117906221 C A 1.946594 1.7878e-05
10:117913526 G A 0.062036 -2.0930e-05
10:117916134 T C 1.658466 -1.9739e-05
10:117918067 T C 0.444145 -2.1765e-04
10:117918311 C T 0.727737 -3.2982e-04
10:117924062 C T 0.831188 -1.2315e-04
10:117924073 T C 0.051624 -1.4287e-04
10:117924640 A G 0.029900 -1.8823e-05
10:117929694 T C 0.043448 3.1659e-05
10:117930843 G A 0.037381 -1.6530e-05
10:117937447 C T 0.115500 -3.0239e-05
10:117940144 C T 1.886944 -6.4538e-05
10:117942507 G A 0.066220 -1.1847e-05
10:117942956 A G 0.050043 -2.4095e-05
10:117944736 C T 0.037222 6.2575e-05
10:117945286 T C 0.052266 -2.0499e-05
10:117946908 A G 0.039326 5.5137e-05
10:117947496 C G 0.049163 4.7841e-06
10:117949460 A G 0.329168 -1.1919e-04
10:117951907 C T 0.035473 2.8448e-05
10:117954101 A G 1.174982 8.9374e-05
10:117955124 G A 1.884448 5.8624e-05
10:117967736 G A 0.024207 -1.9386e-05
10:117974612 G C 0.024294 3.9395e-05
10:117974702 G A 0.601626 1.2596e-05
10:117976739 G A 0.459784 7.7594e-05
10:117977947 T C 0.047693 -1.0997e-04
10:117978813 A G 0.038647 5.5432e-05
10:117982741 C T 0.927425 -9.5087e-05
10:117984288 C T 0.642286 -2.2719e-04
10:117986009 T G 0.480079 -4.5673e-04
10:117989204 C A 0.078583 1.7256e-04
10:117990462 A G 0.049663 6.4997e-05
10:117994057 T C 0.233509 4.2470e-05
10:117997871 C T 0.257684 2.4726e-05
10:118000087 G A 0.300349 5.1684e-05
10:118000519 T C 0.985631 -6.8455e-05
10:118000945 T C 0.412645 1.9222e-05
10:118006906 G A 0.081988 -1.9767e-05
10:118008806 A G 0.072773 -2.9211e-05
10:118009486 C T 0.022613 8.1646e-05
10:118009806 A G 0.718493 -2.0096e-04
10:118009912 G A 0.045330 -5.0882e-05
10:118016372 A G 0.066317 -2.7297e-05
10:118018342 C T 0.057301 1.9260e-07
10:118023891 T C 0.478193 8.3401e-07
10:118028614 C T 0.147403 -4.5328e-06
10:118030415 T A 0.067044 -3.3683e-05
10:118038412 G A 0.094825 -2.2878e-04
10:118043791 A C 0.062779 1.0711e-04
10:118047768 T C 0.029303 1.2489e-04
10:118053152 C T 1.229562 -2.0335e-05
10:118056285 G T 0.166715 1.2161e-05
10:118065042 C T 0.057748 -3.1535e-05
10:118069445 T G 0.032406 -1.2295e-05
10:118078755 G A 1.430273 -2.3266e-05
10:118086621 G A 0.902137 2.4244e-07
10:118088567 T C 0.046791 -3.4166e-05
10:118089335 G A 0.034950 -1.5069e-05
10:118098200 C T 0.024343 4.8248e-05
10:118100550 A G 0.420636 -2.1275e-05
10:118118706 G A 0.063841 2.9102e-05
10:118119454 T C 0.064143 -5.3094e-05
10:118121282 T G 0.070011 -1.1475e-05
10:118125717 G A 0.227654 -1.8880e-06
10:118127972 T C 0.022045 2.8188e-05
10:118129299 C T 0.143138 4.9861e-06
10:118131587 A G 1.978977 -1.5215e-05
10:118141212 A G 0.234350 8.0467e-07
10:118150059 G A 0.054636 1.8631e-05
10:118156983 C T 0.524127 -2.2156e-05
10:118169691 A G 0.036989 1.1875e-05
10:118173774 G A 0.057709 -1.7345e-05
10:118173800 T C 0.067447 -2.5079e-05
10:118175822 T C 0.037420 -6.3013e-05
10:118176663 T C 1.822211 -2.1312e-05
10:118182263 C G 0.024298 -5.6317e-05
10:118187444 A C 0.060611 -3.0780e-05
10:118189337 A G 0.095114 -1.0883e-04
10:118194657 C T 0.176683 -2.6915e-06
10:118201081 A G 0.054629 -9.5745e-06
10:118207069 T G 1.946598 1.5523e-05
10:118211249 C T 0.044236 -2.1963e-05
10:118216280 T C 0.063860 8.9344e-06
10:118223803 G A 0.122313 -1.9474e-05
10:118224593 A G 0.119161 -9.2085e-07
10:118228763 C T 0.116526 1.2762e-06
10:118235021 C T 0.043233 5.1258e-06
10:118235044 C G 0.300641 -4.5432e-05
10:118240011 T C 0.227537 -4.0757e-06
10:118249085 G T 0.035905 -7.0410e-06
10:118266278 A G 1.870254 1.2861e-05
10:118266391 G A 0.026829 3.3435e-05
10:118270408 A C 0.042844 -4.9069e-06
10:118271491 G A 0.039426 5.3347e-05
10:118272371 G A 1.856074 1.2553e-05
10:118281215 A G 0.129139 -1.5664e-05
10:118287985 A G 1.973810 -1.4332e-05
10:118292155 C T 0.107171 -1.2325e-05
10:118302244 G A 0.175118 1.5738e-05
10:118304265 A G 0.021458 8.2668e-06
10:118326174 C T 1.837677 -1.4998e-05
10:118333277 A G 0.063899 -7.1082e-05
10:118343564 G A 0.039192 -5.2268e-05
10:118350394 C A 0.160902 2.2857e-05
10:118350874 A C 0.073253 2.0415e-06
10:118350949 G A 0.107746 8.8095e-06
10:118351414 G A 0.057508 3.1743e-05
10:118354973 G A 0.057651 1.9568e-05
10:118355695 T A 1.035401 1.9338e-05
10:118356073 G C 0.052974 5.2296e-05
10:118356913 T G 0.158542 -1.6941e-05
10:118359548 C T 1.281894 2.3391e-05
10:118359989 C A 0.141064 8.5583e-05
10:118360899 A G 0.409523 -8.6712e-05
10:118361370 G A 0.571353 7.3972e-05
10:118364967 C G 0.128720 -1.8707e-05
10:118368606 C T 0.383969 7.1402e-06
10:118368884 C G 0.314767 -5.8784e-05
10:118368960 C T 0.283848 2.8398e-05
10:118372113 C T 1.290748 1.8237e-05
10:118373990 G A 0.376598 3.7510e-06
10:118375486 C A 0.041017 5.3284e-05
10:118378323 A G 0.065798 3.1861e-05
10:118381945 C T 0.830958 -1.0289e-05
10:118383557 C G 0.033860 1.4503e-04
10:118383950 C T 0.020335 4.6986e-05
10:118385843 A C 0.397332 -3.2691e-05
10:118385931 T C 0.031578 -3.4657e-05
10:118387282 G A 0.667463 -4.9599e-06
10:118389209 G A 0.208695 6.4845e-05
10:118389973 C T 0.031224 -4.0203e-06
10:118392401 C T 0.268628 3.4183e-05
10:118396796 C T 0.044700 7.4275e-06
10:118397894 G A 1.040101 -1.7242e-06
10:118397971 G A 0.827582 -3.0616e-05
10:118404884 A G 0.580785 7.0843e-06
10:118414855 C A 1.137149 2.8105e-05
10:118415849 C A 0.022785 -2.5191e-05
10:118416080 A G 0.132670 1.5260e-05
10:118419231 T C 0.988948 -1.3696e-05
10:118421376 T C 0.986076 -2.3792e-05
10:118422794 G A 0.047492 2.0945e-05
10:118424216 A G 0.101053 -2.1682e-04
10:118429123 C T 0.559792 1.9623e-05
10:118434045 G A 0.102316 6.1689e-05
10:118436068 T G 1.374904 3.9224e-05
10:118439206 C T 0.042094 -4.4048e-05
10:118442523 G T 0.049803 5.2320e-06
10:118443609 G T 0.071312 7.4890e-05
10:118447663 A G 0.953135 -3.3207e-05
10:118450490 C T 0.038326 -4.4780e-05
10:118456282 G A 0.984618 -4.0775e-05
10:118457913 C T 0.068005 1.9615e-05
10:118458841 C G 0.039527 -1.8658e-05
10:118459571 T C 0.564203 -1.3053e-04
10:118470942 C T 1.271257 4.7794e-05
10:118481227 A G 0.062802 -4.0403e-05
10:118485201 T C 1.092140 2.3987e-05
10:118486260 A G 0.551840 1.6600e-06
10:118490062 A G 1.961376 -5.5980e-05
10:118490469 A G 0.041935 -6.7333e-05
10:118503710 T C 1.214794 6.6000e-05
10:118505676 T C 0.154926 -4.5868e-04
10:118508639 T C 0.112524 4.1077e-05
10:118512603 T C 0.033613 -2.3726e-05
10:118512663 T C 0.077437 -1.2372e-05
10:118516879 C T 1.697016 -2.2967e-05
10:118520457 T C 0.315610 -9.0343e-06
10:118525392 C T 0.607689 1.1005e-05
10:118527270 A G 0.043545 4.8329e-06
10:118528593 G A 0.478703 -2.4163e-06
10:118533423 T C 0.127834 4.2506e-05
10:118535436 T G 0.031101 8.3123e-06
10:118535794 A G 0.035009 -6.0462e-05
10:118535844 A C 0.034652 1.3954e-05
10:118542571 T C 0.888664 1.2267e-06
10:118545265 G A 0.788796 1.0816e-04
10:118549007 T C 1.556332 7.5716e-05
10:118550831 T C 0.802317 1.2805e-04
10:118554760 G A 1.866759 5.2387e-05
10:118556904 C T 1.856197 1.1072e-04
10:118575606 A G 0.978250 2.8794e-05
10:118589813 T C 0.033074 4.1323e-05
10:118596756 C T 1.565491 8.1916e-06
10:118601920 C T 0.088174 3.7403e-05
10:118603786 G A 0.122667 4.1787e-05
10:118607297 C T 1.392476 1.0884e-05
10:118607868 C T 0.157679 -1.6445e-04
10:118611335 C T 0.114679 -1.1675e-04
10:118614554 T C 0.053474 -2.6049e-05
10:118619529 A G 1.461650 -5.8130e-06
10:118620459 C A 1.022779 3.6404e-05
10:118621534 A G 0.064565 -5.2547e-05
10:118625006 G A 0.023038 2.4929e-05
10:118632963 C T 0.026748 -8.9571e-07
10:118638176 C G 1.599737 -4.1000e-05
10:118641665 G A 0.206758 5.3582e-05
10:118643243 G A 0.037570 -1.0312e-04
10:118643859 C A 0.063299 -3.8388e-05
10:118645834 A G 0.289372 3.0621e-05
10:118648043 A C 0.373755 -1.3816e-05
10:118655064 G A 0.023042 -1.6315e-05
10:118667034 A G 0.029007 8.5906e-05
10:118672857 G A 0.038332 -1.4887e-05
10:118672895 C T 0.027569 2.1212e-05
10:118677711 T C 0.064610 4.0384e-05
10:118680326 T C 0.073107 2.1919e-05
10:118714782 A G 0.187355 3.6039e-07
10:118728567 C T 0.122254 1.6098e-04
10:118740958 A G 0.097239 -3.9984e-05
10:118759016 G A 0.101748 -6.3633e-05
10:118762849 C T 0.030763 2.7092e-05
10:118827560 A G 0.321862 8.9453e-06
10:118828827 A G 0.024385 3.7375e-05
10:118860369 G T 0.045281 -1.7845e-06
10:118860777 T G 0.023707 2.5840e-05
10:118869607 A C 1.650650 -1.5994e-05
10:118890965 A G 0.080154 1.3607e-05
10:118893231 G A 1.647505 -4.2221e-05
10:118901704 C T 0.841292 2.8194e-05
10:118902907 A C 0.056174 1.1486e-06
10:118904709 A G 0.044957 -9.3792e-05
10:118906143 T G 1.140827 9.0332e-06
10:118908050 G A 1.250108 -2.0986e-05
10:118908453 T C 0.061754 -2.7353e-05
10:118914902 A G 0.073526 -5.2725e-05
10:118928366 A C 0.045330 -1.7314e-05
10:118929933 T C 1.771934 -2.4264e-05
10:118938950 G A 1.250858 1.5051e-05
10:118944828 T G 0.067502 2.0849e-04
10:118957027 G A 0.147967 -5.2335e-06
10:118959276 A G 0.802493 2.4083e-05
10:118960774 C T 0.020968 -1.1109e-05
10:118961903 A G 0.201590 -8.1069e-05
10:118964875 C T 1.333173 4.6117e-05
10:118965210 T C 1.533605 9.1764e-06
10:118970779 T C 0.082293 -4.2153e-05
10:118973059 T C 0.050069 1.8172e-05
10:118973145 A C 0.051224 -1.1230e-04
10:118974655 A G 0.090151 1.9530e-05
10:118974784 C T 1.850390 1.9145e-05
10:118975285 G A 0.371278 -1.9135e-05
10:118977122 A G 1.414833 2.8630e-05
10:118978213 A G 0.082254 -7.6915e-05
10:118979967 A C 0.058992 -9.2104e-06
10:118980138 G A 1.867729 6.1593e-06
10:118990782 A G 0.122446 -4.9519e-05
10:118994530 G A 1.527068 7.7078e-06
10:118996115 C A 0.520223 -1.5107e-05
10:119004079 C G 0.498742 3.2700e-06
10:119006552 A G 0.039098 5.2009e-05
10:119013494 C T 0.053101 6.7277e-05
10:119014323 T C 0.023811 2.6128e-05
10:119018161 G T 0.023418 -8.8234e-05
10:119018679 A G 1.797157 -9.0651e-05
10:119019126 T C 1.661348 -5.0064e-05
10:119019658 G A 0.743271 -6.9386e-05
10:119024305 A G 0.036090 5.8431e-05
10:119024502 T C 1.164485 2.3245e-05
10:119029515 T C 1.082585 2.9095e-05
10:119034164 T C 0.044382 4.5954e-05
10:119038759 A C 0.223165 -3.2068e-05
10:119043554 T C 0.100018 -1.5667e-04
10:119062108 C T 0.054253 1.5798e-05
10:119068081 G T 0.662822 4.3316e-05
10:119068437 C T 0.174154 -2.8796e-05
10:119069215 G A 0.137951 3.0543e-05
10:119069956 T G 0.086379 -3.8583e-05
10:119070780 C T 0.527490 8.0784e-05
10:119072895 G A 0.100648 -1.4465e-05
10:119079129 T C 1.704442 1.0014e-04
10:119087774 T C 0.051939 -1.7489e-05
10:119090671 T C 0.112491 -5.3953e-05
10:119091077 A G 0.034334 -2.0223e-05
10:119095471 G T 0.083864 1.9428e-05
10:119108497 A G 0.025067 2.5427e-05
10:119112749 C T 0.043363 -1.3648e-04
10:119124017 A G 0.814301 4.0520e-06
10:119125301 A G 0.099245 -6.5482e-06
10:119126014 T C 0.083555 -2.4992e-05
10:119133529 C G 0.299778 3.8094e-05
10:119134058 C T 0.289638 -1.1226e-04
10:119139856 C T 0.525520 1.0195e-04
10:119143314 A G 0.093111 4.1684e-06
10:119148513 T C 0.059368 -2.9191e-05
10:119150515 C T 0.102663 -1.5854e-04
10:119157485 C A 0.679878 2.6585e-05
10:119157581 A G 0.064431 -1.3594e-04
10:119159095 A G 0.045045 4.3261e-05
10:119166581 C G 0.487483 6.7923e-05
10:119166945 T C 0.566890 2.0215e-05
10:119169158 A G 0.038563 1.0903e-05
10:119170133 C T 0.107324 4.2308e-05
10:119170681 C T 1.040221 -9.0744e-06
10:119172158 C A 1.827621 2.9729e-05
10:119173582 C T 0.089476 -2.3734e-05
10:119177172 G A 0.022912 4.9221e-05
10:119177625 G C 0.207800 2.8166e-06
10:119177967 A G 0.127373 2.2194e-04
10:119178574 T C 0.165838 -1.9463e-05
10:119180751 T C 0.170298 1.4746e-05
10:119181871 T G 1.152729 2.3629e-06
10:119182183 A G 0.048615 -6.0687e-05
10:119190684 A G 0.083705 9.7804e-05
10:119196250 A C 1.287736 6.2324e-06
10:119197921 A G 1.864889 4.4695e-05
10:119197977 C T 0.214674 1.3125e-05
10:119199967 G T 0.136172 -3.1463e-05
10:119201136 G A 0.859092 3.9272e-05
10:119204985 C T 0.652214 1.4029e-04
10:119206710 G A 0.063529 -3.5143e-06
10:119210375 C T 0.045243 -9.5480e-06
10:119211641 G A 0.268271 1.5615e-05
10:119221213 T C 0.064104 1.1367e-04
10:119225035 G A 0.183099 -5.6675e-05
10:119237481 G A 0.109012 -3.3467e-05
10:119237988 C T 0.827144 3.4947e-05
10:119239673 G A 0.062864 -2.1542e-05
10:119243709 C T 1.353057 1.3518e-04
10:119245952 T C 0.250449 3.1945e-05
10:119246127 A C 0.260241 -2.3251e-06
10:119247667 C A 0.569026 -1.1785e-06
10:119250885 T C 0.178049 -2.8471e-05
10:119254218 T C 0.103299 9.5414e-05
10:119258310 A C 0.104666 -8.6126e-07
10:119264941 G A 0.697603 -1.6476e-05
10:119265444 C T 0.223480 -1.1721e-04
10:119266333 C A 0.206956 -2.8473e-05
10:119268054 G T 0.603025 -4.2634e-05
10:119290267 T C 0.027391 -2.2926e-05
10:119300582 T C 0.131570 -4.7623e-06
10:119318145 T C 0.092471 7.3286e-05
10:119319392 T C 1.239689 -2.5679e-05
10:119327321 T C 0.047375 5.2332e-05
10:119327775 T C 0.099395 1.1989e-04
10:119327897 C T 1.843019 3.7932e-05
10:119332319 T C 0.257502 3.9335e-05
10:119335532 T C 0.065587 1.9917e-05
10:119340812 C T 0.043941 7.4174e-05
10:119344764 A G 0.105003 -1.6026e-05
10:119346552 C T 0.076535 -3.7596e-05
10:119348009 C A 0.255025 3.0820e-06
10:119348243 G A 1.133767 6.5335e-05
10:119349634 G T 0.183924 2.2236e-05
10:119350112 T C 0.230997 2.5187e-04
10:119350865 G A 0.078787 -2.4604e-05
10:119354421 C A 1.861088 -7.7201e-05
10:119355131 A G 0.232763 -4.3858e-06
10:119355731 G T 0.190152 -8.4087e-06
10:119361706 A G 0.545471 -5.7492e-05
10:119364472 A C 0.532216 -1.3256e-05
10:119364850 T G 0.631101 7.7702e-05
10:119372371 A G 0.087729 9.3405e-05
10:119374214 A G 0.033061 4.6097e-05
10:119379087 A G 1.089184 -1.0327e-05
10:119379656 G A 1.445548 4.8919e-05
10:119381587 A G 1.454396 4.3322e-05
10:119384418 A G 0.471488 -5.4583e-05
10:119388528 C A 1.070443 2.0242e-04
10:119392654 C A 0.389740 -6.5051e-05
10:119394667 G C 1.207679 4.7444e-06
10:119407615 G A 1.630474 5.3829e-05
10:119413334 G T 0.068193 -1.2194e-05
10:119416627 T C 0.087158 -4.5684e-05
10:119418104 A G 0.786939 6.7266e-05
10:119420722 G A 0.410273 1.9788e-05
10:119425087 C T 0.409711 -1.2461e-04
10:119425873 G A 0.757221 -5.4833e-05
10:119427083 T C 0.051977 1.5012e-04
10:119427687 T C 0.086178 6.7571e-05
10:119428038 G A 0.026099 2.5809e-05
10:119433496 G T 0.243584 1.2823e-05
10:119435167 C A 0.035671 -7.4045e-05
10:119437028 T C 0.542381 -2.9856e-05
10:119438439 A G 0.060702 -3.4208e-05
10:119447247 C T 1.241422 2.7577e-05
10:119448647 A G 0.040465 2.6740e-05
10:119448988 G A 0.067716 -4.4965e-06
10:119452773 G A 0.035460 -4.4650e-05
10:119454079 T G 0.079313 -8.5058e-05
10:119460279 G T 0.079583 1.8505e-05
10:119460799 G A 0.199374 -1.5671e-05
10:119462897 C T 0.293309 -1.0264e-05
10:119468305 C T 1.341985 3.0514e-04
10:119474466 T G 0.031124 3.7405e-05
10:119482303 A G 0.304163 -2.7208e-05
10:119488684 T C 0.080952 -3.7085e-05
10:119489074 T C 0.093400 2.1752e-05
10:119490038 C T 0.382044 -2.7585e-05
10:119493705 A G 0.053432 1.3790e-04
10:119493806 G T 1.761752 -1.1280e-05
10:119497151 C T 0.041380 -4.0786e-05
10:119498160 T C 0.115565 6.4268e-06
10:119498165 A C 0.272088 8.4078e-05
10:119499090 G A 0.080602 -1.2269e-05
10:119499352 A C 0.106272 -1.5195e-04
10:119501414 C A 0.592100 6.6561e-05
10:119504805 G A 0.113975 -1.2398e-05
10:119506365 G A 0.072221 -4.4540e-06
10:119508643 C A 0.437576 -2.5721e-05
10:119509897 T C 1.644236 3.7202e-04
10:119511194 T C 0.075908 -2.0110e-05
10:119513071 G A 0.048222 -2.8144e-05
10:119515446 T G 0.108272 -6.2950e-05
10:119519323 G A 0.025034 -4.9481e-05
10:119519697 T G 0.037326 -1.5391e-05
10:119521594 G A 0.075246 3.0585e-05
10:119522130 G A 0.076535 -3.1922e-06
10:119522856 G A 0.504159 -2.0599e-05
10:119522943 G A 0.732852 -3.4343e-05
10:119522964 T C 1.084802 3.6701e-05
10:119523035 G A 0.099843 -1.5480e-05
10:119523426 G A 0.024090 -4.6493e-05
10:119523717 G A 0.905425 1.8441e-05
10:119523934 C T 0.076830 2.5358e-05
10:119524677 G A 1.979279 -4.9957e-05
10:119529777 G T 0.759334 6.7106e-06
10:119533041 C T 0.161580 7.5576e-05
10:119533757 C T 1.387247 -3.1481e-05
10:119537963 A G 0.090845 1.1542e-05
10:119539404 C A 1.122238 -1.6051e-05
10:119542348 A C 0.060832 5.2104e-06
10:119543377 A G 0.030809 1.3490e-04
10:119544385 C T 1.602993 -7.3018e-05
10:119546994 C T 0.107129 1.3096e-04
10:119549235 A G 0.035509 3.7969e-05
10:119551217 G A 0.031721 5.0690e-06
10:119552607 A G 0.110180 3.7177e-05
10:119555297 T G 0.043821 -8.1753e-05
10:119555336 T C 1.458625 -1.8868e-04
10:119556155 T C 0.054652 -4.2065e-05
10:119558574 C T 0.334601 -5.8193e-04
10:119558876 C A 0.347419 8.3851e-06
10:119560485 A G 0.103763 1.0470e-04
10:119561277 C T 0.092468 2.0976e-05
10:119563015 G C 1.059796 -1.2701e-05
10:119566308 C A 0.044847 -9.7569e-06
10:119569475 G A 1.844720 -1.2442e-04
10:119569721 G A 0.057719 3.6563e-05
10:119574950 T G 0.191460 2.6998e-05
10:119580730 A G 0.197708 2.7120e-05
10:119582360 A G 0.062312 -6.7049e-05
10:119584348 A G 0.058372 -3.3293e-05
10:119589780 A T 0.176053 -1.8500e-05
10:119590821 G A 0.102037 -2.5590e-05
10:119591330 G A 1.532031 -4.8611e-06
10:119600495 C T 1.289914 -1.4834e-05
10:119601436 G T 0.196699 -9.4383e-06
10:119601631 C T 0.041971 2.3634e-05
10:119604938 G A 0.870082 -3.1275e-05
10:119604976 T G 1.276548 1.1098e-05
10:119605139 A G 0.023496 -2.1700e-05
10:119605519 A G 0.070968 1.4698e-04
10:119606610 T C 0.429712 2.5572e-05
10:119606709 C A 1.740742 -4.3749e-05
10:119611043 G A 0.335828 3.6351e-05
10:119611204 A G 0.699093 -3.6639e-04
10:119613022 G A 0.026248 4.0829e-05
10:119613089 T G 0.536867 4.7133e-05
10:119613610 C T 0.475525 1.1792e-05
10:119613832 C T 0.289476 -1.0080e-04
10:119616633 A G 0.087411 3.3119e-05
10:119616760 G A 0.054009 4.3693e-05
10:119616838 A G 0.058034 -1.0838e-04
10:119619538 A G 0.146740 -1.1102e-05
10:119619858 G A 0.695402 -1.5280e-05
10:119620747 G C 0.062315 -1.9702e-05
10:119622072 A C 0.076632 -4.2884e-06
10:119622461 A G 0.030779 -7.5879e-05
10:119622792 G T 0.873013 -1.2033e-05
10:119623656 A G 0.660361 -1.1877e-04
10:119628730 T C 0.178594 3.0139e-05
10:119628759 G T 1.013570 9.4133e-06
10:119632246 T C 1.100391 1.4988e-06
10:119633104 C T 0.830039 -1.6293e-05
10:119634859 A G 0.029140 2.0245e-05
10:119635262 G A 0.075707 -1.0124e-04
10:119635854 A G 0.036693 -2.5630e-05
10:119639144 T C 0.184161 1.3741e-05
10:119643355 A G 0.138762 -2.0375e-05
10:119645593 A G 0.078748 -6.1535e-06
10:119645668 G C 0.539126 -6.4204e-06
10:119647256 G T 0.150639 -7.7213e-05
10:119648854 A G 0.763320 1.6161e-04
10:119650498 C T 0.070520 -1.7761e-04
10:119651954 G C 0.097869 -1.3384e-05
10:119656179 G T 0.136081 -7.3663e-05
10:119658620 C T 0.055447 1.0647e-05
10:119660814 A C 1.763755 7.7000e-06
10:119660851 G T 0.105756 -1.0094e-05
10:119663586 C T 0.838397 4.6216e-05
10:119663968 C T 0.602366 -1.1556e-05
10:119669925 G A 0.045775 1.4725e-06
10:119681401 G A 0.141998 1.0448e-05
10:119682780 G A 0.030689 -1.1018e-05
10:119687880 C T 0.212026 -6.2646e-05
10:119694949 G C 0.045911 4.5333e-05
10:119695144 T C 0.045045 -1.2846e-04
10:119696638 G T 1.049001 -9.3731e-07
10:119697853 C G 0.020572 6.0243e-05
10:119699047 A G 0.054941 1.0597e-04
10:119699275 T C 0.038407 -3.3375e-05
10:119699544 G A 0.046927 5.7594e-05
10:119700313 A G 0.023713 3.3530e-05
10:119700881 C A 0.160584 -8.8167e-06
10:119701909 G A 0.208001 -1.2376e-05
10:119706497 A G 0.251591 7.7647e-05
10:119707532 T G 1.100242 -3.8200e-05
10:119710235 A G 0.060494 1.1853e-04
10:119712433 A C 0.109284 -1.3012e-05
10:119712561 T C 0.652883 3.3292e-06
10:119712841 G A 0.234480 1.9938e-05
10:119713750 A G 1.561022 1.6541e-05
10:119714278 G T 0.116701 3.5382e-05
10:119714603 C T 0.802194 -1.6924e-04
10:119714635 A C 0.490865 8.2402e-05
10:119718981 A G 0.030909 -1.6246e-05
10:119720022 G A 0.038488 -4.6571e-05
10:119725956 C T 0.247453 -5.4297e-05
10:119726445 A G 1.932196 -5.3996e-06
10:119739928 G A 0.030306 -1.6528e-05
10:119743724 T C 0.060585 -9.9399e-06
10:119750548 C T 0.079112 -9.6464e-05
10:119753268 C A 0.043681 -3.7785e-05
10:119756612 G T 0.102650 -2.3332e-05
10:119764975 A G 0.133092 -7.1246e-05
10:119774577 A G 0.024411 -3.0702e-06
10:119780457 C T 0.030325 -4.1243e-05
10:119790482 A G 0.035723 2.5118e-04
10:119792176 A C 1.221172 -4.0531e-05
10:119807260 G A 0.418420 8.1654e-05
10:119821091 G A 0.056401 -2.0206e-05
10:119823053 G C 0.190633 -5.7347e-06
10:119823437 G A 0.475321 5.4579e-05
10:119837785 A G 0.094361 8.3320e-05
10:119853808 A G 0.068664 2.0005e-05
10:119854863 C T 0.033503 -5.3435e-05
10:119862866 A G 0.052445 -1.1280e-04
10:119870062 C T 0.032451 -6.7923e-05
10:119870612 A C 0.034139 2.0326e-05
10:119874713 T C 0.086616 -6.5871e-05
10:119875911 A G 0.069001 8.2696e-05
10:119886856 C T 0.081316 -9.0442e-05
10:119901563 A G 0.031224 -3.3289e-05
10:119902909 A G 0.074139 2.9977e-06
10:119916625 T G 0.037115 -1.5348e-05
10:119918065 A G 0.109869 5.0197e-05
10:119919006 A G 0.032000 -5.3594e-05
10:119936387 G A 0.061108 -1.8825e-05
10:119939855 A G 0.083169 1.9615e-04
10:119949748 A C 1.111186 5.4743e-05
10:119952034 C A 0.084662 -1.0629e-04
10:119963569 C T 0.434989 4.8348e-05
10:119965299 A G 0.111634 4.6344e-05
10:119965650 A G 0.027589 -7.3135e-05
10:119969885 A G 0.268781 -2.8241e-05
10:119974827 A G 0.025826 9.0615e-05
10:119975539 A G 0.030322 -5.4041e-05
10:119976196 G A 0.028955 5.5582e-05
10:119978119 T C 0.034155 1.4567e-05
10:119980233 T C 0.459154 -1.0943e-05
10:119980349 T C 0.103968 1.6834e-05
10:119988882 T C 1.886931 4.7803e-05
10:119993650 A G 0.109969 -4.5653e-05
10:119994465 A G 1.941268 1.5751e-05
10:119995038 T C 0.036742 -1.1922e-05
10:119995180 G A 1.030779 2.2130e-05
10:119996257 G A 0.569289 -1.0306e-06
10:119998403 C T 0.702498 1.8120e-04
10:119999407 A G 0.050030 -6.6022e-06
10:120014511 T C 0.738159 1.9230e-04
10:120021686 T C 0.341573 -1.0524e-04
10:120029072 C T 0.062523 -1.0979e-04
10:120032237 G A 0.039770 -3.7049e-05
10:120032429 A G 0.061611 9.1087e-05
10:120034485 A G 0.077025 2.4862e-05
10:120035727 T C 0.037907 -1.3096e-05
10:120035897 A C 0.289576 -3.1855e-05
10:120038770 C T 1.106370 3.9824e-05
10:120039550 A G 0.079268 1.3976e-04
10:120039821 A G 0.034554 -2.2168e-05
10:120050061 A G 0.192940 -3.0629e-06
10:120052800 A G 0.024233 -1.5275e-05
10:120052831 C T 1.178396 -6.1858e-05
10:120063803 T C 0.034840 4.0469e-05
10:120064995 A G 0.067684 1.1356e-04
10:120070685 A G 0.038589 1.8653e-04
10:120071078 A G 0.081527 -1.7116e-05
10:120075120 T C 0.028271 -1.4449e-05
10:120082982 A G 0.337221 -3.0385e-05
10:120096866 G A 0.413337 3.0865e-05
10:120102823 A G 0.166458 -8.6940e-06
10:120105670 A G 1.969282 -5.5301e-05
10:120112380 T C 1.978883 2.3411e-06
10:120118598 C T 0.500777 -7.1702e-06
10:120120538 G A 1.085733 -1.7469e-05
10:120121302 G A 0.305682 4.9613e-05
10:120122016 A C 0.316649 -2.1870e-05
10:120125476 C A 0.046456 1.7547e-05
10:120142097 G A 0.139957 -1.6078e-05
10:120145140 T C 1.687262 2.0468e-05
10:120155318 A G 0.054399 -1.3745e-05
10:120155880 A G 0.405268 -1.8245e-05
10:120164509 T C 0.750058 2.2442e-05
10:120167784 A G 0.097084 -1.0746e-04
10:120167922 G A 0.031565 -2.2636e-05
10:120175421 A G 0.109518 -9.3648e-07
10:120182501 G A 0.082056 1.5315e-05
10:120187780 C T 0.412259 -1.3014e-04
10:120204872 G A 0.294932 -2.4669e-05
10:120204955 C T 0.030198 2.3396e-05
10:120210112 A G 0.384024 -4.1982e-05
10:120212952 C T 0.111722 -5.5021e-05
10:120215257 T C 0.084227 6.9685e-05
10:120218834 T C 0.024898 1.1742e-05
10:120220709 A G 1.395745 3.9092e-05
10:120223304 G A 1.892157 -3.5061e-05
10:120225953 T C 0.201798 -1.0075e-05
10:120240214 A G 0.172966 9.5274e-06
10:120242769 G A 0.048803 2.7053e-05
10:120246670 A C 0.800643 -2.1475e-06
10:120251996 T C 1.089917 -1.7227e-05
10:120261461 G A 0.071351 -4.1470e-05
10:120264872 A G 0.348428 -3.1813e-08
10:120266484 A G 0.129230 3.3344e-04
10:120277435 C T 0.258962 -5.1132e-05
10:120278394 A G 0.083387 2.9849e-05
10:120278944 A T 0.879823 -4.7208e-05
10:120304785 T C 0.055671 5.3122e-05
10:120322474 T G 0.456603 -2.1609e-05
10:120329584 A G 0.069595 -3.0371e-05
10:120337160 G A 0.912650 -6.0305e-05
10:120337343 A G 0.121489 2.3087e-05
10:120338633 A G 0.332281 -5.2928e-06
10:120348226 G A 1.089476 -3.6612e-05
10:120351945 A G 0.109041 -9.1926e-05
10:120353453 C A 0.026635 5.8850e-05
10:120353843 A G 0.093653 -2.9103e-05
10:120354818 T C 0.508269 1.4030e-05
10:120356396 T C 0.027245 6.5715e-07
10:120358148 C T 0.241344 1.3441e-05
10:120361816 T G 0.147539 4.9822e-05
10:120363944 A G 0.414697 -3.9053e-05
10:120366222 G A 1.971817 -2.2968e-05
10:120366905 A C 0.403879 -1.1763e-04
10:120368212 T C 0.743952 -6.4251e-05
10:120368323 T C 0.043042 2.2210e-05
10:120371322 T C 0.842721 -5.5870e-05
10:120383533 C T 0.100917 2.9168e-06
10:120384311 A G 0.027605 7.2119e-05
10:120387898 A G 0.069008 -2.8953e-05
10:120390741 G T 1.431127 -7.9076e-05
10:120425908 A G 0.632707 -1.3845e-04
10:120428648 T C 0.028329 8.9157e-05
10:120429102 T C 0.075065 -4.0774e-05
10:120437997 A C 0.190840 -5.8609e-05
10:120441127 G A 0.046106 1.0970e-05
10:120447429 T C 0.169931 -5.7682e-06
10:120458166 A C 0.062422 2.9754e-05
10:120485421 C T 0.643649 -1.0759e-04
10:120486024 G A 0.195524 -3.0466e-05
10:120490965 C T 0.026502 2.8914e-05
10:120496670 C T 1.577679 1.6941e-05
10:120512489 A G 0.707808 3.2653e-04
10:120518269 A C 0.111505 -2.4252e-05
10:120525262 C T 0.057839 -6.4744e-05
10:120531196 G A 0.042961 9.7730e-05
10:120536311 T C 0.021958 -4.5231e-05
10:120536611 A G 1.388740 2.0529e-05
10:120538000 G A 0.558036 1.0028e-03
10:120539375 C T 0.069660 -2.2655e-05
10:120544737 C T 0.207621 -3.7537e-05
10:120545205 A G 0.029072 4.8624e-05
10:120554015 T C 0.239549 3.7516e-06
10:120564644 T C 1.183404 1.0732e-05
10:120564785 C G 0.625411 2.1611e-05
10:120568762 T C 0.040903 -9.3595e-05
10:120569141 G A 0.039994 4.8270e-05
10:120569639 G T 0.278622 -1.2851e-05
10:120573120 A G 0.175631 1.3483e-05
10:120576927 C T 0.539636 2.5241e-05
10:120577757 T G 0.115081 3.1491e-05
10:120577900 C A 0.239757 -1.7297e-05
10:120582545 G C 0.030728 9.3987e-05
10:120583354 C A 0.483299 3.2189e-05
10:120586720 T C 0.084020 -8.8171e-06
10:120587658 C T 0.652724 5.5567e-06
10:120592015 A G 1.235015 1.5082e-05
10:120592095 G C 0.929554 1.1255e-06
10:120592854 G A 1.362180 -1.2815e-05
10:120593327 A G 0.077784 -8.4032e-06
10:120596421 C T 1.298820 -1.1347e-05
10:120600598 G A 0.216115 -1.1156e-05
10:120604209 G A 0.500485 -1.5374e-05
10:120606890 T C 0.138464 1.4178e-04
10:120616302 A G 0.891654 9.8227e-06
10:120618907 A G 0.035934 1.2766e-05
10:120630031 T G 0.903283 3.7367e-06
10:120650429 G T 0.072377 1.4354e-05
10:120672743 G A 1.202937 -1.0406e-05
10:120673533 A G 0.054376 -1.9006e-04
10:120675361 A G 0.071235 8.1363e-05
10:120676089 A G 0.032798 9.3688e-06
10:120680679 G T 0.030432 4.5548e-05
10:120684466 A G 1.566887 -5.0270e-06
10:120685510 C A 0.246421 -4.9744e-05
10:120689917 C G 1.238235 -1.2135e-05
10:120699411 C G 0.059199 6.9535e-06
10:120706317 C T 0.602402 -8.2185e-06
10:120706542 T C 0.139473 2.5416e-06
10:120711337 C T 1.262666 5.2673e-05
10:120712433 C T 0.690553 2.0898e-05
10:120713867 C T 0.409020 -7.7949e-06
10:120721180 T C 0.206479 -9.6066e-05
10:120722445 C T 0.259881 -7.1393e-05
10:120722930 C T 0.627511 9.2751e-04
10:120725707 A C 0.299979 -1.0768e-04
10:120727842 C T 1.593700 1.6410e-04
10:120728381 T C 0.048310 -3.3481e-05
10:120728835 T C 0.392574 5.3069e-06
10:120731229 G A 0.208851 5.8271e-05
10:120732540 C A 0.114189 1.1828e-05
10:120735113 C G 1.750223 -8.6545e-05
10:120739143 A C 1.111495 1.9337e-06
10:120741571 T C 0.073114 -4.1239e-05
10:120751045 G C 1.017008 -1.1480e-05
10:120753878 T C 0.094886 -1.3743e-04
10:120754721 T A 0.031773 1.0397e-04
10:120757599 A G 0.058784 6.4525e-06
10:120761993 C G 0.575342 1.6151e-05
10:120762045 G T 0.589782 4.5346e-06
10:120767097 G A 0.743943 -1.4433e-07
10:120767115 A G 0.054629 -1.1603e-04
10:120785325 G A 0.810883 -3.3286e-05
10:120808474 T C 0.855411 -1.2410e-04
10:120808619 T A 0.439261 7.9189e-06
10:120819453 G A 1.562982 1.1424e-04
10:120834905 A G 1.942920 4.8062e-06
10:120863232 T G 1.145494 1.0430e-04
10:120880910 T C 1.112615 8.7809e-05
10:120889354 A G 0.066282 -8.0322e-05
10:120891396 C T 1.127091 1.0905e-04
10:120897632 T C 1.970493 2.5474e-05
10:120898598 A G 0.295584 -3.3160e-05
10:120900271 A G 0.314046 8.3158e-05
10:120904013 C T 1.211815 1.7753e-05
10:120904674 T C 1.240494 -1.4856e-05
10:120909428 T C 0.988555 -1.2343e-04
10:120910422 A G 0.307889 8.7674e-06
10:120914990 C T 0.695217 1.0007e-04
10:120924179 G A 0.030026 -1.7483e-04
10:120927544 G T 1.081614 3.9601e-05
10:120931785 G A 0.241383 1.2585e-05
10:120943809 C A 0.026894 -8.3531e-06
10:120952512 C T 1.135202 1.8013e-05
10:120952674 A C 0.202343 -3.9786e-06
10:120958717 T C 0.129110 -1.0023e-05
10:120977763 A G 1.015752 -4.7801e-05
10:120978179 C T 0.080297 1.3744e-05
10:120979121 T C 0.071196 1.1733e-05
10:120980810 T C 0.042747 6.0791e-05
10:120982230 C T 0.277100 -6.4621e-05
10:120983149 A G 0.099343 7.7907e-06
10:120986693 G A 0.120878 -2.5702e-05
10:120986737 C T 1.339885 1.1332e-05
10:120993661 G A 1.681920 1.9659e-06
10:120998250 G A 0.028527 5.6366e-06
10:121001183 G A 1.816446 -1.0528e-04
10:121013417 G A 0.358753 -2.7807e-06
10:121013819 C T 0.147773 -6.0923e-05
10:121025176 G A 0.046998 -8.4329e-06
10:121028387 T C 1.008023 -5.6838e-06
10:121028723 A G 0.046057 -1.9386e-05
10:121037899 T C 0.029549 -9.0542e-05
10:121041698 A C 0.622944 4.1180e-06
10:121046009 T C 0.272332 -1.1049e-05
10:121047740 A G 0.464207 -3.6808e-05
10:121048424 T C 0.037784 3.9671e-05
10:121049285 T C 0.154910 1.0972e-04
10:121050603 A G 0.045762 -2.0410e-05
10:121052908 A G 1.311177 4.1491e-05
10:121054915 G A 0.055775 -1.2290e-05
10:121055718 A G 0.274292 9.6358e-06
10:121055905 A C 0.061202 -1.5269e-06
10:121058459 A G 1.041851 3.2238e-06
10:121060140 T C 0.074292 -4.5131e-05
10:121061330 C A 0.026959 -2.4893e-05
10:121065385 G A 1.913809 -7.1540e-06
10:121065940 C G 1.760389 -3.3270e-05
10:121066501 A G 0.081780 2.9048e-05
10:121069678 G A 0.084325 -5.0045e-05
10:121074685 A G 0.112816 2.7694e-05
10:121076937 C T 1.584011 -7.0149e-05
10:121080679 A G 0.061780 -8.0800e-05
10:121085648 A G 0.023350 -4.2758e-05
10:121086097 T A 0.021773 -2.5863e-05
10:121087899 C T 0.109895 2.5311e-05
10:121096445 G A 1.141155 -1.8724e-06
10:121098011 A T 0.029981 -4.1059e-05
10:121098290 T C 0.194404 -2.8853e-05
10:121103299 C G 1.708473 5.1621e-07
10:121105311 G A 0.594443 -2.2711e-05
10:121110148 A G 0.029926 -1.7819e-04
10:121115618 T C 0.128230 -6.1463e-05
10:121122081 T G 0.204219 -1.8988e-04
10:121124501 G A 1.073455 2.8426e-05
10:121124603 A G 0.085766 -3.3954e-05
10:121128129 T G 0.043295 3.6660e-05
10:121128680 G A 0.423444 -1.7774e-06
10:121131313 G A 1.442571 1.9581e-05
10:121137660 C T 0.126266 -3.5990e-05
10:121139192 T C 0.267327 -6.6172e-05
10:121140064 A C 0.034025 -7.8779e-05
10:121144412 A G 0.450092 -1.9994e-05
10:121149403 T C 0.969711 1.8833e-05
10:121156438 T C 0.058858 -2.8765e-05
10:121160831 A G 0.062163 -2.3943e-04
10:121160991 C G 0.077593 7.5957e-06
10:121166534 A C 0.026031 2.8699e-05
10:121168255 G T 1.214356 1.4564e-05
10:121169702 A G 0.076717 -1.7165e-05
10:121175674 T C 0.286873 3.0239e-05
10:121178862 T C 0.469362 3.1685e-05
10:121182694 T C 0.028189 4.9599e-06
10:121184828 C T 1.001120 3.3919e-05
10:121191404 T G 0.039358 7.1648e-05
10:121196335 A G 0.224330 -2.1829e-04
10:121199310 C T 0.980292 1.5697e-05
10:121204157 A G 0.054113 -1.1518e-05
10:121204660 A G 0.412256 2.3492e-05
10:121209650 C T 0.262169 -7.4103e-05
10:121212421 A G 0.037028 -4.1759e-05
10:121215348 A C 0.162719 -3.3356e-06
10:121218641 T C 0.040877 9.0402e-06
10:121219038 T G 0.285201 -6.6444e-05
10:121222386 G C 0.048505 2.6040e-05
10:121223762 G A 0.046064 1.5513e-05
10:121225352 A G 1.273692 -9.4490e-08
10:121225384 T C 0.428670 7.0816e-06
10:121232201 T C 0.058807 3.2121e-06
10:121240479 T C 0.203019 -8.3105e-05
10:121243070 T C 0.050994 3.6037e-05
10:121243263 A G 0.082549 4.0937e-05
10:121248309 T C 0.413778 -3.7771e-05
10:121248917 G A 0.122284 -8.6209e-05
10:121249802 A C 0.112446 1.4151e-05
10:121256790 T C 0.064182 -5.1515e-05
10:121258283 T C 0.052958 1.7088e-05
10:121258837 A G 0.042412 -3.7981e-05
10:121259878 C T 1.897830 9.7977e-06
10:121260017 T C 0.111021 5.6574e-05
10:121267016 A G 1.780532 -1.1628e-05
10:121274471 A G 0.056713 5.5120e-05
10:121278728 A C 0.453250 2.8044e-05
10:121279863 T C 0.120956 -6.8522e-06
10:121280443 C A 0.562995 3.5143e-05
10:121281537 A G 0.069728 2.6833e-05
10:121281953 A G 1.889683 8.0622e-05
10:121282375 A G 0.034863 1.2333e-04
10:121288501 A G 0.531859 3.7132e-05
10:121294557 A G 0.096451 2.4630e-05
10:121296029 A G 0.181343 5.1773e-05
10:121298478 C T 1.807725 1.2379e-04
10:121307041 G A 1.652591 3.5720e-05
10:121311308 T C 0.468154 -9.5237e-06
10:121314587 G A 0.112465 2.8675e-05
10:121323719 C T 0.081494 6.3443e-05
10:121325571 A G 0.138973 -1.8009e-05
10:121328162 G A 0.165235 -6.6940e-05
10:121357196 G A 0.455366 3.6969e-06
10:121357475 T C 0.045742 -7.5410e-05
10:121366953 T G 0.437946 5.0757e-05
10:121370544 G A 1.015687 5.2659e-05
10:121373725 A G 0.109262 2.4689e-05
10:121374629 C T 0.028358 -8.1150e-05
10:121377046 C T 0.497687 9.3220e-05
10:121387001 A C 0.028040 -6.3329e-05
10:121387106 A G 0.059323 3.5534e-05
10:121394938 G A 0.107889 -3.5319e-05
10:121396376 C T 0.460838 -1.0039e-05
10:121402377 T G 0.371298 -3.5753e-05
10:121402527 G A 0.069949 -1.1523e-04
10:121403792 A G 0.029212 -4.3047e-05
10:121407005 C T 0.555517 -4.7876e-05
10:121408409 A G 0.065298 -3.1699e-05
10:121422124 T C 0.230263 7.9888e-06
10:121427518 A G 1.464474 -8.2598e-05
10:121429394 A G 0.063276 1.4255e-05
10:121429633 C T 0.432509 -6.6074e-05
10:121436286 T C 0.178409 -1.8879e-05
10:121437329 G A 0.490793 -1.6630e-05
10:121446251 T G 0.846398 1.7357e-05
10:121450267 G A 1.249926 3.0508e-05
10:121455929 T C 0.128428 -9.5640e-05
10:121462638 T G 1.063734 4.0698e-05
10:121470867 T C 0.961457 6.8038e-05
10:121475180 T C 0.129937 -6.0395e-05
10:121484685 T C 0.030000 4.5626e-05
10:121485394 A G 0.061027 -3.5777e-05
10:121487640 T G 1.960668 -2.0325e-05
10:121502663 C T 0.145251 -6.1505e-06
10:121504759 G T 0.050809 1.1672e-05
10:121513063 C T 0.571970 2.5234e-05
10:121527088 T A 0.913527 -1.7842e-05
10:121527130 G A 0.118204 2.3183e-05
10:121530759 G A 0.115234 -7.3051e-05
10:121537462 A G 0.088356 1.7968e-05
10:121538372 A C 0.107146 -6.5927e-06
10:121550806 C T 0.158039 5.8281e-05
10:121550826 G T 0.027566 -2.5819e-05
10:121579746 A G 0.342521 5.9739e-05
10:121586882 G A 0.699641 -5.6093e-06
10:121587043 C G 0.023804 -4.8147e-07
10:121592722 G A 0.024817 -6.2758e-05
10:121605530 A G 0.238212 1.0776e-04
10:121606986 G A 0.027556 -6.2736e-05
10:121611754 T C 0.053019 1.0778e-05
10:121615484 T C 0.183340 -1.9655e-05
10:121627160 C T 0.119668 3.2933e-05
10:121656772 T A 0.042860 -4.5554e-05
10:121662335 T G 0.037118 2.4955e-05
10:121667020 C T 0.508927 1.6390e-05
10:121670964 C T 0.573281 -3.6620e-05
10:121679013 G A 1.316996 2.3878e-05
10:121690249 A G 0.061186 1.5051e-04
10:121715015 C G 0.213697 5.1421e-06
10:121715178 A G 0.582025 1.8940e-05
10:121716992 G A 1.801217 -8.2485e-05
10:121720445 A G 0.117607 2.9955e-06
10:121720618 C A 0.054597 3.4333e-05
10:121723001 G A 1.795628 -7.6672e-05
10:121726486 C A 0.536390 1.3143e-05
10:121727513 C T 0.105555 -4.4492e-06
10:121732871 G A 1.723589 -1.0226e-04
10:121748543 G A 1.627138 -6.5408e-06
10:121749994 G A 0.187802 3.5828e-05
10:121751837 A C 0.779695 -5.3387e-05
10:121762870 G A 1.457336 -3.8594e-05
10:121764852 A G 0.162784 -2.2174e-04
10:121766705 T C 0.035388 8.1447e-05
10:121768159 T C 0.080560 -4.6103e-06
10:121774205 T C 1.612863 -4.1804e-04
10:121776047 T C 0.029608 -2.7456e-05
10:121790379 C T 0.037579 9.3836e-05
10:121790576 A C 0.744426 7.9085e-05
10:121798207 T C 0.208231 2.5299e-05
10:121803027 T C 0.041598 6.9855e-05
10:121814553 T C 1.043130 -1.2089e-04
10:121817494 G A 0.046119 -5.0379e-06
10:121821452 A G 0.060660 -8.2858e-05
10:121821538 T C 0.582619 3.7721e-05
10:121825612 C T 1.648423 -3.9324e-05
10:121842595 A G 0.086262 -4.6837e-05
10:121845435 A G 0.095146 1.5219e-05
10:121850563 C G 0.398189 3.9164e-06
10:121852227 G T 1.627170 -6.7011e-05
10:121855186 G A 0.058800 2.0679e-05
10:121858730 A G 0.202253 1.7467e-05
10:121858915 T C 0.087859 -7.3649e-05
10:121859599 T C 0.061014 -3.0363e-05
10:121868361 A G 0.154894 3.6251e-05
10:121868586 T C 1.595547 -1.3549e-04
10:121871353 A G 1.039179 -6.6556e-05
10:121874555 C A 0.979263 -5.3485e-05
10:121875612 T C 0.192369 -3.5434e-05
10:121875679 C A 0.452289 -7.8350e-06
10:121875895 G A 0.357805 -1.1519e-04
10:121876227 C T 0.754887 2.8148e-05
10:121877412 T C 1.685289 1.6064e-05
10:121880720 T C 0.068067 2.4558e-05
10:121891939 T C 0.518463 -1.0245e-05
10:121892605 C T 0.051156 1.1134e-05
10:121899129 C T 1.971411 1.4641e-04
10:121902150 A G 1.793999 -1.5114e-05
10:121931396 G A 0.039760 -1.6850e-05
10:121931999 A G 0.032438 -3.4271e-05
10:121932750 G T 1.678969 -3.2392e-05
10:121932975 C T 0.262432 -1.6912e-05
10:121941724 T C 0.240358 1.9901e-04
10:121949058 T C 0.333147 -7.6388e-05
10:121956306 C T 1.975277 6.1662e-05
10:121962211 C T 0.380344 -2.6997e-05
10:121962608 G T 1.973791 3.9773e-05
10:121966798 T C 1.961320 2.7226e-05
10:121966812 A C 0.047427 5.8309e-04
10:121968479 C T 1.440582 1.6789e-05
10:121968567 C G 1.069933 -4.3252e-05
10:121969819 T C 0.030137 1.0680e-05
10:121983037 A G 0.036833 -4.2320e-05
10:121983896 C A 0.569626 -9.5084e-05
10:121985370 A G 0.073812 -6.2990e-05
10:121987515 A G 1.745923 -3.4824e-04
10:121999995 G T 0.068975 -1.6865e-04
10:122006879 C T 1.963080 3.4306e-05
10:122014300 C T 0.034265 -4.5971e-05
10:122015574 G A 1.322576 3.0541e-05
10:122019308 A T 0.033282 -6.9429e-05
10:122020617 G A 0.578968 -3.9237e-05
10:122021938 G A 0.143719 1.5991e-05
10:122023363 A G 0.164686 3.7079e-05
10:122025100 G A 0.036794 -1.2515e-05
10:122033311 C A 0.111748 1.8807e-05
10:122033526 T C 0.357698 9.2255e-05
10:122035486 A G 1.126627 -4.3433e-05
10:122037978 A C 0.084052 -6.5633e-05
10:122041934 C T 0.436563 2.3654e-05
10:122042768 C T 0.038092 3.1316e-05
10:122051905 A G 0.061345 2.5213e-05
10:122051957 T C 0.033428 8.5689e-05
10:122056775 A G 0.076798 8.8152e-05
10:122056971 C T 0.169477 -6.3319e-06
10:122062871 A G 0.368295 1.2666e-04
10:122070550 C G 0.403019 1.9507e-04
10:122077578 A G 0.361606 9.3802e-05
10:122079463 A G 1.527334 -2.7439e-04
10:122088155 C T 0.827300 1.2341e-04
10:122088912 A G 0.463513 2.6946e-05
10:122093894 A G 0.073244 7.5742e-05
10:122095118 T G 0.061520 -2.6637e-05
10:122101961 C T 0.474299 2.9368e-05
10:122119309 C A 0.484526 -1.0921e-05
10:122120621 A G 0.045931 -1.8045e-06
10:122124448 T C 1.833282 4.0871e-05
10:122126808 T G 0.023950 -2.0762e-05
10:122129592 A G 0.104299 1.0898e-05
10:122130913 T G 0.083335 -8.3166e-05
10:122138626 G C 0.215787 2.0792e-05
10:122139860 T C 1.110197 -2.2418e-06
10:122143326 C T 0.074841 -3.2101e-05
10:122154223 G A 0.110161 4.3780e-06
10:122155151 C T 0.443805 1.5592e-05
10:122167303 G C 0.046885 7.6115e-05
10:122168630 C T 0.064870 -1.3796e-05
10:122169953 G A 1.863919 2.6862e-06
10:122170588 T C 0.067891 4.0914e-05
10:122172340 T C 0.101884 -1.4605e-04
10:122174621 T C 0.110586 -2.5016e-05
10:122174688 C T 0.037099 -2.9052e-05
10:122180150 C T 0.135319 1.1738e-04
10:122184542 A G 0.158834 2.0195e-05
10:122186547 A G 0.055918 6.9934e-06
10:122190172 C T 0.075710 -1.8545e-05
10:122190393 T G 0.365897 -6.2836e-06
10:122190692 T C 0.054665 5.3875e-05
10:122192901 A G 0.046002 -6.7642e-05
10:122194617 T C 0.122998 1.5003e-05
10:122196149 C T 0.241695 9.1911e-06
10:122197524 A G 1.525663 2.2824e-05
10:122202566 C T 0.211370 3.0355e-05
10:122214931 G A 0.042458 -3.9228e-05
10:122215546 T C 0.038297 2.9327e-05
10:122216862 T C 0.396349 -8.8980e-06
10:122218993 A G 0.298538 -2.5148e-06
10:122221495 T C 0.281150 2.3961e-05
10:122222345 A G 0.694305 5.7394e-05
10:122225999 A G 1.739191 1.5681e-05
10:122226568 G A 1.649985 6.2955e-06
10:122230134 A G 0.141713 4.1807e-05
10:122235328 A G 0.048057 4.1720e-05
10:122236123 A G 0.093504 -6.1756e-05
10:122239793 G C 1.633204 -1.0603e-05
10:122246736 A G 0.079122 -1.9888e-05
10:122247239 T G 0.870472 3.8966e-05
10:122247789 G A 0.145497 -1.4384e-06
10:122257278 T G 1.932735 -1.9982e-05
10:122262942 C T 0.130872 -1.5578e-05
10:122264200 A G 1.154287 -9.7582e-05
10:122285398 C A 0.993947 -8.4409e-05
10:122299926 T C 0.138697 4.2801e-05
10:122300973 A C 1.872724 -5.7268e-08
10:122302362 A G 0.387046 4.9877e-05
10:122304263 A C 0.559594 -2.9610e-05
10:122312157 A G 0.037235 -8.1227e-06
10:122315454 G T 0.135199 -1.4181e-05
10:122317327 C T 0.034931 9.4747e-05
10:122322110 C G 0.047833 2.2265e-05
10:122325103 C T 0.027631 3.6313e-05
10:122330242 A G 0.756831 -3.0847e-05
10:122330541 T C 0.113335 3.8846e-05
10:122330948 T C 0.046765 -8.2717e-05
10:122336937 G A 0.075120 -1.5837e-05
10:122346308 A G 0.088203 -5.0138e-06
10:122352680 C T 0.024713 -7.3858e-05
10:122353716 T C 1.279180 -3.8823e-05
10:122359040 G A 0.673954 -8.1350e-06
10:122360844 T C 0.123124 -1.1413e-04
10:122363619 A G 0.107882 -1.6154e-05
10:122365049 C T 0.912589 -6.2793e-06
10:122365160 T C 0.370697 -1.6633e-05
10:122365264 G T 0.480232 2.6635e-05
10:122366428 A G 0.030422 -1.0717e-05
10:122367704 T A 0.738009 2.4916e-04
10:122368676 A G 0.270962 -2.0014e-04
10:122370860 T C 0.066583 -7.3427e-05
10:122372858 G A 0.155549 -3.2182e-05
10:122374644 A G 1.676655 9.5132e-06
10:122374787 G T 0.923283 -5.2034e-05
10:122385201 T C 0.065123 7.8447e-06
10:122386632 C T 0.336357 -6.8861e-06
10:122390712 A G 0.032847 6.4201e-05
10:122391501 A G 0.067830 1.1271e-04
10:122392124 A G 0.078226 1.3395e-05
10:122397020 G A 1.439673 -4.4948e-04
10:122398351 C G 0.070228 -8.5000e-05
10:122398936 A C 0.196160 -2.1763e-04
10:122403706 G A 0.881316 -2.6194e-05
10:122405421 T C 0.482147 -3.4580e-05
10:122405646 A G 0.238706 -1.0821e-05
10:122406856 T C 0.115208 -5.8259e-05
10:122407323 G A 0.731044 1.8551e-05
10:122410487 T C 1.069527 -1.8784e-05
10:122412930 G A 0.257804 -9.8330e-06
10:122414468 T C 1.929054 1.0456e-05
10:122414548 T C 0.743157 -1.8063e-05
10:122417977 T C 0.060413 -2.9422e-05
10:122420557 G A 0.094085 -5.8139e-06
10:122440218 T C 0.426099 7.5090e-07
10:122443197 G T 0.507103 7.0884e-06
10:122448252 T C 0.050296 8.5457e-05
10:122449733 G A 0.379422 1.1661e-05
10:122455625 A G 0.425765 1.6397e-05
10:122459793 A G 0.030254 -1.4807e-05
10:122460186 T C 1.045914 4.5251e-06
10:122461233 T G 0.025083 3.9480e-05
10:122461483 T C 0.100654 4.4595e-05
10:122468686 A C 0.060251 -3.7545e-05
10:122472449 A G 0.055106 -5.9574e-05
10:122475581 A C 0.023395 -1.5701e-05
10:122475983 C T 0.022704 4.4915e-06
10:122480687 T C 1.601058 -2.9393e-05
10:122481088 T C 0.139227 2.7534e-05
10:122482978 C A 0.022915 1.1190e-05
10:122483227 T C 0.589997 7.1542e-05
10:122488907 T C 0.118363 1.1489e-05
10:122489133 A G 0.455798 -8.2790e-05
10:122490623 G C 1.042773 -3.1076e-05
10:122491505 T C 1.896977 -4.5847e-05
10:122499165 G A 0.185358 4.4211e-05
10:122499645 C T 0.258943 4.0985e-05
10:122500375 C T 0.413801 -1.4850e-04
10:122501130 T C 0.033620 9.1525e-06
10:122502692 A G 0.029744 5.1297e-05
10:122503390 G A 0.213006 1.3585e-04
10:122504327 A C 0.024804 1.0070e-05
10:122505432 C T 0.884763 3.2844e-08
10:122509311 G A 0.489242 5.6075e-05
10:122510352 C T 0.964297 -5.8679e-05
10:122511116 G C 0.332729 -8.7898e-05
10:122518064 C T 0.143407 -7.8719e-05
10:122528874 G A 0.186387 -1.5519e-05
10:122534134 A G 0.390753 -4.7867e-05
10:122538892 G T 0.067002 1.1350e-04
10:122541384 C T 0.361427 5.1744e-05
10:122542200 T C 0.455934 1.9555e-06
10:122542649 C G 0.056586 -6.8926e-05
10:122547583 A G 0.115276 5.8624e-05
10:122567623 C T 1.767150 1.0020e-05
10:122568427 A G 0.031727 3.0921e-05
10:122578383 C T 0.027086 -1.0358e-05
10:122580681 T C 1.175884 -2.9139e-05
10:122583140 A G 0.070621 1.6732e-05
10:122597675 C A 0.426229 -1.9772e-04
10:122599784 T C 0.296542 3.6409e-05
10:122602829 T C 1.750450 4.4806e-05
10:122619930 A G 0.057460 -5.1960e-05
10:122625562 T G 0.075389 -1.1432e-05
10:122649482 G A 0.423782 -1.4294e-04
10:122654969 A G 0.688135 1.9577e-04
10:122667939 T C 0.027537 -2.7601e-05
10:122688076 A C 0.041857 -1.3107e-05
10:122692315 A C 0.060296 -2.7979e-05
10:122693921 C T 0.450932 -4.6093e-05
10:122699444 A C 0.915594 -1.7314e-05
10:122700410 T C 0.148409 -2.9928e-05
10:122706165 T C 0.165608 3.6959e-06
10:122714701 G T 0.540191 -2.8588e-06
10:122715812 C T 1.541291 -3.0027e-04
10:122716928 A C 1.006667 4.9632e-06
10:122722204 C T 0.062458 -9.5371e-05
10:122722506 T C 0.218683 1.3268e-04
10:122731039 A C 0.043071 7.0765e-05
10:122731074 G T 0.155575 4.4182e-05
10:122732356 C T 0.586235 -6.0426e-05
10:122733152 C T 0.152826 6.1605e-05
10:122734127 A G 0.029780 1.9722e-05
10:122735956 T C 0.916837 4.4324e-05
10:122736541 T C 0.045629 4.3419e-06
10:122744547 T G 0.035103 8.8667e-05
10:122745445 T C 0.111518 -4.2988e-05
10:122747777 T C 0.032805 4.5572e-06
10:122749930 G A 1.094724 -4.8767e-05
10:122754609 C T 0.912043 -1.1275e-05
10:122756727 A G 0.421058 -1.0314e-04
10:122760174 T G 0.159454 -1.7299e-04
10:122769159 T C 0.081929 1.6201e-05
10:122771305 T C 0.404031 1.5965e-04
10:122785714 C T 0.026164 2.8348e-05
10:122787807 T C 0.087681 1.6747e-05
10:122797851 A G 0.120275 -2.3226e-05
10:122798413 G A 1.185053 1.8807e-05
10:122799926 A G 0.228933 1.2533e-05
10:122802506 A G 0.857281 -6.8540e-04
10:122803238 C T 1.589000 -1.7849e-04
10:122803552 G A 0.046320 5.1628e-05
10:122805269 C G 1.000899 -2.3061e-05
10:122805328 T G 0.071777 -2.9763e-05
10:122816108 T C 0.164985 -7.9288e-06
10:122821238 A G 1.334773 3.9041e-06
10:122824142 C A 0.049154 -1.9503e-05
10:122825459 T C 1.704017 1.3692e-05
10:122834163 T C 0.175887 3.0982e-05
10:122834860 T C 0.025307 -1.1771e-05
10:122835158 G T 0.109982 -1.7285e-05
10:122841716 T C 0.020714 9.3363e-05
10:122848375 T C 0.038962 -9.4318e-05
10:122852429 C T 0.137172 1.7795e-06
10:122855207 C T 0.064503 2.7136e-05
10:122857963 T C 0.238858 1.3143e-05
10:122862370 G T 0.415291 2.0274e-05
10:122868596 T C 0.328658 4.8776e-05
10:122870416 G A 0.182791 -1.4743e-06
10:122871128 G A 0.137685 -6.6942e-05
10:122875589 A G 0.239618 4.1010e-05
10:122885554 C T 0.095571 -2.0694e-05
10:122886240 C T 0.074240 6.4877e-05
10:122889180 A G 0.047664 1.2368e-04
10:122890258 C T 0.072831 1.7248e-05
10:122892234 A G 0.136912 -3.7827e-05
10:122896069 A C 0.034996 -3.7648e-05
10:122896192 C T 0.025823 -1.7505e-05
10:122900623 A C 0.025174 -2.5734e-06
10:122901438 G T 0.069842 4.3794e-05
10:122912153 A G 0.060666 -9.3105e-05
10:122912390 A G 0.737467 -1.1463e-05
10:122915345 A G 0.370006 6.2681e-05
10:122919206 T C 0.042828 -3.0181e-05
10:122929721 T C 0.041659 2.9936e-06
10:122934110 T C 0.740301 -6.1521e-05
10:122941531 A G 1.457385 7.2631e-04
10:122947891 G C 0.205628 -7.1808e-05
10:122948833 A G 1.446168 3.5240e-04
10:122960855 A G 0.022941 1.9205e-05
10:122967170 A G 1.358273 -3.3202e-03
10:122969810 T C 0.039244 -9.3710e-06
10:122972398 A C 0.042279 5.4186e-05
10:122974848 C T 0.061462 -9.5113e-05
10:122976885 T G 0.052214 -1.0500e-04
10:122977096 G T 0.333345 -1.5811e-04
10:122982746 C T 0.029549 -1.7209e-05
10:122983096 G A 0.023149 7.1286e-06
10:122985118 T C 1.095130 -3.8356e-05
10:122996267 A G 0.248907 -2.4464e-05
10:123000561 G A 0.063552 -3.5215e-06
10:123003579 A G 0.034064 -7.7059e-05
10:123003635 T C 0.501939 -3.8187e-05
10:123021033 C A 0.248375 -4.8906e-05
10:123021731 A G 0.750155 7.2748e-05
10:123023243 T C 1.924254 -1.8246e-04
10:123025225 G A 1.519106 -1.5527e-04
10:123026878 G A 0.215609 -6.3638e-05
10:123032519 A G 0.504374 3.1128e-04
10:123033457 T C 0.064577 -7.5961e-05
10:123033549 A G 0.501186 3.5365e-04
10:123046157 G T 0.066785 -3.1046e-05
10:123059899 G A 0.903682 -9.2883e-05
10:123059975 T C 0.260777 -4.2545e-06
10:123077701 T G 0.021928 -5.3659e-05
10:123081100 A G 0.253383 4.8777e-04
10:123081449 T G 0.521826 -1.9015e-05
10:123082304 A G 0.030620 -5.5048e-05
10:123088593 A G 0.024259 -3.1715e-05
10:123092807 G A 1.339087 1.3300e-05
10:123094224 A T 0.032386 5.3373e-05
10:123095012 T C 0.621597 -8.0231e-05
10:123096468 G C 1.138334 5.8539e-05
10:123096559 A G 0.721602 -5.4783e-05
10:123096747 C T 0.501774 6.5913e-06
10:123106654 G A 0.042539 6.8677e-05
10:123109599 G A 0.562768 5.6874e-05
10:123115449 A G 0.024535 -2.4799e-05
10:123115687 T C 1.390594 -4.1418e-05
10:123118218 C T 0.371824 3.0864e-05
10:123120036 T C 0.170925 -4.6641e-06
10:123121510 A G 0.052039 2.6620e-05
10:123127866 C G 0.135987 2.0854e-05
10:123130495 G A 0.789899 1.5478e-04
10:123134482 G C 0.365595 -5.8643e-05
10:123135200 T C 1.226119 1.8897e-05
10:123135724 C T 0.676103 3.2238e-06
10:123137203 T C 0.108622 1.1395e-05
10:123138271 A T 1.974560 2.7424e-05
10:123143256 A G 0.125968 3.8651e-05
10:123148756 G A 0.979815 1.7129e-05
10:123151322 G A 1.872556 -2.2321e-05
10:123151334 T C 0.063646 1.7247e-04
10:123151488 T C 0.838930 -3.5994e-05
10:123165704 G A 0.031432 1.6773e-05
10:123168091 T C 0.129525 -5.3295e-05
10:123170513 G T 0.038465 -3.1937e-05
10:123172371 G C 0.137013 -4.8127e-05
10:123174757 A C 0.036635 -2.7884e-05
10:123180308 C T 1.602467 1.7167e-05
10:123182672 C T 0.479115 -4.7727e-05
10:123185814 G A 0.041351 -2.4757e-05
10:123186930 A G 0.103754 -8.9820e-05
10:123188167 T C 0.204499 5.8325e-04
10:123190112 G T 0.071075 -1.2733e-05
10:123193998 C T 0.538951 1.0817e-05
10:123200272 T C 0.217452 -6.2323e-05
10:123200322 G C 0.049264 4.3371e-05
10:123200339 G A 1.824557 -4.7933e-04
10:123203873 T C 0.058949 8.5935e-06
10:123204624 A G 0.026300 -7.1545e-05
10:123207193 T C 0.029166 -3.6299e-05
10:123210297 A G 0.062017 -1.4086e-04
10:123210766 A G 0.067220 -1.3088e-05
10:123212302 G A 0.993635 4.1146e-05
10:123214818 T C 0.040309 6.1423e-05
10:123215850 T C 0.456298 6.2436e-05
10:123218471 A G 0.025979 -3.2327e-05
10:123221589 C G 1.309132 -9.9121e-06
10:123229626 G T 1.001285 -8.1215e-06
10:123229725 C T 0.227897 -1.0047e-05
10:123235584 A G 0.448511 -8.7363e-05
10:123236920 A G 0.913504 1.0918e-05
10:123241122 G C 0.130067 -2.0785e-05
10:123241323 A G 0.284750 -2.3059e-05
10:123242026 C T 1.625239 3.0810e-05
10:123242721 G A 0.073520 2.4328e-05
10:123246612 A G 1.181356 1.8974e-04
10:123249057 C T 0.287359 -7.2893e-05
10:123253088 T C 0.115747 -1.8824e-05
10:123261694 T C 1.963891 4.9527e-05
10:123263616 T C 0.225895 3.8578e-05
10:123264492 A C 0.044963 -3.6924e-05
10:123268889 G T 0.528191 -1.5414e-05
10:123270216 T C 0.031617 5.1196e-05
10:123271539 A G 0.126357 2.2010e-05
10:123285525 T C 0.093153 4.0585e-05
10:123285620 T G 0.078151 7.7563e-05
10:123291264 C G 0.125559 7.8472e-06
10:123291583 A G 0.043944 -6.1339e-05
10:123296158 A G 0.229004 7.9675e-05
10:123296319 T G 1.512543 2.8635e-05
10:123309744 T C 1.157166 2.7617e-05
10:123317926 T C 0.042399 7.1372e-05
10:123325538 C T 0.349168 -2.3018e-05
10:123325794 C T 0.156828 7.0778e-05
10:123328529 T C 0.125007 9.6826e-05
10:123332577 T C 0.804859 -1.4533e-04
10:123337335 G A 1.188900 -9.2683e-05
10:123337814 G A 0.242536 -1.1354e-04
10:123338472 T C 0.091034 4.7705e-05
10:123340327 C G 0.040478 1.5655e-05
10:123340824 A G 0.105467 2.8610e-05
10:123346116 A G 1.211010 -8.8942e-05
10:123346190 G A 0.786371 7.7418e-05
10:123349430 A G 0.047774 -2.7131e-05
10:123352317 G A 1.229942 -4.1826e-05
10:123357210 T C 0.062705 1.2458e-04
10:123359727 A G 0.046226 -6.1131e-06
10:123365724 T C 0.181895 2.1667e-05
10:123368101 T C 0.057846 1.2909e-05
10:123371924 A G 0.044275 7.7767e-05
10:123387029 G A 0.373291 -1.5600e-06
10:123390785 G T 0.193470 3.0791e-05
10:123393509 C G 0.377880 -5.8942e-05
10:123397796 C G 1.633983 6.2148e-05
10:123410940 C A 1.335643 5.9495e-05
10:123418236 T G 0.080962 -3.7857e-05
10:123420363 A G 0.029640 -9.3785e-05
10:123421277 A G 0.100482 2.1801e-05
10:123422858 T C 0.310524 3.9764e-06
10:123425616 C T 0.117399 2.3891e-05
10:123427642 G A 0.651328 -3.0564e-05
10:123435982 G A 0.064224 2.1227e-05
10:123440279 C T 1.841406 -2.4507e-05
10:123442482 A G 0.030968 -4.3217e-05
10:123446062 C G 0.384355 6.9156e-05
10:123454174 C T 0.044460 -2.6482e-05
10:123460078 T C 1.132557 1.4044e-05
10:123460906 T C 0.771551 4.5502e-07
10:123462545 T C 0.319158 -4.8472e-05
10:123462700 T C 0.175654 -4.5715e-05
10:123465218 A G 0.092614 -2.9581e-05
10:123467204 G A 1.060537 9.7477e-06
10:123468719 C T 0.072523 -8.9843e-05
10:123477850 C T 0.266528 8.9312e-05
10:123488067 C T 0.133777 -9.8609e-05
10:123490096 A G 0.490563 -2.0500e-05
10:123490869 C A 0.576686 -5.4978e-05
10:123491668 C G 0.422435 -4.3581e-06
10:123493577 G A 0.230075 -3.6667e-05
10:123498222 A G 1.976945 -2.4147e-05
10:123498426 C T 0.237235 -2.7678e-04
10:123499185 A C 0.217228 1.9921e-04
10:123504920 T C 1.044262 2.4937e-05
10:123510236 T C 0.177062 2.9313e-05
10:123510993 G A 0.149821 -7.6791e-06
10:123513569 G C 0.074419 -1.5533e-04
10:123514202 G A 0.034373 -2.1494e-05
10:123514232 G A 1.758389 -1.5978e-05
10:123517343 A G 0.655895 5.1847e-05
10:123524954 G A 1.654921 -2.7062e-05
10:123525352 C T 1.782096 -1.1901e-05
10:123547144 C T 0.057648 2.9276e-05
10:123547499 A G 1.961593 4.2441e-05
10:123552235 G T 0.121709 6.7289e-05
10:123556509 G A 1.964407 3.9853e-05
10:123557194 A G 1.293108 -3.9700e-05
10:123562608 A G 0.047427 -6.9965e-06
10:123566720 T C 1.574333 3.8822e-05
10:123569487 G A 1.032928 1.4885e-06
10:123573605 A G 0.043022 -2.8052e-04
10:123590074 T C 0.044256 6.2442e-05
10:123614760 G A 1.833227 -2.9819e-05
10:123620313 C A 0.696204 -5.3427e-06
10:123625190 C T 0.360444 -4.2454e-05
10:123625438 C T 0.030572 7.5815e-05
10:123633725 A G 0.140116 2.1642e-05
10:123640628 C T 0.032149 1.3923e-05
10:123654025 G A 1.834681 -3.9584e-05
10:123654652 C T 0.141482 3.5102e-05
10:123670505 A G 0.029945 2.4128e-05
10:123678307 A G 0.115010 7.5546e-05
10:123701252 T C 0.345299 -1.0543e-04
10:123702987 A G 0.153686 1.3755e-05
10:123706916 T A 0.497642 -5.6667e-05
10:123709617 C A 0.602623 3.6098e-06
10:123711397 A C 0.045113 -4.5436e-05
10:123715349 A G 0.173466 6.9098e-05
10:123726493 A G 0.069053 2.6495e-05
10:123729233 C T 0.031477 9.3760e-05
10:123731302 A G 0.046706 -8.0905e-05
10:123731328 C G 0.029712 -3.1619e-05
10:123745931 A G 0.122758 4.1307e-05
10:123746447 C T 0.319632 -1.9390e-04
10:123753662 A G 0.058086 -1.3421e-05
10:123753731 G A 0.026924 6.2118e-05
10:123758989 T C 0.147581 1.2245e-05
10:123770622 A C 0.050267 4.5568e-05
10:123771234 T G 0.064279 3.3287e-05
10:123772695 G A 0.834499 6.9245e-05
10:123774019 T C 0.063263 -6.6151e-05
10:123774668 A G 0.347412 -8.9538e-05
10:123776115 C A 0.481634 8.2793e-05
10:123776608 G C 0.038745 8.0711e-05
10:123777413 A G 0.047067 5.4168e-05
10:123779171 C T 0.101216 2.4815e-05
10:123780283 G A 0.202168 1.1302e-05
10:123782114 G A 0.307619 -1.8575e-05
10:123790689 C G 0.068138 2.8264e-05
10:123793061 C T 0.866058 6.8054e-05
10:123793801 G A 0.125465 3.5918e-05
10:123795016 T C 0.088424 1.4748e-04
10:123796646 C G 0.727399 -2.4384e-05
10:123800272 G A 0.102416 5.7886e-06
10:123802646 G A 1.615460 7.2834e-05
10:123803475 A G 0.059037 3.9137e-05
10:123803643 A G 0.108866 2.9107e-05
10:123803685 T C 0.465428 -6.8186e-05
10:123810115 T C 0.161411 5.2230e-05
10:123817598 T C 0.033811 6.6211e-06
10:123818827 C A 1.319684 -2.0496e-04
10:123819588 A G 0.090485 -3.8340e-05
10:123821498 A T 1.610166 -1.8967e-05
10:123833105 G C 1.332005 -6.1698e-05
10:123833183 T C 0.175160 8.9679e-06
10:123834855 C T 0.566192 7.0293e-06
10:123835093 A G 0.360717 -3.2495e-06
10:123837789 C T 0.260572 8.1967e-05
10:123838026 G T 1.653552 -3.6251e-05
10:123838687 T G 1.022915 -6.5736e-05
10:123842523 A G 0.455022 1.1444e-05
10:123844172 T G 0.113137 1.2901e-05
10:123844503 T C 0.381752 3.1023e-05
10:123846288 A G 0.454435 1.6876e-05
10:123846490 T C 0.082014 3.9376e-05
10:123847554 T C 0.061354 -2.2233e-05
10:123852167 G A 0.112842 5.5341e-05
10:123853004 C T 1.226713 -2.6211e-05
10:123856471 T C 0.121540 1.9414e-05
10:123859839 G A 0.134459 5.9884e-05
10:123862547 G A 0.444814 -1.9043e-06
10:123863752 G A 0.600364 2.9875e-05
10:123865007 G A 0.179406 1.5114e-05
10:123870932 G T 0.788909 -9.4959e-06
10:123873749 A G 1.720908 -8.3280e-06
10:123878617 T C 0.080560 -1.2895e-05
10:123881303 A G 1.618945 -4.2373e-05
10:123886923 C T 1.558597 -3.5664e-05
10:123887894 A G 0.217988 2.0048e-04
10:123890894 T C 0.051994 -8.7158e-06
10:123891647 A C 0.235025 9.2380e-06
10:123893275 G A 0.145299 5.5345e-04
10:123894350 C T 1.659514 1.2965e-06
10:123894412 C T 1.853062 4.0612e-06
10:123895174 T C 0.106737 -2.5698e-05
10:123897130 T C 1.668083 -3.8473e-05
10:123898981 A G 0.209971 1.8644e-05
10:123899507 T C 1.223097 -5.7928e-05
10:123899876 A G 0.110294 9.2648e-05
10:123900111 G C 0.247521 3.8140e-05
10:123900296 T C 0.140694 9.4042e-06
10:123900764 A G 0.086554 -7.3152e-05
10:123901171 T C 0.067161 -1.5799e-05
10:123901964 C T 0.273016 1.1489e-05
10:123903133 A G 0.467807 9.0935e-06
10:123903442 A G 1.577994 -1.2229e-05
10:123904707 A G 0.053075 -9.1367e-05
10:123904884 G A 0.206096 1.5004e-05
10:123906610 C T 0.057541 1.2331e-04
10:123908098 A G 1.084685 -5.1115e-06
10:123910423 T C 0.025456 4.9775e-05
10:123912848 G A 0.098135 -1.0991e-04
10:123913330 C T 0.146789 3.6200e-05
10:123918365 T C 0.133939 -6.8967e-05
10:123919660 C A 0.058673 5.0425e-05
10:123921288 A G 0.136893 4.3400e-06
10:123921894 G T 0.179172 -4.4797e-05
10:123924229 T G 0.666817 2.1331e-05
10:123927799 C G 0.029799 -1.2002e-05
10:123928034 C T 0.067343 -2.7476e-05
10:123929133 C T 0.225843 1.4478e-05
10:123934108 G C 0.206164 -7.0705e-05
10:123934772 A G 0.204736 1.7849e-05
10:123935806 C T 0.486811 3.8878e-05
10:123936896 A G 0.054347 -1.2405e-06
10:123937461 C A 0.620711 -1.2219e-05
10:123939127 T C 0.807342 1.6582e-06
10:123946421 G A 0.027670 -2.7717e-05
10:123950227 A G 1.112527 -5.8289e-05
10:123959217 T C 0.310229 3.2915e-05
10:123964980 C A 0.977504 -3.6826e-05
10:123967911 T G 0.151830 -2.9192e-05
10:123971687 G A 0.028861 2.3402e-05
10:123972758 T C 0.056061 4.5020e-05
10:123981375 C T 1.021893 -3.2718e-06
10:123981899 T C 0.636184 -3.3582e-05
10:123984809 T C 0.635200 -3.2662e-05
10:123990194 G A 0.148162 -1.3891e-05
10:123990216 T G 0.029734 -6.0451e-05
10:123990244 A G 0.730680 -1.1150e-05
10:123996970 A G 0.091339 -1.3490e-04
10:124001284 C T 0.093646 -3.6964e-06
10:124002896 G A 0.729119 -3.3657e-05
10:124006043 T C 0.172778 -7.5771e-05
10:124009124 C G 0.131187 7.3778e-05
10:124011958 T C 0.244418 -6.9117e-05
10:124013604 A C 0.475006 6.5178e-06
10:124014643 A G 0.753060 -6.2127e-06
10:124015629 T C 0.084409 -4.1269e-05
10:124015709 T C 0.755631 -4.2589e-05
10:124017270 G T 1.071585 -6.2632e-06
10:124017404 T C 1.019182 -2.0866e-06
10:124021162 T G 0.642185 -2.9620e-05
10:124023795 G T 0.367598 3.0384e-05
10:124028529 A G 0.055252 9.3125e-05
10:124029758 A G 1.056171 -1.9905e-05
10:124034333 C T 0.743410 -7.3524e-05
10:124034528 T G 0.733228 -1.1356e-04
10:124035292 T G 0.037242 -4.7979e-05
10:124037200 T C 0.067138 1.6709e-04
10:124039455 A G 0.361113 2.9364e-05
10:124041103 C T 0.132557 -2.7879e-04
10:124041678 G A 0.515737 1.3509e-05
10:124042764 G A 0.562404 -1.0201e-05
10:124045488 T C 0.274694 -3.9696e-06
10:124046501 C T 0.065152 3.9427e-04
10:124055584 C T 0.055308 1.8547e-05
10:124061501 T C 0.568130 3.5142e-05
10:124066189 A G 0.901251 2.6159e-05
10:124068142 A G 0.051611 1.0680e-05
10:124070001 A G 0.136325 6.2134e-05
10:124087746 T C 0.024499 6.1173e-05
10:124088513 T C 0.040562 -6.6780e-05
10:124089075 A G 0.260390 9.1251e-06
10:124091921 T C 1.046210 -6.4686e-05
10:124096061 C A 0.616294 -4.6743e-07
10:124096160 G A 0.056674 -5.0106e-05
10:124099305 G A 0.540612 -2.1585e-05
10:124104793 G A 0.628946 -4.4408e-05
10:124108798 T C 1.578614 -2.9637e-05
10:124111537 C T 0.277229 -9.4915e-06
10:124116818 C G 0.495458 9.5322e-06
10:124128690 C T 0.355433 1.0343e-05
10:124129117 G A 1.668975 1.6889e-05
10:124129667 A G 0.142670 -2.6593e-04
10:124139161 A G 0.025862 -9.0500e-05
10:124143632 T C 0.135841 3.5108e-06
10:124162495 G A 0.047693 -3.6194e-05
10:124165615 A G 0.940038 -2.3688e-06
10:124166810 T C 0.087684 -6.8375e-05
10:124174203 C T 0.050215 3.7081e-05
10:124180030 G A 0.037670 3.1369e-05
10:124189197 G A 1.178153 7.1379e-05
10:124201665 G T 0.240419 1.4120e-05
10:124208399 C T 0.332582 1.3032e-05
10:124214251 A G 0.248268 3.8689e-04
10:124214355 T C 0.305876 5.5809e-06
10:124214448 T G 0.428098 4.1122e-05
10:124217414 C T 0.216456 -1.2001e-04
10:124217632 G T 1.195777 6.1259e-05
10:124220544 A G 0.424457 4.3217e-05
10:124232420 A G 0.247878 4.2627e-04
10:124234604 C A 0.516918 -4.9174e-05
10:124235355 C G 1.528155 -1.9976e-05
10:124237178 A G 0.184839 6.2257e-05
10:124237612 G A 0.858511 1.0579e-04
10:124240662 A G 0.400078 1.9833e-04
10:124243020 T G 0.074324 1.9544e-05
10:124243587 G A 0.069741 -1.4496e-05
10:124257452 A C 0.044457 1.7153e-05
10:124261558 C T 0.046151 -2.9713e-04
10:124267087 A G 0.669527 -7.6453e-05
10:124267751 G A 0.138224 -2.4075e-05
10:124268948 A G 0.028352 5.8723e-05
10:124274603 C T 0.166789 3.8858e-05
10:124275030 G A 0.032003 9.3946e-05
10:124275372 A G 0.103264 -2.8424e-04
10:124283264 C T 0.921083 -2.0375e-05
10:124288724 A G 0.602600 -9.2706e-06
10:124289827 T C 0.137279 -1.7537e-05
10:124290171 T C 0.041351 1.5950e-04
10:124291502 T G 0.767575 8.2849e-06
10:124293292 C T 1.967299 -6.3415e-05
10:124299336 G A 0.052188 -4.4129e-05
10:124299523 T C 0.027264 -2.4051e-06
10:124299697 A G 0.047576 1.1261e-04
10:124304215 G A 1.846473 -3.1469e-05
10:124304771 G T 1.966744 4.8066e-05
10:124307554 A G 1.148198 -2.0892e-05
10:124309488 A G 0.027631 -3.8176e-06
10:124315760 T C 0.989951 6.1462e-07
10:124318159 A G 0.040332 8.6415e-05
10:124318791 T C 0.041448 3.3310e-06
10:124320116 G A 0.065967 -8.5860e-06
10:124325400 T C 0.078417 2.2066e-05
10:124330368 T G 0.108337 -4.4425e-05
10:124332035 C T 1.378396 -7.8524e-05
10:124338946 T G 1.047456 -4.7333e-05
10:124339817 C T 0.140963 2.0395e-05
10:124378238 C G 0.192934 -2.2295e-06
10:124378602 T C 0.060488 -3.6344e-05
10:124382062 A G 0.242286 2.1168e-06
10:124383447 C T 0.194070 -6.4729e-06
10:124390721 C T 0.094951 2.7158e-05
10:124394721 C T 0.149275 -6.1749e-05
10:124395814 T C 0.027083 -5.6438e-06
10:124398679 G A 0.082215 1.2032e-05
10:124400229 G T 0.821701 -6.7278e-05
10:124400981 T C 0.072731 -6.2165e-06
10:124404306 T C 0.252292 3.7162e-05
10:124406036 G A 0.033921 3.6134e-05
10:124406977 G A 0.559217 -6.7529e-05
10:124407231 G A 0.115705 -1.1004e-04
10:124408632 T C 0.118713 3.7483e-05
10:124409334 T C 0.112277 -2.2946e-06
10:124418878 G A 0.799620 -2.1352e-05
10:124419652 A C 0.054610 -2.5320e-05
10:124434531 C T 0.181266 2.7857e-05
10:124436375 A G 0.114656 2.3874e-05
10:124443454 A G 0.061374 2.7120e-05
10:124445267 T C 0.269836 8.3947e-06
10:124451804 C T 0.740577 -3.5003e-05
10:124452866 A G 0.470494 -5.2345e-05
10:124457452 T C 1.487080 -1.2824e-05
10:124459139 C T 0.836541 8.5818e-06
10:124459248 T G 0.063938 -4.7730e-06
10:124459923 T G 0.022000 3.9350e-05
10:124462603 G C 0.094685 -1.1477e-04
10:124467147 T C 0.220052 6.4639e-05
10:124467722 T C 0.039894 1.1084e-05
10:124468010 G T 0.097723 2.7288e-05
10:124472451 A C 0.036907 -1.9308e-05
10:124476677 T C 0.245226 -8.5067e-05
10:124479220 G C 0.091426 2.1510e-04
10:124481469 A G 0.071734 2.9892e-05
10:124492780 G A 0.120070 1.3148e-05
10:124494822 C T 0.193372 -4.1439e-06
10:124501079 C T 0.021068 -2.8081e-06
10:124502269 G A 0.129415 -9.0685e-06
10:124505217 G A 0.163878 6.7569e-05
10:124507748 C T 0.164930 -9.2218e-06
10:124512345 G A 1.076054 5.7763e-05
10:124513498 A G 0.581723 2.0021e-05
10:124514269 C T 0.784076 -3.2213e-05
10:124521864 G T 0.168162 7.0880e-05
10:124523514 G A 0.265197 5.9984e-05
10:124524418 T C 1.283312 3.8709e-06
10:124525523 G A 0.492517 3.1897e-05
10:124530097 T G 0.488083 4.9660e-05
10:124537961 C T 0.274110 4.7353e-05
10:124544811 T C 0.055019 2.1581e-06
10:124546315 T G 0.586413 -3.0881e-06
10:124547293 A G 1.174053 -1.0114e-05
10:124550098 A G 0.359457 -1.0895e-05
10:124554089 T C 1.304189 -1.7678e-05
10:124557592 G T 0.159233 1.0807e-05
10:124585833 C T 0.457443 7.0462e-06
10:124590770 C T 0.588796 -7.9526e-06
10:124594153 G A 1.093575 -1.0266e-05
10:124595429 T C 0.040569 -3.6170e-05
10:124605666 T C 0.248884 -1.7796e-05
10:124607825 C T 0.423029 -1.1181e-05
10:124610027 A G 1.112608 8.5909e-06
10:124622350 G A 0.117279 6.6335e-06
10:124632667 C T 0.068323 -3.0839e-05
10:124644448 T C 0.061121 -7.4435e-05
10:124648964 G A 0.037881 -2.9183e-05
10:124653996 C T 1.074727 5.8992e-06
10:124670298 G C 0.194411 -4.3654e-06
10:124671379 A G 0.067603 3.9472e-05
10:124675074 T G 0.100226 -8.5113e-06
10:124686656 C T 1.152849 -5.1579e-06
10:124690291 A G 0.145309 1.4179e-06
10:124701450 A C 0.043292 -1.4269e-05
10:124709249 G A 0.923244 1.3893e-05
10:124714018 A G 0.171123 5.7933e-06
10:124717846 A G 0.039634 7.7518e-06
10:124740079 A G 0.036210 -1.3513e-05
10:124742895 C G 1.386410 -3.0247e-05
10:124763209 T C 0.026420 4.0927e-05
10:124767745 G A 1.677599 -2.3164e-05
10:124768423 A G 0.073052 5.7844e-06
10:124769171 T C 0.054805 2.2911e-05
10:124770855 G C 0.795005 -2.5348e-05
10:124778100 G A 1.384167 -3.0972e-05
10:124783824 A G 0.036440 -4.6844e-05
10:124799286 G A 0.040585 -3.5788e-05
10:124806770 G A 0.173846 3.8223e-05
10:124809491 C T 0.227384 1.2180e-05
10:124818495 A G 0.034343 -1.7947e-05
10:124818861 T C 0.061978 2.7289e-05
10:124826419 T C 1.191399 -1.6702e-05
10:124831654 T C 0.041250 4.4532e-06
10:124833730 G T 1.963362 1.7108e-05
10:124839468 T C 0.055895 -1.2899e-05
10:124848473 A G 0.411045 5.5923e-06
10:124852915 G A 1.720687 -5.8334e-05
10:124854302 C T 1.963761 9.5030e-07
10:124856209 G A 1.963553 -9.1037e-06
10:124860963 G A 0.318496 -4.4771e-05
10:124861748 C T 0.215628 3.9414e-05
10:124864355 T C 0.361291 -8.6733e-05
10:124871716 A C 0.456551 -1.8232e-05
10:124877289 C T 1.031016 1.7636e-06
10:124879148 C T 0.557062 -1.1386e-05
10:124879183 T C 0.245983 1.0152e-05
10:124889206 A G 0.051150 1.6656e-05
10:124891137 T C 0.109281 -1.5279e-05
10:124892160 C G 0.631390 4.9356e-05
10:124897519 C T 1.829614 -2.9875e-05
10:124898528 G C 0.673779 1.1310e-03
10:124901408 G A 0.184602 3.6484e-06
10:124902187 C A 1.339606 -1.5241e-05
10:124902744 C T 0.723014 4.8507e-05
10:124907101 T C 0.065145 6.3790e-05
10:124929150 T C 0.052234 -3.7701e-04
10:124931515 C T 0.246392 -1.4955e-05
10:124932086 A C 0.967539 4.4483e-05
10:124933150 T G 0.206138 5.0637e-04
10:124935531 G C 0.074565 1.7254e-05
10:124949760 A G 0.037602 -5.2206e-05
10:124950846 A G 0.029049 7.5088e-05
10:124951341 T C 0.032032 1.0716e-04
10:124956000 A G 0.378419 -1.1125e-05
10:124960031 A G 0.129165 -7.0006e-05
10:124962758 A G 0.258901 -1.4238e-05
10:124964383 C T 0.074406 -1.4749e-04
10:124969913 A G 0.705231 2.5154e-04
10:124973974 C T 0.083338 -3.0640e-05
10:124980695 G C 0.415826 1.7198e-05
10:124987747 A G 0.057979 1.5859e-04
10:124990380 A G 0.857443 8.4262e-05
10:125001575 T C 0.070845 -5.6146e-05
10:125003630 C T 1.651867 3.9727e-05
10:125005268 T C 0.204164 -3.3057e-05
10:125007445 T C 0.072880 -2.7269e-05
10:125022170 G T 0.491394 -2.2354e-06
10:125031155 C T 1.136841 -2.8129e-05
10:125033347 T A 0.086538 5.0327e-06
10:125033389 G A 0.024207 2.9961e-05
10:125054319 T C 0.075473 -2.6884e-05
10:125059989 A G 0.084091 -2.2967e-05
10:125061080 T C 0.230666 6.2627e-06
10:125061307 G A 1.964748 2.2851e-05
10:125077919 C T 0.407751 3.8954e-06
10:125083220 T C 0.302829 -2.5653e-05
10:125087580 C T 0.098875 2.0215e-05
10:125109478 C T 0.215077 2.2127e-06
10:125112096 G A 0.107567 1.3855e-06
10:125117465 A C 0.051228 -8.5956e-06
10:125120811 T G 0.195284 -5.1207e-06
10:125127109 A G 0.034467 3.0125e-05
10:125132539 A G 0.020568 -6.2024e-05
10:125133086 A G 0.057833 -2.1848e-05
10:125134743 A C 0.830990 6.0243e-06
10:125138242 T C 0.076928 3.6557e-06
10:125140383 G T 0.193534 -6.8634e-05
10:125153605 C T 1.896749 8.7309e-06
10:125165896 A G 0.036651 2.7747e-05
10:125167761 A C 0.273484 -1.4993e-05
10:125174770 G A 0.228676 -8.6416e-05
10:125182167 T G 0.127720 3.0279e-05
10:125183195 T C 0.076489 7.3902e-05
10:125185403 C A 1.918353 5.4895e-05
10:125185442 T C 0.570068 6.1310e-05
10:125192223 T C 0.025343 1.1481e-04
10:125194403 G T 0.080102 -1.3675e-04
10:125194779 G C 0.280336 9.7248e-06
10:125198916 G A 0.224629 -2.0077e-04
10:125204321 T C 0.143446 -1.0964e-04
10:125206647 A G 0.060420 -6.5625e-05
10:125207138 C T 0.026735 -8.1917e-06
10:125210154 C T 1.266609 3.0771e-05
10:125210522 G A 1.746932 -1.8349e-05
10:125212534 C T 1.843892 -3.3877e-06
10:125212822 C T 0.134225 4.8102e-05
10:125215304 C G 0.082195 3.6871e-05
10:125215981 A G 0.110982 -1.9785e-05
10:125217174 A G 0.075490 7.3105e-05
10:125221082 A C 0.238290 -5.2240e-06
10:125224533 C A 0.193457 3.7987e-07
10:125226178 A C 0.687269 3.1589e-05
10:125228663 A C 0.192863 -1.4910e-05
10:125230352 A G 1.236414 -1.2670e-05
10:125238532 A C 0.186942 9.6461e-05
10:125239687 A G 0.102569 -7.7095e-05
10:125242283 T C 0.883416 1.1394e-05
10:125242420 G A 0.123468 5.0913e-06
10:125243884 A G 0.105974 -5.3968e-05
10:125250259 C T 0.195644 -5.5978e-05
10:125250651 A G 0.089281 -2.2053e-05
10:125251408 A G 0.200234 -3.7787e-05
10:125252093 A G 0.373002 2.4166e-05
10:125256095 T G 0.491527 -9.5287e-06
10:125257980 C T 0.073984 -1.0911e-05
10:125259268 T G 0.082062 -4.7394e-05
10:125259400 C T 1.924747 7.9497e-05
10:125264527 G A 0.757059 2.8163e-05
10:125267450 G A 0.176043 2.7220e-05
10:125269591 C G 0.218975 -5.9119e-05
10:125269855 T C 0.452471 1.1871e-05
10:125270662 C A 0.067385 2.6829e-05
10:125274226 A G 0.496938 -3.6907e-05
10:125274575 G A 1.811591 -2.2950e-05
10:125275101 T C 0.457989 1.2163e-04
10:125275363 C T 0.766822 -3.7874e-05
10:125275786 A C 0.228277 -2.4194e-05
10:125275978 G A 1.702673 1.1074e-05
10:125276076 C G 0.235109 4.2955e-06
10:125277956 G A 0.236628 -3.9202e-05
10:125278806 C A 1.132498 1.2671e-04
10:125279211 T C 0.270839 1.8055e-06
10:125279782 A G 0.117006 2.5043e-05
10:125281191 T G 0.435203 1.0939e-04
10:125281326 C T 1.486645 -3.1054e-05
10:125285001 C T 0.071306 -1.5377e-04
10:125285925 T C 0.068164 5.2736e-05
10:125287792 A G 0.397984 9.0091e-06
10:125290017 A G 0.269660 1.7430e-05
10:125290738 T C 0.516516 8.9649e-07
10:125300266 C T 0.454379 2.2924e-05
10:125301502 A G 0.171213 -1.1310e-04
10:125309861 T C 0.041176 6.3315e-05
10:125310696 A G 0.157581 6.7678e-05
10:125312906 A G 0.477145 9.5287e-06
10:125314940 A C 0.036255 5.7132e-05
10:125320939 A G 0.249332 -1.7332e-04
10:125322297 G A 0.385368 -2.1702e-05
10:125327801 C A 1.714452 3.5367e-06
10:125333494 T C 0.433003 -1.8758e-05
10:125334199 A G 0.039024 8.8740e-06
10:125334540 A G 0.086243 -7.7478e-05
10:125340640 T C 1.944861 -6.6431e-05
10:125348285 T C 0.033555 -8.7484e-05
10:125356265 C T 0.049475 -2.6776e-06
10:125365582 C A 0.350330 -5.6143e-05
10:125365597 C T 0.649027 1.0993e-04
10:125368117 G A 1.265022 3.3526e-05
10:125373115 A G 0.195024 -8.2570e-06
10:125374553 C T 0.603703 -4.3020e-05
10:125376495 G T 0.051913 8.5484e-05
10:125377804 A G 0.989007 -9.4273e-05
10:125381332 C G 0.044194 -8.6250e-05
10:125385066 T C 0.968737 1.4806e-05
10:125393795 T C 0.338509 2.2831e-06
10:125405776 G A 0.073237 -4.0222e-05
10:125411062 T C 0.127831 3.9791e-05
10:125415905 G A 1.625489 -1.2793e-05
10:125416261 G C 1.152833 1.5708e-05
10:125416625 C T 0.390406 -4.3473e-05
10:125419383 C G 0.065350 4.7257e-06
10:125424306 C T 0.252188 -4.0396e-05
10:125438536 C T 0.039553 -4.4086e-05
10:125439038 A G 0.718846 -1.4185e-05
10:125442828 T C 0.027560 1.0941e-04
10:125445215 T C 0.061481 -6.8402e-05
10:125451156 C T 0.095779 -1.0823e-04
10:125451208 A G 0.706909 2.4165e-05
10:125451452 C T 0.409270 -5.6907e-05
10:125453358 A G 0.106857 3.2733e-05
10:125455780 C T 0.372807 -7.0714e-07
10:125455781 A G 0.028313 3.9393e-05
10:125464711 C T 0.172541 -3.5809e-06
10:125472769 T C 0.091050 2.6569e-05
10:125474629 T C 0.020854 -7.6128e-05
10:125474692 A C 1.441815 -4.0174e-05
10:125478237 T C 0.108661 1.1707e-06
10:125480831 C T 0.443824 4.9501e-05
10:125481766 C T 0.027232 8.9532e-07
10:125484798 T C 0.059141 -6.0990e-05
10:125487768 G A 0.475009 2.2410e-05
10:125490424 T C 0.081971 -6.8553e-06
10:125493113 G A 0.096181 -3.3560e-05
10:125495231 C T 0.479031 4.8191e-05
10:125496009 C T 0.849183 -3.9291e-05
10:125509947 G C 1.606654 -2.9502e-05
10:125515848 T C 1.895136 -1.6700e-04
10:125519051 A G 0.050228 -2.5319e-05
10:125519977 C T 1.619487 6.8440e-06
10:125524969 C T 0.114030 -3.1090e-05
10:125525978 C T 0.094734 5.0823e-05
10:125528297 G T 0.748730 2.3085e-06
10:125534912 T C 1.672030 3.3094e-06
10:125536999 G C 0.084075 -5.0599e-05
10:125537597 C A 0.760110 -2.7597e-05
10:125540177 T C 0.572223 -1.6006e-05
10:125543163 C T 0.198478 4.9800e-06
10:125545837 T G 0.264698 -9.7363e-06
10:125546418 G A 0.470569 -1.4909e-05
10:125548345 T C 0.044162 9.3144e-05
10:125551169 G A 0.065879 -1.6603e-05
10:125551436 G A 1.479193 1.9787e-05
10:125551931 A G 1.198932 3.4189e-05
10:125552342 T C 0.322014 1.5806e-04
10:125555791 T C 0.148840 4.4521e-05
10:125556349 C T 1.115127 2.4409e-05
10:125560212 G A 1.534462 -5.3612e-05
10:125561147 G A 0.041081 -1.6140e-05
10:125564251 A G 0.026502 7.2975e-06
10:125564900 G A 0.247826 1.5012e-05
10:125566066 C T 0.822503 2.3362e-05
10:125568388 C T 0.417881 8.6265e-06
10:125572765 T C 0.045872 -4.3779e-05
10:125589698 A G 0.068492 8.9032e-06
10:125593259 G T 0.105432 -2.3279e-05
10:125597072 A G 0.459871 6.9559e-05
10:125598243 A C 0.195083 2.9158e-05
10:125600348 A G 0.037842 2.6443e-05
10:125615638 T C 0.151872 1.4520e-05
10:125616800 A G 0.308200 -3.0387e-05
10:125616969 A G 0.054866 4.4249e-04
10:125617894 T C 0.034931 7.1296e-05
10:125618033 A G 0.020867 4.6670e-06
10:125620234 A G 0.340898 5.4074e-06
10:125621175 C T 1.329957 2.7206e-06
10:125623975 T C 0.040351 1.6301e-05
10:125625215 C T 1.336214 3.0553e-05
10:125629295 C A 0.494662 -6.7700e-06
10:125630973 A G 0.059573 8.1427e-05
10:125631050 T C 0.540093 3.4489e-05
10:125635648 T C 0.261757 2.8232e-05
10:125635730 T C 1.346218 6.1522e-05
10:125643667 G A 0.037758 -4.0980e-05
10:125649185 A G 0.780665 1.8733e-04
10:125649549 T C 0.521936 2.6240e-05
10:125650709 C G 0.778059 2.6247e-04
10:125654287 C T 0.059108 3.9525e-06
10:125656195 A G 0.178789 -3.1066e-05
10:125657207 G T 0.637287 9.2610e-06
10:125661607 C T 0.123962 1.2161e-05
10:125661978 T C 0.050183 6.3059e-05
10:125664801 A G 0.360139 -1.9112e-05
10:125666239 T C 1.339441 -3.4660e-06
10:125667887 G A 0.885250 2.8650e-05
10:125669087 A G 0.063328 -7.3732e-06
10:125670941 A C 0.147305 -2.4274e-05
10:125677075 A G 0.811091 1.0774e-05
10:125677593 T C 0.038904 -9.4691e-06
10:125678432 G A 1.266054 4.9758e-05
10:125678581 G C 1.320025 -2.1033e-04
10:125678755 A G 0.958068 -2.4857e-05
10:125678982 C A 0.168201 -9.6867e-06
10:125681274 G T 0.449735 -3.2538e-05
10:125683133 A G 1.473169 -5.1925e-06
10:125684673 A G 1.446551 -1.2288e-05
10:125686769 A G 0.050170 2.1241e-05
10:125687980 T C 0.129632 -1.0810e-05
10:125695197 A C 1.032918 5.3269e-05
10:125696801 A G 0.105256 -1.2245e-05
10:125697849 C T 1.510911 4.6468e-08
10:125699409 G A 0.647761 3.4776e-05
10:125703740 C T 0.472335 -2.3808e-05
10:125703816 T C 0.209533 -4.0390e-04
10:125706486 G T 0.189594 -2.0677e-04
10:125707214 G T 0.318700 -9.3495e-06
10:125707465 A C 0.024466 2.2503e-05
10:125709080 A G 0.199361 -8.9770e-05
10:125712874 T C 1.296779 -5.2229e-05
10:125722486 G T 0.471381 -2.3237e-05
10:125723642 C A 0.167789 -2.3334e-04
10:125728988 T C 1.202860 2.3894e-05
10:125730223 A G 0.133660 3.7967e-05
10:125734394 T C 1.271874 5.3126e-06
10:125745178 C A 0.058219 -1.1441e-05
10:125750492 C A 0.394021 -5.8468e-05
10:125756643 G A 0.248505 -5.9515e-05
10:125756780 G A 1.278635 2.2170e-06
10:125757384 C T 0.057119 5.1195e-06
10:125757776 T C 0.331807 3.0116e-05
10:125757924 G C 0.030396 -1.8659e-05
10:125761974 C T 0.190649 -7.2505e-05
10:125764026 T C 0.545247 1.7549e-05
10:125765451 C G 0.047203 -1.7667e-06
10:125765458 A G 0.039588 -1.2102e-04
10:125768032 T C 0.213950 -2.0860e-05
10:125771377 C T 1.197059 -3.2834e-06
10:125773318 T C 0.525503 1.0312e-06
10:125774073 C T 1.813197 -2.3312e-05
10:125775439 A G 0.049115 -3.8219e-05
10:125779338 A C 0.064983 3.6121e-07
10:125780647 G A 0.059430 -5.8326e-06
10:125780759 C G 0.551087 5.6422e-06
10:125784766 C T 0.045713 -2.5574e-04
10:125784851 T C 0.578266 -2.5158e-05
10:125788817 A G 0.220821 3.6603e-05
10:125789597 A G 1.667869 6.3138e-06
10:125789950 C T 0.563187 -3.0610e-05
10:125790399 C T 0.093247 -9.6774e-05
10:125796933 C T 0.523118 8.5888e-05
10:125798111 C T 0.340204 3.6731e-05
10:125801809 A C 0.523455 -2.6406e-05
10:125802150 T C 0.074918 1.1287e-05
10:125802888 C T 1.868881 -1.2909e-04
10:125804055 G A 0.058011 2.7064e-05
10:125805631 A G 0.070699 1.5747e-05
10:125823442 A G 0.036028 -2.3472e-05
10:125823590 G A 0.663013 -1.5767e-06
10:125824450 T C 1.318240 1.6730e-05
10:125825377 A T 0.625758 2.3721e-05
10:125826412 C A 0.056833 -1.4125e-05
10:125830596 T C 1.334196 6.9311e-06
10:125836840 G A 0.625654 2.4627e-05
10:125842193 G A 0.034418 -1.0333e-04
10:125849315 T C 0.695480 -3.8669e-05
10:125854966 A G 0.267693 9.1166e-06
10:125856010 T C 0.059988 -1.4241e-05
10:125859733 G A 1.441059 -2.1513e-05
10:125860494 T G 0.071497 7.8241e-05
10:125867071 C G 1.450137 -2.5152e-05
10:125921423 G A 0.734738 -1.6756e-05
10:125921909 T C 1.186319 -5.0820e-06
10:125922922 G A 0.397342 2.1964e-05
10:125928360 C T 0.832396 -9.2710e-06
10:125928581 T G 1.843506 7.7062e-07
10:125932422 T C 0.042318 6.1323e-05
10:125932457 G A 0.226979 2.9047e-05
10:125934670 C A 0.141119 3.0905e-05
10:125935908 T C 0.060744 5.9273e-05
10:125937250 C T 0.081436 9.8249e-05
10:125937628 A G 0.042828 -6.2437e-05
10:125937755 T C 0.122203 4.5792e-06
10:125937820 C T 0.155338 1.0337e-05
10:125940466 A G 0.407874 3.3440e-05
10:125945432 A G 0.106405 -2.9688e-04
10:125949069 C T 0.836466 -9.9295e-06
10:125956839 C T 0.615193 5.9179e-06
10:125956902 G T 0.083017 -3.4099e-05
10:125964019 T C 0.066525 2.4318e-05
10:125964411 A G 0.789360 4.5549e-05
10:125965713 T G 0.026063 1.3068e-05
10:125967560 A G 1.393375 -2.5740e-05
10:125967796 T C 0.145689 2.4567e-05
10:125975658 T C 0.654266 5.2605e-05
10:125978379 C T 0.186124 -7.3118e-05
10:125987168 T C 0.070076 9.2522e-05
10:125990064 T C 0.148071 -9.8681e-05
10:125990522 A G 1.258677 -3.2085e-05
10:125997442 A G 0.081942 1.8940e-05
10:125998922 G A 0.086564 3.6998e-06
10:126001806 A G 0.048453 -1.2984e-05
10:126012384 C A 0.922891 1.9766e-05
10:126017922 C A 1.281624 -5.9580e-05
10:126018940 G T 0.053951 8.8879e-06
10:126019087 C T 0.094020 -3.9514e-05
10:126026714 T G 0.045408 6.7817e-05
10:126028248 A G 0.081027 -1.2363e-05
10:126031910 G A 0.149321 -9.3453e-05
10:126033511 G T 0.070511 6.3057e-05
10:126037108 T C 0.084477 -3.0038e-05
10:126038055 A G 0.098840 1.2231e-04
10:126046232 A C 0.199185 -7.7514e-06
10:126046479 G A 0.271627 -8.3938e-05
10:126047795 A G 1.083374 2.0508e-05
10:126054274 C T 1.257684 5.4283e-05
10:126056539 A G 1.035294 2.9549e-05
10:126057118 T C 0.152450 -1.4175e-05
10:126057167 T C 0.052961 8.5691e-05
10:126057700 C G 1.339665 1.1037e-04
10:126058037 T C 1.946393 8.8670e-05
10:126058997 A G 0.282312 1.3425e-04
10:126068162 C T 0.321738 -2.8368e-05
10:126068253 C T 0.115529 -3.9519e-05
10:126075632 A C 0.046288 6.8523e-06
10:126077802 A G 0.728337 1.9778e-05
10:126080504 G A 0.172995 -2.3376e-05
10:126086730 A G 1.741901 5.6527e-05
10:126090430 G A 0.446762 -6.2953e-05
10:126091814 C A 0.626839 2.1566e-05
10:126093991 C T 1.632866 8.5785e-05
10:126107465 A G 0.049800 2.6217e-05
10:126107506 C A 1.607196 4.2915e-05
10:126109296 T C 0.270598 -9.7207e-06
10:126113056 A G 0.092244 -1.1486e-05
10:126130121 A G 0.542625 9.1623e-05
10:126135262 T C 0.287518 -1.4190e-05
10:126137436 C T 0.840406 4.3609e-05
10:126138345 T C 0.236813 -3.2014e-06
10:126141160 G A 0.096418 -1.6584e-06
10:126142257 G C 0.054717 -1.4890e-04
10:126144179 C A 1.337409 4.7249e-05
10:126145388 T C 1.453347 3.1443e-05
10:126147677 A G 0.026368 -1.0635e-04
10:126153362 A G 1.449514 1.2207e-05
10:126154782 T C 0.722758 2.0595e-04
10:126157123 A G 1.175657 -1.3092e-04
10:126157899 A G 0.082179 -1.8847e-05
10:126157910 G A 0.368081 -2.9919e-05
10:126158935 G A 0.579928 -9.1820e-05
10:126163280 C T 0.032733 -1.5200e-05
10:126163405 A C 0.076931 1.2461e-04
10:126168010 T G 0.591577 6.7040e-05
10:126168299 G A 0.042600 -8.2398e-05
10:126168869 A C 0.317152 8.9959e-05
10:126172629 A G 0.106461 -7.1883e-06
10:126172863 G A 1.787621 -1.0525e-04
10:126172907 A G 0.039975 5.7164e-06
10:126173339 G A 0.269034 3.3202e-05
10:126175039 C T 1.687879 -3.7789e-05
10:126180651 A G 0.397329 -2.1951e-05
10:126181713 A G 0.572044 4.4286e-06
10:126182680 A C 0.207095 1.1033e-04
10:126184513 T C 0.059157 2.9291e-05
10:126184961 T C 0.027287 1.2343e-05
10:126185675 C G 0.111544 -1.2115e-05
10:126185707 T C 1.362674 5.3215e-06
10:126189396 A G 0.075529 2.0127e-04
10:126195037 T C 0.158571 -5.8708e-05
10:126209578 C T 0.122287 2.7418e-05
10:126210423 T C 0.049517 3.3830e-05
10:126217563 T C 0.873237 2.0605e-05
10:126221465 C G 0.040588 2.8390e-05
10:126223511 C A 0.316880 -1.0039e-05
10:126224647 T C 0.153125 -4.7854e-05
10:126224735 T C 0.073305 5.0890e-05
10:126224788 A G 0.164443 4.8101e-06
10:126228805 T G 0.111582 -2.2091e-05
10:126230878 A C 0.927029 -2.8575e-06
10:126233418 T C 0.049605 1.8151e-05
10:126235295 A G 0.051117 5.5411e-08
10:126235455 G C 1.390694 -6.2217e-06
10:126235538 C A 1.469505 -2.0719e-05
10:126245041 G A 0.859209 1.8776e-06
10:126246679 C T 0.074763 -1.7126e-05
10:126250069 T C 0.497752 8.7847e-06
10:126253781 G A 1.707564 -1.0121e-05
10:126259948 A G 1.028790 2.1004e-05
10:126260511 A G 0.412301 1.4492e-06
10:126261826 C A 0.035658 2.0566e-05
10:126264394 T G 0.069410 -6.6621e-05
10:126264468 T C 0.055856 -4.2592e-05
10:126265591 A G 0.794492 -3.1892e-05
10:126266756 A G 0.899891 1.1261e-05
10:126268406 T A 0.082254 3.4195e-05
10:126272746 T C 0.408137 2.4087e-06
10:126277624 T C 0.131904 1.1280e-04
10:126279034 G A 0.036167 -4.4459e-05
10:126289457 A G 0.194602 -9.3871e-05
10:126290070 A G 1.197585 -1.1410e-05
10:126294167 A G 0.536341 5.0574e-05
10:126295263 A G 0.453321 -2.4872e-05
10:126297670 T C 0.581502 1.9276e-05
10:126298185 G T 0.519525 -6.2098e-05
10:126298843 A C 0.036073 -2.4148e-05
10:126302936 A G 0.957111 3.7970e-06
10:126303580 T C 0.268554 -4.8643e-05
10:126306694 T C 0.098262 2.3742e-05
10:126308683 G A 0.116373 2.1922e-05
10:126309448 G C 0.902773 8.8054e-06
10:126311076 A G 0.036388 -6.6043e-05
10:126314654 G A 0.345689 -2.5422e-05
10:126314735 T C 0.134277 1.8127e-05
10:126315410 C T 0.348756 -3.6139e-05
10:126319600 A G 0.861432 8.6384e-06
10:126319773 A G 1.211013 -1.0500e-04
10:126346603 T C 0.222220 -1.3197e-04
10:126352402 G A 1.950765 -1.0021e-05
10:126366013 A G 1.872098 1.9463e-04
10:126367182 T C 0.064532 2.6333e-05
10:126371030 A G 0.034210 -2.4543e-05
10:126371957 T C 0.594404 7.9863e-05
10:126378406 A T 0.041838 2.3826e-04
10:126395144 T C 0.041585 1.0317e-06
10:126398774 G A 0.104539 1.1701e-05
10:126406420 C A 0.047904 -9.5726e-07
10:126412475 A G 0.114263 -3.6412e-04
10:126417181 A C 0.120619 1.6214e-05
10:126419400 C T 0.027362 8.5516e-05
10:126428607 A G 0.137146 -6.2230e-05
10:126430151 A C 0.056181 -1.0166e-05
10:126445531 A G 0.083442 9.2449e-05
10:126445630 G A 1.471546 -1.0629e-04
10:126482849 T C 1.134806 8.9054e-06
10:126485684 G A 0.477651 2.0447e-05
10:126488660 A G 1.141197 1.8244e-05
10:126519851 T G 0.051455 -1.6171e-05
10:126527715 A G 0.084805 7.3155e-05
10:126548593 A G 0.053169 -1.9397e-05
10:126553456 C G 1.412853 1.7210e-05
10:126553566 T C 0.106597 -5.3944e-05
10:126554668 G A 0.440598 -2.4305e-05
10:126554888 A G 0.101076 1.2171e-05
10:126563149 C T 0.031033 -9.9660e-05
10:126571681 G C 0.338723 -2.7323e-05
10:126575672 G A 1.196767 1.0542e-04
10:126576503 C T 0.465739 -4.2210e-05
10:126578768 T C 1.604492 4.1333e-05
10:126580438 C G 0.226726 2.2521e-05
10:126581891 C T 1.889138 -1.6488e-04
10:126582160 G A 0.584248 5.2114e-05
10:126583230 T C 0.038267 -6.6835e-05
10:126587920 T C 0.098171 1.5771e-04
10:126592684 C T 0.284049 -5.2263e-06
10:126605010 T C 0.025379 1.7221e-04
10:126617169 C T 0.369824 4.7142e-05
10:126626701 G A 0.028378 1.7717e-04
10:126635262 G A 1.504497 -1.7429e-05
10:126635335 A G 0.199348 4.2613e-05
10:126637359 C T 0.095094 2.5421e-05
10:126644770 G A 0.070329 -7.8004e-05
10:126654117 A G 0.038034 -3.4146e-06
10:126663332 A G 0.125283 1.1455e-05
10:126681688 C T 1.918308 -4.4046e-05
10:126682041 C T 0.040452 -2.1826e-06
10:126683802 A G 0.564128 3.0829e-05
10:126684263 C T 1.747607 -1.3461e-04
10:126688370 A G 0.810864 -1.2846e-04
10:126689020 A G 0.058495 -6.8008e-05
10:126691276 A G 0.041727 4.1168e-05
10:126695073 C T 0.098031 2.9781e-05
10:126696872 C T 0.577134 -1.9755e-06
10:126697820 T C 1.957909 -2.1126e-05
10:126702814 A G 0.181321 1.4246e-04
10:126705683 A G 0.104734 -9.3148e-05
10:126707881 T C 0.741090 3.2879e-04
10:126708059 A G 0.178383 -3.1984e-05
10:126712157 C T 0.094623 2.9197e-05
10:126712694 T C 0.180698 -7.0106e-05
10:126714966 G A 0.979312 -5.4643e-05
10:126715075 C T 0.247424 7.5223e-05
10:126715154 G A 0.798530 1.5374e-04
10:126715629 T C 0.550382 5.3942e-05
10:126715692 T C 0.098275 -8.8003e-05
10:126717332 T C 0.032591 -5.5023e-05
10:126717714 T C 0.038316 -1.6667e-05
10:126722338 T G 0.031549 1.4942e-04
10:126722650 C A 0.550243 4.4927e-05
10:126724294 C T 0.095630 -1.3777e-05
10:126728012 C T 0.136237 -1.8194e-05
10:126730827 G A 0.208731 1.2386e-04
10:126733978 G A 1.103884 7.1451e-05
10:126734779 T G 0.500320 4.8037e-06
10:126738444 T C 0.764975 1.8616e-07
10:126739338 C T 0.708350 2.2666e-05
10:126739513 C T 0.721320 -1.2151e-05
10:126739730 A G 0.103264 -7.8405e-05
10:126741854 C A 0.689050 -4.0369e-05
10:126742777 G A 0.250708 2.1969e-05
10:126746869 C T 0.352693 -8.0593e-05
10:126747046 T C 0.249407 -7.7244e-05
10:126747809 T G 0.805463 -1.0690e-04
10:126749329 A C 0.045609 -1.1741e-04
10:126750568 A G 0.549571 -3.9034e-05
10:126753851 A C 0.078800 -2.3569e-05
10:126754944 T C 0.070767 -2.5864e-05
10:126756876 T G 0.682085 9.1857e-05
10:126757201 C G 0.102773 3.0521e-05
10:126758389 C A 0.842756 1.4906e-04
10:126759593 A G 0.160788 -2.9568e-05
10:126759800 G A 0.166812 2.2128e-05
10:126759841 C T 0.086587 3.7134e-06
10:126763801 C T 0.093630 7.5340e-05
10:126765577 T C 0.305938 -4.3897e-05
10:126767218 A G 0.127918 2.5640e-06
10:126770495 A G 0.083818 -9.7896e-05
10:126770596 C G 0.151106 -3.4080e-05
10:126772898 A C 0.068138 1.5751e-04
10:126773746 G A 0.259933 -4.3121e-05
10:126775236 A G 0.490566 3.8604e-04
10:126776863 C A 0.385264 -1.0688e-05
10:126781215 A C 0.573375 -1.7037e-05
10:126781665 G A 0.033214 -8.3422e-05
10:126790661 C T 0.148415 4.3428e-06
10:126795020 A G 0.139431 1.0462e-05
10:126795159 A G 0.023009 -3.3901e-05
10:126795964 T G 0.041776 4.4936e-06
10:126797519 C T 0.252880 -2.1878e-06
10:126802962 A G 0.081981 -3.2112e-05
10:126803078 G A 0.121755 -6.3926e-06
10:126806136 T C 0.124731 -1.3889e-05
10:126806658 G A 0.049326 5.4920e-06
10:126810140 G A 1.657064 9.6544e-05
10:126814286 T C 0.997968 -1.0586e-04
10:126819462 A G 0.095613 -4.0196e-05
10:126819977 A G 0.456362 1.7455e-04
10:126820983 T C 0.642127 4.3983e-04
10:126823911 T C 1.621701 1.9507e-05
10:126832894 C T 0.200153 9.8004e-05
10:126837139 C T 0.172401 -8.6186e-05
10:126837211 A G 0.202158 1.0265e-04
10:126842221 C T 0.028199 -1.1934e-04
10:126842421 T G 1.400084 1.4814e-04
10:126845058 C A 0.107344 -1.0799e-04
10:126853662 A C 0.086068 8.7942e-05
10:126853954 A G 0.056982 -2.0020e-04
10:126855142 A G 0.079615 9.9638e-05
10:126859029 G A 1.006001 -7.3422e-06
10:126860212 T C 1.954258 -3.7735e-05
10:126865062 A G 0.035194 -2.1739e-05
10:126866982 A G 0.129350 -4.5995e-07
10:126875562 A C 0.021114 7.9505e-06
10:126875893 C T 0.036093 9.9478e-05
10:126875920 G A 0.229040 1.7246e-05
10:126877415 C T 0.118441 -3.0056e-06
10:126878229 T G 0.039579 -7.7926e-05
10:126880188 G A 0.100242 1.4296e-05
10:126883482 T C 0.122579 2.5619e-05
10:126883605 A G 0.094974 8.7540e-06
10:126885159 A G 0.625784 3.9836e-06
10:126886874 G A 0.198750 -2.2531e-05
10:126887261 G C 1.375167 -5.9797e-06
10:126887421 T C 0.442789 3.7229e-05
10:126887532 G T 0.033938 3.4122e-05
10:126888345 G C 0.052763 2.5684e-05
10:126890656 T C 0.507681 -1.7667e-05
10:126896989 G A 0.397287 -7.3110e-06
10:126897442 G A 0.076548 -8.8983e-05
10:126899052 C T 0.101209 5.4798e-05
10:126903068 T C 0.273159 -2.8131e-05
10:126906820 G T 0.173495 1.0388e-04
10:126908208 T G 1.564323 4.0515e-05
10:126908331 T C 0.077931 2.6827e-04
10:126912186 G A 0.769626 1.3617e-06
10:126924399 G A 0.397361 -1.2328e-05
10:126931806 T C 0.069985 -2.0533e-05
10:126932506 G A 0.087837 -1.4660e-04
10:126934685 T C 1.249576 1.6158e-05
10:126942083 A C 0.103552 1.2531e-05
10:126946865 G T 0.082559 -8.4268e-06
10:126947145 A G 0.054188 9.3134e-06
10:126947714 T C 0.048855 -3.3319e-05
10:126967045 G T 1.628189 3.6832e-04
10:126981173 G A 0.895130 -2.1075e-06
10:126990647 A G 0.068573 4.3989e-05
10:126993393 G A 0.019997 2.3166e-05
10:127008286 G C 0.122057 -3.6049e-05
10:127026378 A G 0.022555 -8.8266e-06
10:127040155 A G 0.351408 -1.0226e-04
10:127041985 T C 0.553910 5.4113e-06
10:127043957 A G 0.027732 -7.5950e-07
10:127045207 A G 0.085883 -3.1599e-05
10:127050269 C T 0.177841 1.8445e-04
10:127052028 C T 0.098002 1.8082e-05
10:127059719 G A 0.037531 -8.5221e-07
10:127063879 T G 0.497843 1.9502e-05
10:127065459 A G 0.593142 -2.4712e-05
10:127066972 A G 0.128619 5.6450e-05
10:127075111 A G 0.095412 -5.9256e-05
10:127082824 T C 0.034239 -1.8076e-04
10:127085818 A G 0.544280 1.4892e-05
10:127099425 G A 0.113864 -4.1068e-05
10:127099749 C T 0.074548 -4.7508e-05
10:127104521 G A 0.288645 -9.1174e-05
10:127107886 A G 0.258531 -8.8875e-05
10:127119267 G T 0.189717 7.6762e-06
10:127120348 T C 0.059027 2.4568e-04
10:127126163 G A 0.026258 -3.2567e-05
10:127134203 C T 1.576527 9.9347e-06
10:127135140 A G 1.596225 1.5176e-05
10:127146118 A G 0.147665 -7.3074e-05
10:127154382 G A 0.060942 5.0430e-04
10:127156277 C T 0.120375 1.1819e-05
10:127157246 C T 0.026550 7.4583e-05
10:127162386 T C 1.085496 -2.0376e-04
10:127162822 G A 0.047784 -2.5306e-05
10:127185501 T C 0.047885 -3.2957e-05
10:127190028 C A 0.460326 -1.2237e-05
10:127191035 G A 0.060079 -4.3979e-05
10:127208244 A G 0.099524 -6.4137e-05
10:127209521 T C 1.521229 -1.4092e-06
10:127212342 C A 0.118399 4.9282e-05
10:127221190 A G 0.552797 -2.3169e-05
10:127230966 T C 0.050121 -1.1423e-05
10:127231195 A G 0.091848 -2.3180e-05
10:127236300 T C 0.366131 -2.9977e-07
10:127236834 A G 0.081728 -1.6905e-05
10:127237449 A G 0.132034 6.7716e-06
10:127242209 A G 0.060747 8.8866e-05
10:127244526 C T 0.807105 -2.0692e-05
10:127246319 T C 1.260546 5.9515e-05
10:127252381 G C 0.987221 4.9707e-05
10:127258691 A G 0.824369 -3.9848e-06
10:127259711 C T 0.080550 1.5037e-05
10:127260685 A C 0.053045 1.6810e-04
10:127270823 C T 1.037079 -2.5049e-05
10:127271438 C T 0.025083 -5.6046e-05
10:127271548 A C 0.235174 -6.4752e-05
10:127276021 T C 0.206845 -3.4301e-06
10:127276562 A G 0.052111 2.3563e-05
10:127280375 T C 0.761557 1.8063e-05
10:127296172 G A 0.228624 6.2636e-05
10:127297038 G A 0.272961 -1.0559e-04
10:127297274 G A 0.158237 -4.7105e-05
10:127308873 G A 0.642282 -4.6821e-06
10:127312933 G A 0.127250 -2.3204e-06
10:127314393 A G 0.167065 -1.5203e-06
10:127320259 T G 0.094929 -2.0778e-05
10:127328501 A C 0.192973 1.7939e-05
10:127329391 C T 1.084584 3.9634e-05
10:127344489 T C 0.078547 -6.2812e-05
10:127349286 G C 0.140006 2.2261e-05
10:127368542 G A 0.156452 1.0270e-05
10:127369438 A G 0.061767 -5.0578e-05
10:127369766 G A 0.082014 -5.6555e-05
10:127370912 C T 0.079187 1.2329e-04
10:127371995 C T 0.259060 4.5381e-05
10:127372732 A G 0.036567 3.9859e-05
10:127374646 A G 0.026333 6.4942e-05
10:127375368 C T 0.097509 7.5294e-05
10:127376340 A G 0.103429 -1.6299e-04
10:127378210 C A 0.028761 7.6114e-07
10:127378696 G A 0.096759 -4.7542e-05
10:127378993 T C 0.041578 -6.7273e-05
10:127379189 T C 0.947377 -6.6784e-04
10:127380234 A G 0.036602 1.3837e-05
10:127380751 G A 0.106597 -3.9128e-05
10:127385056 A G 0.088518 5.3842e-05
10:127387775 A G 0.146702 -3.8054e-05
10:127388963 G C 0.182353 1.4294e-05
10:127389009 G A 1.287892 7.0767e-06
10:127394745 C T 0.701134 -8.3324e-05
10:127410161 G A 1.545825 -1.7385e-05
10:127410421 A G 0.032324 3.1810e-05
10:127420725 C G 0.075964 -1.5950e-05
10:127428132 G C 0.123322 1.0135e-04
10:127428578 G A 0.049131 1.3839e-04
10:127441439 A G 0.163774 3.3690e-04
10:127444650 T C 0.756825 -8.6104e-05
10:127446960 A G 0.049439 3.7136e-04
10:127453765 G T 0.064363 -1.6714e-04
10:127457754 T C 0.233941 7.6018e-05
10:127462525 G A 1.658466 -5.5505e-05
10:127465818 T G 0.714296 1.5450e-05
10:127469078 A G 0.035294 5.4881e-07
10:127472277 G A 0.257281 -1.7365e-04
10:127475693 T C 0.127805 -2.1525e-06
10:127482764 C T 1.029007 -5.1929e-05
10:127484234 G A 0.944972 -1.6664e-04
10:127486199 A C 0.052958 2.2659e-05
10:127488678 C G 0.232821 -2.6297e-05
10:127495868 T C 0.026394 8.1352e-05
10:127498645 A G 0.038959 -6.9807e-06
10:127527170 G A 0.053883 1.0633e-05
10:127528153 C T 0.387342 -1.2423e-04
10:127528267 C T 0.894695 -1.0993e-04
10:127532782 C A 0.826969 -2.1452e-04
10:127541603 C T 0.129246 -6.0402e-06
10:127548587 G C 1.880969 -2.5321e-05
10:127550491 C T 0.905130 -9.3204e-05
10:127567201 C T 0.025398 9.3744e-05
10:127571260 T C 0.140220 -3.5605e-06
10:127573461 C T 0.053925 1.0196e-05
10:127632485 T C 1.584605 -6.2267e-05
10:127642064 T G 0.889012 -8.3258e-05
10:127653081 T C 0.836430 -8.5199e-05
10:127656824 T C 0.053110 5.1196e-06
10:127661538 A G 0.087463 -4.9030e-05
10:127662157 G A 1.796511 -1.2514e-05
10:127675607 C A 0.835064 -6.9110e-05
10:127676228 C G 0.031445 6.4935e-05
10:127685717 A G 0.128201 5.4095e-05
10:127685876 C A 0.108428 -1.8062e-04
10:127689413 T C 0.055762 -8.7153e-05
10:127693479 G A 0.053019 2.4196e-05
10:127700066 C T 0.811811 -5.0061e-05
10:127705856 C T 0.072169 -3.8822e-05
10:127709057 G A 1.370473 -1.4409e-04
10:127711954 A G 0.554462 -1.1746e-05
10:127719632 C T 0.039614 4.9668e-05
10:127729801 G A 1.572372 3.7633e-05
10:127733297 T C 0.316318 5.5041e-05
10:127733303 C T 0.253828 8.6587e-05
10:127733527 T C 0.384936 1.0425e-06
10:127734082 A C 0.574845 -4.4792e-05
10:127743048 A G 1.123024 2.8451e-05
10:127751578 A G 0.027378 -1.5190e-07
10:127755642 C T 0.526253 5.3620e-06
10:127756109 T C 0.031539 -1.3952e-04
10:127759334 A G 0.853542 2.9724e-05
10:127766907 G A 0.432159 2.2081e-05
10:127773975 G A 1.265207 6.8862e-05
10:127778107 C T 0.588786 -2.0980e-05
10:127780811 C T 1.502410 1.9692e-05
10:127786509 C T 0.812100 -2.1133e-05
10:127789598 G A 0.117671 5.3645e-05
10:127790688 C T 0.102167 2.4616e-06
10:127790997 T C 0.530953 2.2094e-05
10:127795346 T C 0.073091 -8.5589e-05
10:127795769 G A 1.889752 2.4081e-05
10:127798951 C A 0.898668 1.1878e-05
10:127800143 A C 0.071445 -3.6873e-05
10:127805076 G A 1.169707 2.0658e-05
10:127805472 C A 0.040423 9.6047e-05
10:127807238 C T 0.020620 -8.6865e-05
10:127813183 C T 1.168990 1.5860e-05
10:127814489 C T 1.579708 3.6298e-06
10:127821721 C T 0.385952 -7.1510e-05
10:127823687 G A 0.029708 7.6604e-05
10:127823882 C T 0.848826 -7.5997e-05
10:127832689 A G 0.493010 2.8971e-05
10:127834142 G A 0.774135 -5.9788e-05
10:127839507 T C 0.039585 2.3993e-07
10:127843641 C T 0.741904 8.3308e-06
10:127850507 T C 1.178633 7.4828e-05
10:127852115 A C 0.768825 -1.0788e-05
10:127852936 T C 0.183619 2.8587e-05
10:127854380 T C 0.371567 2.7163e-05
10:127855392 G A 1.905562 -1.3178e-05
10:127855523 C A 1.645135 -1.7696e-05
10:127859150 G A 0.249225 -2.2566e-05
10:127859791 T G 1.755358 -4.2317e-05
10:127859794 T G 0.794229 9.1610e-05
10:127860601 A G 0.176407 -8.6385e-05
10:127861858 G A 0.902770 -4.5624e-05
10:127863802 A G 0.052591 1.3155e-05
10:127867162 C A 0.087109 4.5695e-06
10:127867994 C T 0.267710 -1.1138e-05
10:127875125 C T 0.036216 7.9664e-05
10:127875516 C G 0.131044 2.1275e-04
10:127875739 T A 0.453743 -1.3036e-04
10:127882922 C T 0.054594 8.0898e-05
10:127883396 T C 0.092790 7.5399e-05
10:127886463 C T 0.410101 5.5854e-05
10:127891398 A G 0.054389 7.4551e-05
10:127893631 A G 0.119512 -6.6015e-05
10:127895762 A G 1.649507 -2.7482e-05
10:127903316 G A 1.979649 1.1317e-05
10:127904435 T C 0.048433 -3.6530e-05
10:127904710 C T 0.521612 7.4012e-05
10:127915016 G A 1.947094 2.4994e-05
10:127921106 T C 0.055697 1.7493e-04
10:127922388 T C 0.163446 -5.2377e-05
10:127929138 G A 0.969308 -6.7011e-07
10:127931073 A G 0.023950 -4.3624e-06
10:127934162 A G 0.037333 -1.2028e-04
10:127936111 A G 0.091170 2.2185e-05
10:127942005 C G 0.157718 -5.5311e-05
10:127943038 A C 0.933783 -5.6529e-06
10:127943457 A G 0.338467 5.0475e-06
10:127946698 G C 0.411802 2.2464e-05
10:127948491 T G 0.112063 1.5399e-05
10:127956401 T G 0.032185 -1.0215e-05
10:127957049 T G 0.049365 4.3167e-06
10:127957439 T C 0.118678 -1.7036e-05
10:127961035 G A 0.144059 -2.8776e-05
10:127962222 C T 1.084471 8.9387e-06
10:127962392 T A 0.033594 -3.8922e-05
10:127967532 T C 0.031383 8.5811e-07
10:127975679 T A 0.094993 -1.9120e-05
10:127978216 A G 0.496373 2.3360e-06
10:127979263 A G 0.253545 -1.5102e-05
10:127980777 T C 1.048384 8.2291e-05
10:127980857 C T 0.075886 2.4665e-05
10:127981133 A G 0.113848 -3.8496e-05
10:127983157 T C 0.033149 9.0952e-05
10:127985027 T C 0.038650 5.5717e-05
10:127988695 C T 0.439277 7.5731e-05
10:127992190 C A 0.203759 -6.9842e-05
10:127996741 G A 0.430718 4.0168e-05
10:127997303 G A 1.517668 -2.6373e-05
10:127999256 T C 0.065360 -6.7099e-05
10:127999424 C T 0.254496 2.0978e-05
10:128000478 A G 0.435434 2.2688e-05
10:128001759 T C 0.450043 8.0969e-05
10:128002338 G A 0.561191 4.5086e-06
10:128002598 A G 0.075301 1.5140e-05
10:128004665 C A 0.076522 -7.3639e-05
10:128005880 A C 0.538860 -8.7816e-06
10:128006670 A G 0.287661 -4.5188e-04
10:128007683 G A 1.290595 -2.9669e-05
10:128008557 T C 0.402528 1.1015e-04
10:128008613 A G 0.051715 4.2018e-05
10:128014803 G A 0.412645 3.5274e-05
10:128016929 T C 0.578880 -5.1798e-05
10:128021034 A C 0.020120 3.2534e-05
10:128024772 A G 1.266181 -2.3227e-07
10:128031401 C G 0.157406 1.8380e-05
10:128045913 C G 0.109745 1.4653e-05
10:128058562 C T 0.025573 7.8773e-05
10:128068527 C A 0.685526 9.7806e-06
10:128068677 G A 0.249572 -2.2065e-04
10:128080561 A G 0.125951 3.2614e-05
10:128081325 G A 1.094747 1.6636e-05
10:128082813 C T 0.225278 8.9129e-05
10:128083624 A C 0.129947 4.4570e-05
10:128086622 T G 0.392136 -2.2736e-05
10:128096073 G T 0.202168 -3.5392e-05
10:128099361 T C 1.796345 1.0437e-05
10:128106335 T C 0.058333 4.4728e-05
10:128109395 C A 0.188387 -2.5788e-05
10:128112052 T C 0.528626 1.1418e-05
10:128113029 T C 0.115107 2.3613e-05
10:128113320 G A 0.458521 2.2688e-04
10:128114282 C T 0.032613 7.9468e-05
10:128117765 A G 0.337996 1.3062e-05
10:128120687 A G 0.295221 8.8612e-06
10:128122827 T C 1.321696 6.9447e-05
10:128123627 T C 0.065950 -3.1861e-06
10:128127580 A G 1.271338 1.5962e-06
10:128141955 C T 0.392269 -5.1369e-06
10:128143338 A C 1.727957 -2.4596e-05
10:128144078 T G 1.603408 4.3384e-05
10:128144858 G A 0.110417 3.7303e-05
10:128144883 G A 0.025632 2.8650e-05
10:128144886 A G 0.704935 -2.5448e-05
10:128145099 T C 0.918535 2.7061e-06
10:128145950 A G 0.094182 -6.1012e-07
10:128147905 A G 0.277703 1.7685e-05
10:128148056 C T 0.614210 1.8793e-05
10:128153755 A G 1.707405 8.9202e-06
10:128154513 C T 1.064344 -1.6135e-05
10:128154686 T C 0.486597 -3.4293e-05
10:128157085 C T 0.576020 1.6522e-05
10:128160530 G A 0.281949 -3.6619e-05
10:128162871 T A 0.136318 -4.0824e-05
10:128172037 A G 0.294130 7.8108e-05
10:128180189 A G 0.267804 4.2893e-05
10:128183195 G T 0.042691 -1.7014e-05
10:128183308 G A 0.977552 -3.8129e-05
10:128183434 G C 0.033740 3.8234e-06
10:128185714 T C 0.086116 1.4346e-05
10:128191222 G A 0.450345 -9.7926e-05
10:128191368 C T 0.455155 -1.5463e-04
10:128192985 T C 0.580698 7.0759e-06
10:128193368 T C 0.257537 -1.6117e-05
10:128198136 A G 1.724335 3.1400e-05
10:128201182 T G 0.109680 -4.2873e-05
10:128205290 T G 0.229338 -4.9999e-05
10:128209140 T C 0.259112 7.7964e-05
10:128211574 G A 1.694451 -4.3220e-06
10:128214041 T C 0.098317 1.5615e-05
10:128215613 A G 0.082793 -2.1656e-04
10:128222816 C G 0.054048 -1.2666e-04
10:128225586 A G 0.066950 1.5684e-04
10:128227769 A G 1.224713 1.8947e-05
10:128228708 A G 0.159019 1.7908e-06
10:128231556 C T 0.384625 -2.1684e-04
10:128233231 C T 0.077554 1.1477e-04
10:128233446 G C 0.253714 -3.1664e-06
10:128233463 G A 0.048378 8.1507e-05
10:128233729 G A 0.043052 7.6041e-05
10:128234001 G T 0.609682 -6.7309e-05
10:128236106 A G 0.735637 1.3580e-04
10:128240801 C T 0.082705 -2.4060e-06
10:128241239 A G 0.886688 1.6453e-04
10:128243410 T C 0.559230 -6.0524e-05
10:128249065 T C 0.849615 9.5602e-05
10:128249761 G T 1.845424 1.7320e-05
10:128252212 C T 0.350032 -6.2824e-06
10:128252741 A G 0.108473 -2.6840e-04
10:128254512 T C 0.021542 4.4624e-05
10:128254943 C T 0.027939 -9.4049e-06
10:128255567 A G 0.878378 -8.6379e-05
10:128268801 C T 0.036635 -9.2260e-05
10:128269743 A G 1.126906 8.7174e-05
10:128269993 C A 0.796725 -6.7425e-05
10:128270162 A T 0.204979 2.4093e-05
10:128270973 C T 0.163839 6.3695e-06
10:128278919 T C 0.147841 1.3648e-05
10:128283430 A G 0.067323 1.1581e-07
10:128283448 C T 0.057460 -7.1404e-05
10:128289025 C T 0.042656 -2.6822e-05
10:128290337 T C 0.040186 1.1862e-05
10:128292075 T C 0.022461 8.5072e-05
10:128295061 T C 0.045924 -4.0596e-05
10:128300327 C T 0.373284 -2.8972e-05
10:128303021 A C 0.087282 -1.8927e-04
10:128305254 C T 0.044976 4.5081e-06
10:128315502 A G 0.997338 -3.7901e-05
10:128322202 T C 0.137691 3.8570e-05
10:128323682 C A 0.704831 -6.4200e-05
10:128328342 T C 0.038858 -4.9230e-05
10:128335844 A G 1.115575 -3.7280e-05
10:128338779 G A 0.170399 -5.4333e-05
10:128340539 C A 0.743108 2.9179e-05
10:128346912 C T 0.209997 -4.2230e-05
10:128351287 G A 0.378270 -4.8604e-05
10:128352819 C T 0.918425 -2.1944e-04
10:128355114 A G 0.362719 4.7454e-05
10:128356092 A G 0.028556 6.1961e-05
10:128356386 T C 0.050118 3.2443e-06
10:128356858 A G 0.376715 -5.4072e-05
10:128359685 T C 0.050176 -3.4377e-06
10:128363353 T C 0.114932 -9.6733e-05
10:128372802 A C 0.897668 4.9042e-04
10:128374047 T C 0.696519 7.5895e-06
10:128374851 T G 0.637719 2.2430e-05
10:128375459 C T 0.463730 -2.7946e-05
10:128375625 T C 0.039098 -1.3650e-05
10:128377475 T G 0.462929 -1.1469e-04
10:128378724 C T 0.128220 2.1469e-05
10:128387376 C T 0.324273 -2.4060e-05
10:128390249 A C 0.040020 -1.1283e-05
10:128391702 T G 0.051127 -6.6312e-05
10:128391896 G A 0.515825 6.2712e-05
10:128395835 T C 0.046385 5.1116e-05
10:128400379 C T 1.009792 4.6302e-06
10:128402081 A G 0.427852 -3.3033e-05
10:128403949 G A 0.611558 1.3244e-05
10:128404888 C T 0.136085 5.5318e-05
10:128405932 T C 0.433668 -2.3349e-06
10:128406812 A G 0.060433 1.8244e-05
10:128407765 T C 0.819114 3.8116e-05
10:128408650 G A 0.044655 -2.9522e-05
10:128409111 T C 0.043220 -5.5772e-05
10:128409135 A G 0.065347 -2.1499e-05
10:128410980 G T 0.867752 3.0157e-05
10:128412656 C T 0.027787 -9.4637e-05
10:128413223 T C 1.232604 2.5152e-05
10:128419984 C T 1.407245 -5.7157e-05
10:128421740 A G 0.079544 -3.1076e-05
10:128423620 G A 0.049215 3.1588e-05
10:128423743 T C 0.074214 7.9479e-05
10:128425046 G A 0.387355 1.6555e-04
10:128429350 A G 0.065431 -2.3010e-05
10:128430518 G A 0.632292 7.7125e-05
10:128433869 G C 0.050452 -8.8685e-06
10:128435404 C A 0.061968 -1.7705e-06
10:128437840 T C 0.068946 5.4599e-05
10:128438450 T C 1.276983 -1.7518e-05
10:128441696 C T 0.032834 -1.2808e-04
10:128443813 G T 0.913222 -3.1446e-05
10:128449111 G A 1.643805 -5.3399e-06
10:128459833 T C 0.990594 1.7771e-05
10:128460730 A G 1.774566 1.4452e-05
10:128462459 T C 0.853967 1.0906e-05
10:128464664 C T 0.577536 -4.5419e-05
10:128466412 C T 0.101118 -8.2049e-05
10:128469063 G A 0.027888 -6.7430e-05
10:128474837 G T 0.087278 6.6548e-05
10:128475049 T C 0.027764 6.9907e-05
10:128475525 C T 0.117298 7.1376e-06
10:128481982 T C 0.049715 9.8023e-05
10:128492138 A G 0.216992 -1.0784e-05
10:128498108 C A 0.146864 -1.9124e-05
10:128502878 C T 0.470861 1.0281e-06
10:128506657 C T 1.310115 7.2026e-06
10:128512351 G A 0.049949 -1.8044e-05
10:128513055 T C 0.036625 2.5583e-05
10:128521711 G A 0.057469 9.6460e-07
10:128526023 T C 0.096396 -2.5583e-05
10:128527541 T C 0.073971 -8.1575e-05
10:128535506 T C 0.088392 -4.0155e-05
10:128537708 T C 0.204460 5.1319e-05
10:128538253 C T 0.407946 -3.8059e-05
10:128545476 T G 0.428942 8.7068e-05
10:128553795 T C 1.114173 6.0247e-07
10:128556240 G A 0.565079 -6.9278e-06
10:128560622 A G 1.614606 -3.7877e-06
10:128563270 A G 0.061572 5.9182e-05
10:128564322 T C 0.088005 2.8674e-05
10:128577534 T G 0.049374 -2.5393e-05
10:128578867 G A 1.655551 3.0456e-06
10:128580365 T C 0.121527 2.1258e-05
10:128580991 G C 0.701021 7.2737e-06
10:128585042 C T 0.253548 -1.2775e-05
10:128587846 C T 0.473747 2.3159e-05
10:128589024 G A 0.396472 -1.0296e-04
10:128591042 A G 0.751262 5.3812e-05
10:128592869 T C 1.905766 2.3432e-05
10:128592993 C T 0.315513 2.5994e-05
10:128595190 T C 1.532251 5.0070e-05
10:128596341 G T 0.528077 3.0552e-05
10:128597037 C A 0.048157 6.4375e-05
10:128597308 A G 1.003911 7.3059e-06
10:128600355 C T 0.027787 -1.5570e-05
10:128602444 A G 0.289135 9.7514e-05
10:128606124 G A 0.090391 2.6782e-05
10:128608215 T C 0.718168 1.2244e-05
10:128608296 G A 0.398410 7.6322e-06
10:128608542 G A 0.561684 -3.6725e-07
10:128608747 T C 0.189276 -1.9833e-04
10:128608985 C A 0.824051 -2.5674e-04
10:128612635 T G 0.391801 -2.5615e-05
10:128614338 C T 0.068154 -2.8428e-05
10:128616011 T C 0.055210 4.1524e-05
10:128766833 A G 0.035716 2.7981e-05
10:128766857 G T 0.056995 1.0955e-05
10:128766916 T C 0.047479 3.3376e-05
10:128768902 C A 0.118824 -9.1350e-06
10:128771099 T C 0.109924 -1.9388e-04
10:128777390 C G 0.770194 -8.5080e-05
10:128777653 A G 0.892134 -1.0042e-04
10:128780467 T C 0.054331 8.4929e-05
10:128780771 A G 1.904546 6.1165e-05
10:128788311 A G 1.146413 -2.2793e-04
10:128789443 A C 0.111154 6.1143e-05
10:128791805 A G 0.533602 -2.2646e-05
10:128807078 A G 0.181262 -1.5437e-05
10:128807096 C G 0.250828 -2.7577e-06
10:128821175 T C 0.440105 1.0001e-04
10:128822549 C T 0.721618 -4.0420e-06
10:128822696 T C 0.107074 2.4811e-04
10:128824401 T C 0.437540 -1.3315e-05
10:128828376 C T 0.399909 -3.6653e-05
10:128834391 C T 0.134358 -1.9224e-05
10:128837885 T C 0.158156 -8.1827e-05
10:128846012 T G 0.028163 7.7065e-05
10:128857060 T C 0.114500 6.0405e-05
10:128858260 A G 0.149694 -1.7936e-04
10:128862679 C A 1.826018 -1.4571e-06
10:128862846 A G 0.043104 -2.5053e-05
10:128863253 G A 0.412295 2.0942e-05
10:128869660 G A 0.026823 1.4837e-06
10:128884444 G A 0.227693 -8.6371e-06
10:128886708 A C 0.034123 -3.4106e-05
10:128892571 G A 0.900878 -8.0078e-06
10:128903632 C T 0.084763 -1.1278e-05
10:128905205 G A 0.088275 -4.1809e-05
10:128908472 G A 0.265665 -3.6944e-05
10:128915452 G A 1.968166 1.0457e-04
10:128920844 C T 0.043159 -5.0226e-05
10:128937450 A G 0.507434 8.4058e-06
10:128942752 C T 1.783151 -1.6349e-05
10:128944080 T C 1.759996 8.7799e-06
10:128944408 T G 0.071160 1.2924e-06
10:128953276 A C 0.151096 -1.0206e-04
10:128955279 G A 0.047550 2.3523e-05
10:128956791 T C 0.041971 1.3596e-05
10:128956820 A G 0.160373 -8.7699e-06
10:128974220 A G 0.552385 3.0984e-05
10:128975256 A G 1.180775 -2.1265e-05
10:128990073 A G 0.118954 2.4444e-05
10:128990711 T C 0.204041 6.6363e-06
10:128992245 C T 0.068956 -7.3402e-05
10:128996576 G A 1.734290 1.5016e-05
10:129006037 A G 0.286694 3.3860e-05
10:129006541 C T 0.058576 1.4971e-04
10:129010970 T C 0.700891 -1.1190e-05
10:129015808 C G 0.303910 2.2688e-05
10:129027867 C T 0.064042 -7.9824e-05
10:129031127 G A 0.829290 4.1803e-04
10:129031266 A G 0.271624 5.3135e-06
10:129033663 A G 0.034613 -1.1010e-05
10:129034293 G A 0.136734 -3.7221e-04
10:129035665 C T 0.020481 1.6352e-05
10:129036184 G T 0.241786 1.7773e-05
10:129037501 C T 0.562411 6.6414e-06
10:129039861 G A 0.063081 -6.7695e-06
10:129041170 A G 0.026930 -3.5722e-05
10:129041645 A G 0.027307 1.4390e-04
10:129043310 C A 0.070228 -1.5915e-05
10:129043562 A G 0.593963 2.1881e-05
10:129045623 A G 0.074169 -7.4321e-06
10:129048450 T C 0.267379 -9.1186e-06
10:129051517 G C 0.818514 2.0959e-05
10:129064419 A G 0.021789 -6.9145e-05
10:129065709 C T 0.819598 7.3064e-06
10:129073212 G C 0.039666 -6.4507e-05
10:129078656 A G 0.033564 -2.1787e-05
10:129079151 G A 0.021639 1.8686e-04
10:129081738 G A 0.233779 -1.7024e-04
10:129083592 T C 0.037596 3.3587e-05
10:129083975 T G 0.089648 -6.0913e-06
10:129089317 C T 0.855986 3.0388e-05
10:129096055 A C 0.172668 6.8552e-06
10:129098412 T G 0.042565 -1.3071e-04
10:129099832 A G 0.074380 -2.4295e-05
10:129113693 T C 0.033954 3.4045e-06
10:129118738 G A 0.138233 8.9714e-06
10:129121374 T C 0.305036 -1.1147e-04
10:129121623 A G 0.077733 1.9283e-04
10:129121892 A G 0.289362 -4.8935e-06
10:129123388 G A 0.867963 -3.0932e-06
10:129136409 A G 0.129966 4.2062e-05
10:129139956 A G 0.070540 -7.3020e-05
10:129140160 G A 0.095996 -2.8785e-05
10:129140763 A G 1.353011 3.5720e-04
10:129143171 C T 1.215333 2.3170e-05
10:129145581 A G 0.047700 1.6187e-05
10:129146491 G A 0.923809 6.4875e-05
10:129148087 C T 0.100313 -3.6599e-05
10:129148432 C A 0.021935 3.3264e-05
10:129148882 A G 0.093283 -4.5095e-05
10:129149464 C T 0.326305 3.6438e-04
10:129152608 A G 1.209559 2.9437e-05
10:129153704 T C 0.390279 -3.7082e-05
10:129154745 T G 0.025590 -2.8987e-05
10:129158237 G A 0.383820 -2.4725e-05
10:129159848 G A 0.857385 3.0165e-05
10:129159888 C T 0.562213 1.6836e-04
10:129160098 A G 0.571210 -4.9916e-04
10:129160803 C T 0.513163 4.9228e-05
10:129164064 C T 0.135552 5.8688e-05
10:129165854 C T 0.154160 3.2938e-05
10:129169432 A C 0.609260 -2.1031e-05
10:129172272 C A 0.115198 1.4370e-05
10:129176617 T G 0.032172 4.4553e-06
10:129176729 A G 0.085143 3.3287e-05
10:129179653 T C 0.128837 -1.6968e-05
10:129181776 C T 0.045320 -5.4240e-05
10:129182958 T C 1.400977 2.9667e-06
10:129186277 A G 1.525916 3.1691e-05
10:129190473 T C 0.955582 4.4320e-05
10:129191953 T C 0.039738 -2.9514e-05
10:129191973 C T 0.330593 1.0881e-05
10:129192143 T C 1.710687 9.6393e-05
10:129192182 G A 0.376579 1.3933e-05
10:129192286 C T 0.071098 2.2707e-04
10:129192987 C A 0.933670 -5.1190e-05
10:129193311 G A 1.422026 -4.6337e-05
10:129193390 G A 0.159538 -5.1656e-05
10:129193576 A G 0.065749 6.6654e-06
10:129194502 T G 0.132865 2.2743e-04
10:129199544 A G 0.107850 2.1800e-04
10:129200964 A G 0.476622 -3.0872e-05
10:129204611 T G 0.390581 1.0315e-04
10:129204666 C T 0.852078 1.1666e-05
10:129211210 G A 0.495010 -6.8722e-05
10:129215326 T G 1.731654 -9.1848e-05
10:129216264 T C 0.509765 2.6215e-05
10:129217817 T G 0.143203 1.0649e-04
10:129222807 C G 0.158730 -7.2678e-06
10:129224344 G A 0.141625 3.2851e-05
10:129228032 A G 0.077057 -9.1019e-05
10:129230032 T C 0.034236 4.6217e-05
10:129233816 G T 0.220163 -5.2209e-06
10:129237011 T C 0.054503 6.1120e-08
10:129238264 A G 0.061478 -2.8562e-05
10:129245684 A G 0.518996 -3.7567e-05
10:129247747 G C 0.057554 5.5133e-05
10:129247813 C A 0.197543 -7.8274e-04
10:129248077 A G 0.771902 1.5092e-04
10:129248542 T C 0.207417 -2.6742e-05
10:129252691 G A 0.022276 6.6495e-05
10:129254745 C T 0.049897 -3.4014e-05
10:129258824 A G 1.073867 -1.4761e-04
10:129259324 G A 0.695230 6.1500e-05
10:129271850 A C 0.616251 -7.9092e-06
10:129279485 T G 0.314565 -2.0173e-05
10:129279875 G T 0.079355 -1.2017e-04
10:129281603 T C 0.188640 1.9265e-04
10:129281715 C T 0.105805 -5.1865e-05
10:129283733 A G 0.041938 -1.5375e-05
10:129289065 T C 0.680326 -4.1509e-05
10:129298285 C T 0.466152 3.0217e-05
10:129301814 T C 0.043143 4.8882e-05
10:129305535 C A 0.105636 2.3327e-04
10:129312952 T C 1.039063 -1.8021e-05
10:129315699 C T 0.153832 4.9005e-05
10:129316419 G A 0.817667 -3.2815e-05
10:129319906 A C 0.041864 -1.5517e-04
10:129321808 G T 1.862409 -1.1667e-04
10:129326397 A G 0.064354 -3.4279e-05
10:129329623 A G 0.056434 -1.5479e-04
10:129332163 G A 0.531615 -9.5566e-05
10:129336588 T C 0.082429 -8.1451e-06
10:129336988 T G 1.448758 -5.3026e-05
10:129338773 A G 0.055097 1.4807e-04
10:129339535 C T 0.036804 1.7903e-05
10:129344973 G A 0.040436 2.0067e-06
10:129347785 T C 0.072698 1.5229e-04
10:129350295 C T 0.166721 -1.5773e-05
10:129350371 C T 0.608368 2.5279e-05
10:129350856 C G 0.284023 2.5869e-05
10:129351046 C T 0.036255 -1.2370e-06
10:129353824 C T 0.966890 2.0288e-05
10:129362962 G A 0.592807 1.4120e-04
10:129365619 A G 0.243899 -5.3005e-05
10:129370373 G A 1.491219 3.8249e-05
10:129370851 G A 0.166410 -1.5626e-05
10:129370935 G A 0.066681 5.1846e-05
10:129372993 T G 0.037716 6.1152e-06
10:129380357 C T 0.657735 3.2787e-06
10:129395867 A G 0.040854 3.4583e-05
10:129397994 T C 0.239076 6.7607e-05
10:129400407 T C 0.072461 -3.3246e-05
10:129401659 C T 0.034139 -3.2202e-05
10:129403295 T G 0.114874 -6.6592e-05
10:129404037 G A 0.561009 8.7848e-05
10:129406109 G T 1.077470 -2.4996e-05
10:129408452 C T 0.020834 -9.1246e-05
10:129410038 T C 0.033581 -4.2974e-05
10:129417680 A G 0.087739 -5.9195e-05
10:129418956 T C 0.840403 1.6198e-05
10:129420087 A G 0.244856 -1.8874e-05
10:129429090 A C 0.362563 5.1714e-05
10:129433949 T C 0.167208 -2.3555e-05
10:129435333 T G 0.576631 1.4475e-05
10:129449274 A G 0.031549 -2.8737e-05
10:129452307 C T 0.324322 2.1947e-05
10:129452624 A G 0.059949 -1.7905e-05
10:129452854 G T 0.052338 4.9520e-05
10:129455074 G A 0.351577 -6.6106e-05
10:129455935 T G 0.780126 1.6958e-04
10:129462499 G T 0.101472 -4.2880e-05
10:129469060 G A 0.372901 -2.9419e-05
10:129481096 C T 0.455889 -3.5457e-05
10:129481452 C T 1.885435 3.7532e-05
10:129482600 C T 0.040686 -4.2001e-05
10:129483579 T G 0.036456 -1.0052e-05
10:129484271 T C 0.022052 7.0414e-06
10:129484502 C T 0.777348 9.8657e-05
10:129484615 T C 0.116240 7.4053e-06
10:129486338 A G 0.046239 1.7130e-06
10:129487650 C T 0.467878 9.3504e-06
10:129492209 A C 1.974524 2.0773e-04
10:129500918 G A 0.137536 4.1813e-05
10:129504152 G T 0.020442 -8.7378e-06
10:129511972 T C 0.067525 2.6360e-04
10:129512774 G C 0.076298 4.3057e-07
10:129513668 A G 1.666343 5.9431e-05
10:129514903 A G 1.666470 5.2741e-05
10:129526158 G A 0.124413 3.8482e-05
10:129528865 A G 1.730781 4.8663e-05
10:129530124 T C 1.961882 2.0754e-04
10:129532920 C G 0.044837 -4.3120e-05
10:129537821 A G 0.284740 4.3864e-06
10:129540953 C A 0.341434 2.3825e-05
10:129543035 G C 0.035421 -1.0694e-05
10:129543193 T C 0.073214 -2.2580e-05
10:129548670 C T 0.021701 6.2535e-05
10:129551733 T C 0.087853 -3.7096e-05
10:129553163 A C 0.065668 -1.0218e-04
10:129553773 G A 0.168283 3.7120e-05
10:129557450 T C 0.031360 -4.3373e-06
10:129557517 G T 0.060851 -7.7592e-05
10:129572899 T C 0.177487 -1.7732e-05
10:129577109 A G 0.057252 -1.3499e-05
10:129579625 G A 1.383041 1.2727e-05
10:129581276 G A 0.212814 -3.8552e-05
10:129582469 A G 0.059589 -6.3766e-06
10:129594596 A G 0.573547 1.3324e-05
10:129596315 T C 0.354637 -2.9612e-05
10:129597382 A G 0.280345 -3.2969e-05
10:129600030 A G 1.381389 1.6678e-05
10:129600152 T C 0.548211 -2.1157e-05
10:129600376 G A 0.262734 3.5175e-06
10:129603358 G A 0.064169 1.5789e-05
10:129611879 G T 0.173044 1.3536e-05
10:129613380 G A 0.084201 5.1513e-05
10:129615722 T C 1.302653 2.9758e-05
10:129615948 C T 0.238511 -1.8707e-05
10:129620308 T C 0.078103 -1.0232e-04
10:129621741 A G 0.251565 9.6965e-06
10:129627269 T G 0.033224 -8.8511e-06
10:129628584 G A 0.591704 2.0376e-05
10:129629310 A G 0.056015 -2.6444e-05
10:129629621 G A 0.546799 7.5814e-06
10:129631313 G T 1.265457 5.9921e-06
10:129631406 A G 0.067174 2.4322e-05
10:129632076 G A 0.492549 -3.3520e-05
10:129632728 G A 0.430124 3.2116e-05
10:129632779 G A 0.492004 1.2149e-04
10:129633708 G A 0.312170 -2.2346e-05
10:129635908 C T 0.233097 -3.6006e-05
10:129640089 C T 0.077405 -2.1979e-04
10:129640624 C A 0.042932 9.7836e-05
10:129642394 A G 0.025067 6.3889e-06
10:129643446 T C 0.481494 -9.2240e-06
10:129643489 G T 0.091131 9.4742e-06
10:129643586 C A 0.033477 1.9170e-05
10:129643691 A C 0.123657 1.1297e-05
10:129645195 C T 0.563992 1.0762e-05
10:129647638 G T 0.356192 -3.6069e-04
10:129649673 A G 0.433090 -3.4576e-05
10:129650638 A G 0.034710 -4.4896e-06
10:129652602 C T 1.155978 -8.0578e-05
10:129652787 A G 0.234895 -3.5648e-06
10:129653987 A G 0.065584 3.6352e-05
10:129654519 G A 0.214301 -1.4576e-04
10:129658478 A G 0.195596 7.4685e-06
10:129664230 G A 0.032357 -5.3164e-05
10:129664513 A G 0.089148 -2.1123e-05
10:129670325 T C 0.081575 -1.2409e-05
10:129671325 T C 0.093903 -4.5482e-05
10:129673194 A G 0.108655 2.8828e-05
10:129673853 A G 0.037949 -4.6554e-05
10:129675190 A G 0.181204 -1.8196e-05
10:129676169 T C 0.107837 -2.8184e-05
10:129680686 A G 0.266441 -7.2738e-05
10:129681029 G A 1.523027 3.5780e-05
10:129681484 A C 1.217381 1.7740e-04
10:129681641 G C 0.093818 6.7513e-05
10:129681917 C A 0.299038 -1.1541e-05
10:129684797 C G 0.171398 -3.2608e-05
10:129690826 T A 0.194323 -3.9244e-06
10:129692918 T G 0.192405 -1.4176e-05
10:129695644 T C 0.055015 8.0662e-06
10:129701338 A G 1.079290 -1.7881e-05
10:129702981 T C 0.388039 3.9963e-05
10:129706908 C G 0.114163 1.3012e-04
10:129708841 G A 0.099284 3.8800e-05
10:129710004 C T 0.077885 2.2071e-06
10:129710276 A G 0.186715 3.8456e-05
10:129713217 A G 0.051883 -6.0050e-05
10:129715325 T G 0.043133 -5.7380e-05
10:129716472 A C 0.076967 8.2872e-05
10:129717000 A G 0.031075 3.7481e-05
10:129718678 T C 0.185660 9.1915e-05
10:129722790 A G 0.191840 3.4594e-05
10:129724190 G A 0.752875 4.3829e-05
10:129730516 A G 0.153894 3.7945e-05
10:129734338 A G 0.049890 -3.1068e-05
10:129737172 A G 0.562505 3.5628e-06
10:129738559 C T 0.140048 -6.3045e-06
10:129739485 A G 0.060222 3.3033e-05
10:129740668 G A 0.333180 1.6962e-05
10:129742330 A G 0.032879 3.9361e-05
10:129747411 T C 0.092033 2.0770e-05
10:129747569 C G 0.181957 -1.5138e-05
10:129751331 A G 0.315727 1.0145e-04
10:129754438 G A 0.187776 9.5488e-05
10:129757850 A G 0.415060 -9.5089e-06
10:129759892 T C 0.320294 1.7519e-05
10:129763552 A T 0.146620 1.3427e-04
10:129767088 T C 0.043860 -4.3920e-05
10:129767413 T C 0.073867 -4.9513e-05
10:129767555 C T 0.783181 1.3932e-04
10:129768278 C G 0.033600 -1.2848e-06
10:129768280 A G 0.246820 9.4932e-05
10:129770282 C T 0.103864 -3.0930e-05
10:129774590 T C 0.167030 -7.5569e-05
10:129775371 C T 0.086499 6.4881e-05
10:129775529 G A 0.043039 5.1281e-05
10:129778431 G A 0.649589 7.0179e-05
10:129783298 A G 0.023597 -6.6819e-05
10:129785998 A G 0.368773 -4.9262e-06
10:129789933 A G 0.274798 2.7412e-05
10:129791885 T C 0.204424 6.8975e-06
10:129792721 T C 0.116221 2.4734e-05
10:129793672 C T 0.036427 6.9627e-06
10:129794633 A G 0.022792 2.0643e-06
10:129796246 C T 0.346802 8.7990e-05
10:129796958 C T 0.513689 -1.7658e-04
10:129797056 A G 1.327714 -1.0484e-06
10:129799041 G C 0.046476 -1.9231e-05
10:129805018 T C 0.065431 -9.9865e-05
10:129806457 C G 0.333702 2.5370e-05
10:129806838 A G 0.301810 3.7406e-05
10:129807142 G A 0.180039 5.8062e-05
10:129809635 C T 0.463354 -1.6676e-04
10:129816497 T C 0.050286 -3.3605e-05
10:129817616 T C 0.062637 6.4693e-05
10:129819560 G C 0.928931 1.3930e-04
10:129821745 T C 0.107908 8.0668e-05
10:129823904 C T 1.966069 2.7889e-05
10:129827826 T C 0.259767 -5.9456e-06
10:129828971 A G 0.460624 4.0717e-05
10:129831442 C A 1.127470 -2.9491e-05
10:129833213 G A 0.853289 -1.8567e-05
10:129834886 A G 0.819228 5.2120e-06
10:129835993 G A 0.211594 2.7793e-05
10:129838503 G A 1.976806 1.7076e-05
10:129844452 T C 0.151840 2.2926e-05
10:129845547 C A 1.551285 -3.7968e-05
10:129846781 T C 0.033921 -2.9513e-06
10:129847717 T C 0.032535 4.7236e-06
10:129853659 A G 0.028592 -7.4012e-05
10:129854145 T C 0.174365 2.8577e-05
10:129854507 T C 0.186735 2.3608e-05
10:129858101 A C 0.076321 -1.3792e-04
10:129860234 A G 1.539045 6.2416e-05
10:129873879 T C 0.069660 4.2320e-06
10:129874189 T C 0.417151 1.8865e-05
10:129877015 T G 0.020413 5.5259e-05
10:129878899 C T 0.637959 -9.3172e-06
10:129882699 G A 1.044632 1.0550e-04
10:129887991 A C 0.040744 -6.5341e-06
10:129892163 C T 0.224035 1.6168e-05
10:129892265 T C 0.030335 -5.1453e-06
10:129895163 T G 0.068154 1.7645e-05
10:129897314 G C 0.193856 2.2204e-05
10:129898068 A G 0.568302 3.3095e-05
10:129899578 C T 1.050614 1.7211e-05
10:129899778 C G 0.847674 1.3694e-05
10:129899922 C T 0.047651 -2.3499e-05
10:129901066 A C 0.121274 6.8926e-05
10:129901570 T C 0.047359 -1.7205e-05
10:129901762 A G 0.024866 8.5567e-05
10:129903016 C T 1.042156 5.5529e-06
10:129903802 G A 0.435002 1.3481e-04
10:129904654 G C 0.029335 -7.6468e-06
10:129905896 A T 0.353826 -6.1973e-05
10:129906364 A G 0.184349 -1.9174e-07
10:129906980 T C 0.484169 -1.6434e-05
10:129907489 A G 0.202697 6.2919e-06
10:129907544 C G 0.353365 2.0356e-05
10:129907610 A G 0.079729 -1.4724e-05
10:129911856 G C 0.354793 2.4661e-05
10:129913960 T A 0.498723 3.2988e-05
10:129914025 T C 0.032458 8.2103e-06
10:129914787 T C 0.028709 -2.8961e-05
10:129915518 C T 1.945478 1.1416e-05
10:129917560 C T 1.275256 4.8949e-06
10:129920268 C T 0.148087 4.4442e-05
10:129920659 A C 0.188374 3.1967e-05
10:129928522 T G 1.147640 -9.8734e-05
10:129933456 T C 0.462588 -5.5562e-05
10:129937722 C A 0.363515 -4.2720e-05
10:129942357 A C 0.275590 -7.5997e-06
10:129943625 T C 0.415547 -6.8681e-05
10:129944252 C T 0.080102 -6.9323e-05
10:129949333 T C 0.047846 6.6466e-07
10:129954067 G A 0.038848 1.7762e-05
10:129958068 A G 0.070196 -5.6875e-06
10:129958296 G T 0.230932 -6.2992e-05
10:129958673 T C 0.032152 -2.9238e-05
10:129960013 C G 0.297249 -1.4090e-05
10:129960568 A G 0.054788 -1.4829e-05
10:129962137 C G 0.034168 1.9126e-05
10:129962202 G A 0.077405 4.6107e-05
10:129963848 T C 0.246229 3.3270e-06
10:129966599 T C 0.056320 3.7835e-05
10:129987471 T C 0.076067 -4.1558e-05
10:129991713 T C 0.277518 2.5154e-05
10:129992970 A G 0.399481 -2.8056e-06
10:129994516 T C 0.110677 4.7787e-05
10:130004944 C T 0.126562 9.2454e-05
10:130006499 T G 1.409913 1.9168e-04
10:130010650 G A 0.059121 -8.2710e-06
10:130010877 T C 0.114004 1.8274e-05
10:130020127 G T 0.075486 -2.5792e-05
10:130044240 C T 0.472478 1.5503e-05
10:130044668 G A 1.862604 5.3105e-06
10:130045823 A G 0.030614 3.2616e-06
10:130049379 A G 0.105179 -9.1282e-05
10:130053296 C T 0.030874 5.1586e-05
10:130054651 C T 0.438433 1.0856e-05
10:130060348 A G 0.184209 1.4089e-05
10:130061456 T C 0.848206 -3.3661e-06
10:130063301 C T 0.223821 2.0315e-05
10:130068724 C A 0.475551 1.1410e-04
10:130069931 T C 0.995362 6.3152e-05
10:130070285 A G 0.183038 6.3677e-08
10:130071539 T C 0.068414 -2.1158e-05
10:130074243 T C 0.062935 2.7943e-05
10:130075192 G A 0.030656 -5.7749e-05
10:130077109 T C 1.063364 4.5643e-05
10:130081860 C T 0.121265 5.3702e-05
10:130083815 T C 0.044898 -3.5422e-05
10:130092655 T C 0.047794 -1.6055e-04
10:130097305 C T 0.118765 -8.8379e-06
10:130097699 A G 0.111031 3.5016e-06
10:130098648 A G 0.083153 3.7990e-06
10:130100661 T C 0.050303 2.6546e-05
10:130104867 T C 0.375024 9.0946e-05
10:130105504 A G 0.270459 1.1821e-05
10:130107905 C T 1.343511 -2.9845e-05
10:130115497 T C 0.029699 3.4646e-05
10:130115669 T C 0.321943 4.3677e-05
10:130117610 G A 0.229984 -3.2909e-05
10:130135453 T C 0.382252 -8.9719e-05
10:130137105 T C 0.067590 -4.4864e-05
10:130137579 T G 0.195352 -4.4352e-06
10:130139123 G A 0.054301 -1.9324e-04
10:130140354 G A 0.032169 1.0829e-05
10:130141824 T C 0.300531 3.5122e-05
10:130151623 G C 0.270842 -1.6310e-05
10:130159666 G A 0.084354 3.7231e-05
10:130162295 G A 0.395261 1.7588e-05
10:130162380 A G 0.149295 -2.8836e-05
10:130164338 C T 0.069638 -4.4801e-05
10:130179267 C T 0.116883 3.2170e-05
10:130185738 T C 0.099849 -6.2700e-05
10:130185899 T C 0.438024 -3.2500e-05
10:130190217 A G 1.076356 4.3653e-05
10:130191992 T G 0.486649 -1.6463e-05
10:130192301 G A 0.808173 2.3074e-04
10:130192491 C T 0.034593 -7.4622e-06
10:130192575 A G 0.105101 -4.1921e-06
10:130193431 C T 0.045580 -3.5052e-05
10:130195643 A G 0.312589 -3.2250e-05
10:130205003 T C 0.040254 1.3412e-05
10:130205245 C T 1.218517 -4.2080e-05
10:130210709 G A 0.291400 -3.2309e-05
10:130211600 A G 0.093114 9.0076e-06
10:130212650 T C 0.029137 -8.3150e-05
10:130212669 C T 0.061643 2.5918e-05
10:130217720 C T 0.620922 -1.6155e-05
10:130219189 T C 0.021987 -5.3121e-05
10:130224900 G A 0.120664 4.2265e-05
10:130225689 T C 0.084347 3.2746e-05
10:130226025 T C 1.295130 -7.6846e-06
10:130231857 C T 0.150804 4.9972e-06
10:130234895 T C 0.059095 2.1754e-06
10:130247163 G A 0.711274 1.7841e-05
10:130248926 G T 0.164878 -6.4491e-05
10:130254882 T C 0.173703 -4.1908e-05
10:130255636 A G 0.028955 4.7731e-05
10:130256280 T C 0.380068 -3.7294e-05
10:130259232 A G 0.053412 -4.5742e-05
10:130259333 C T 0.678654 1.4501e-05
10:130263348 T G 0.170155 3.6865e-05
10:130266357 T C 0.052987 -9.4489e-05
10:130271075 C A 0.032828 -5.5445e-05
10:130272033 T G 1.768445 4.8935e-05
10:130272085 G A 0.675960 3.5999e-05
10:130273747 A G 0.072958 -4.4031e-05
10:130275910 G A 0.026625 -2.4591e-05
10:130278179 A G 0.233850 -5.6215e-05
10:130278239 T C 0.704478 -9.5790e-06
10:130279137 G A 0.584271 -3.2408e-05
10:130280768 T C 0.112994 2.0659e-05
10:130281503 C T 0.048638 -4.7601e-05
10:130284037 A G 0.713186 5.3142e-04
10:130284067 G T 0.761918 2.1892e-05
10:130284254 C T 0.403950 -1.6472e-05
10:130287403 C T 0.028520 -2.5112e-05
10:130288721 T G 0.211837 -1.3811e-05
10:130289245 T C 0.203843 -2.3392e-05
10:130290407 A G 0.029611 -5.2643e-05
10:130293211 G A 0.466944 8.6311e-07
10:130296637 A G 0.491858 -7.1180e-06
10:130297097 C T 0.030319 -2.0392e-05
10:130297862 A G 0.183869 1.1569e-04
10:130297982 G A 0.120051 -6.6823e-06
10:130302069 C T 0.052743 2.9561e-05
10:130302535 A G 0.022068 -1.3635e-05
10:130303915 T C 0.328094 -1.5623e-05
10:130304182 G T 0.448225 -8.2815e-06
10:130304583 T C 0.436498 -2.0511e-05
10:130308681 A G 0.162872 -1.0915e-05
10:130309042 G T 0.316808 -2.6968e-05
10:130311299 T C 0.132148 5.6591e-05
10:130311543 T C 0.024330 5.0764e-05
10:130313642 T C 0.093721 -6.6853e-05
10:130318252 G A 0.031747 -9.7442e-06
10:130318498 A G 0.032951 9.7844e-07
10:130320376 A C 0.106876 1.2710e-06
10:130322320 T C 0.585858 -5.2898e-05
10:130327193 A G 1.340921 4.1228e-06
10:130327911 T C 0.092358 -1.0541e-04
10:130328199 T C 0.031958 3.3789e-06
10:130329679 A C 1.869832 -5.8156e-05
10:130338620 C T 0.117620 7.3952e-06
10:130339984 A G 0.137234 1.0636e-05
10:130341218 A G 0.102384 1.1978e-04
10:130347000 G C 0.970370 2.3282e-06
10:130347751 C G 1.808014 5.0098e-07
10:130347918 C T 0.219819 6.4276e-06
10:130347966 C T 0.177870 1.4053e-05
10:130348829 G A 0.100622 2.4928e-05
10:130354185 T C 0.040231 -2.9740e-05
10:130355460 C T 0.045892 -3.2750e-05
10:130357690 G C 0.116854 -1.3586e-05
10:130361891 C T 1.281134 6.2818e-05
10:130362899 T C 1.161483 8.4234e-05
10:130370710 T C 0.057567 1.8805e-05
10:130370900 G A 1.255123 6.4472e-05
10:130382029 C T 0.135202 1.1821e-04
10:130384705 C T 0.076668 8.4344e-05
10:130386248 T C 0.856651 2.8526e-05
10:130389131 T C 0.556234 -1.9079e-05
10:130390938 T G 0.170892 1.0551e-05
10:130395386 T G 0.027453 2.4280e-05
10:130403981 A C 1.779107 2.7466e-05
10:130406260 A T 0.041893 1.5674e-05
10:130408854 T C 0.514147 1.8795e-06
10:130413057 T C 0.279790 3.6247e-05
10:130417176 A G 0.145903 -7.4478e-05
10:130418033 T C 0.313342 -2.3179e-06
10:130419737 C A 1.942333 7.7046e-06
10:130420678 A G 0.409364 -1.3482e-05
10:130421478 T C 0.038326 4.1453e-05
10:130422319 G A 0.332131 -2.7221e-05
10:130426022 G T 1.771324 7.2410e-06
10:130426977 T G 1.628342 3.6037e-06
10:130431317 A G 0.249202 -2.5620e-05
10:130435870 G C 0.108071 -2.7990e-05
10:130441313 T C 0.050543 -8.0293e-06
10:130443637 C T 0.029114 -2.0825e-05
10:130444390 A G 0.085107 5.9835e-05
10:130445832 A G 0.542015 -2.9055e-06
10:130448931 C A 0.033412 3.6961e-05
10:130450575 G A 0.168640 4.1411e-05
10:130454569 G A 0.126971 -1.1435e-05
10:130455032 C G 0.407959 -6.3410e-05
10:130455063 C T 0.623201 -7.1868e-06
10:130455932 T C 0.118522 -6.1002e-05
10:130457091 A G 0.061108 -9.3684e-06
10:130457648 T C 0.354176 -9.7116e-06
10:130458381 T C 0.364732 -2.6604e-05
10:130463122 A G 0.034045 7.1048e-05
10:130465259 A G 0.110641 5.1605e-05
10:130467921 T C 0.103179 -7.1150e-05
10:130470694 A G 0.044983 -1.6449e-05
10:130471032 T G 0.168730 5.3480e-05
10:130471677 A G 0.064548 1.1608e-04
10:130472612 C T 0.426696 -4.5746e-05
10:130476034 A G 0.813889 -2.0958e-05
10:130476162 A G 0.098041 -2.8225e-05
10:130476250 C T 0.066953 7.5185e-05
10:130478496 T C 0.491959 1.1614e-05
10:130479587 C T 0.182590 2.0718e-05
10:130480136 G A 0.093014 -8.3936e-05
10:130482347 A G 0.231169 -1.7933e-05
10:130483297 G A 0.404135 1.8635e-05
10:130484409 G A 0.534270 5.9040e-06
10:130485878 T C 0.340398 4.5479e-05
10:130488026 C T 0.781171 -3.9258e-05
10:130488897 T C 0.056301 3.3020e-05
10:130492201 G A 0.052614 2.0551e-05
10:130493771 T G 0.076941 8.1048e-05
10:130493906 C T 1.944514 -1.9461e-05
10:130494208 T C 0.123300 1.3419e-05
10:130495355 C T 0.787114 -8.5900e-05
10:130496276 T C 0.194771 2.0140e-04
10:130498783 A G 0.053967 9.5042e-05
10:130499623 G A 0.170801 2.5314e-06
10:130499932 C T 0.067356 -4.1392e-05
10:130500820 C T 0.375446 4.6816e-05
10:130503106 T G 0.227423 -3.4718e-05
10:130509119 C T 0.338727 -4.3185e-05
10:130509765 G A 0.967766 -2.0489e-05
10:130509945 C G 0.147097 7.8155e-05
10:130511520 A G 0.053649 2.0844e-05
10:130511895 G A 1.661770 -1.9594e-05
10:130514782 G A 0.159772 2.0973e-05
10:130517449 C T 0.053889 -7.5296e-05
10:130518149 T C 0.153349 -1.4218e-04
10:130520279 T C 0.048579 8.3797e-05
10:130521645 T C 0.043295 -3.1337e-05
10:130525985 C T 1.803979 5.1036e-06
10:130529771 G A 0.315828 -3.9431e-05
10:130530617 G A 1.938097 6.1827e-06
10:130532090 T C 1.201561 5.8355e-06
10:130532866 A G 0.198945 -9.8831e-05
10:130533661 A G 0.032065 2.1490e-05
10:130534170 T C 0.042299 2.6893e-05
10:130535291 T C 0.069644 -1.6340e-04
10:130535981 T C 0.377663 2.6321e-05
10:130537494 A G 0.025784 -3.3027e-05
10:130538787 G A 0.437625 2.3755e-05
10:130539111 T C 1.651672 2.5276e-05
10:130539709 C T 0.122040 -6.3705e-05
10:130541770 A C 1.835567 4.2015e-05
10:130542872 T C 0.067888 -2.3402e-05
10:130543661 T C 0.050605 -2.7095e-05
10:130544847 A G 0.122452 -5.0420e-05
10:130545142 G A 0.115718 -4.2470e-05
10:130546521 C T 0.487330 -1.4152e-05
10:130546565 C T 0.180538 -1.8207e-05
10:130551159 G A 0.036255 -1.0273e-04
10:130555714 C T 0.052140 5.6253e-05
10:130555887 T C 0.038345 5.1312e-07
10:130556259 T C 0.144485 -6.8893e-05
10:130559640 G A 0.851932 -3.8747e-05
10:130559935 C T 0.150126 9.4350e-06
10:130562516 T C 0.057375 -4.0464e-05
10:130567401 T C 0.131031 -2.9069e-05
10:130571475 T G 0.038180 5.3447e-05
10:130575032 C T 0.131469 7.9899e-05
10:130577127 G A 0.369918 -2.5116e-05
10:130578101 G A 0.206083 2.0670e-05
10:130579495 A G 0.176153 -1.5385e-05
10:130580251 T G 0.096899 1.6263e-05
10:130581094 A G 1.093802 -2.7650e-05
10:130583833 C T 0.798585 -2.8069e-05
10:130587803 A G 0.458920 1.5448e-05
10:130589196 A G 0.034850 2.0432e-05
10:130589876 C A 1.223597 -9.2286e-07
10:130590543 C T 0.226216 -5.7102e-05
10:130592703 A G 0.096934 -4.7764e-05
10:130594564 A G 0.114137 1.1179e-04
10:130595233 G T 0.203875 -7.5158e-05
10:130601897 A G 0.316841 1.7134e-05
10:130604972 C T 0.409802 2.4369e-06
10:130608139 G C 0.052221 1.1136e-04
10:130610450 A G 0.455769 4.5705e-06
10:130616360 T C 0.677758 -1.3135e-06
10:130616516 C T 0.135887 9.6425e-07
10:130623070 A G 0.065473 -2.1015e-05
10:130623086 A C 0.042428 -1.3908e-04
10:130633227 T C 0.065051 -2.0974e-05
10:130633344 T C 0.052192 -8.3424e-06
10:130635101 A G 0.029815 2.8820e-05
10:130635301 C T 0.089323 6.4409e-06
10:130635657 T C 1.571966 8.5999e-05
10:130635759 A G 0.079342 1.4802e-04
10:130643887 C T 1.007413 5.7661e-06
10:130648584 T C 0.151564 -6.9262e-05
10:130649221 A G 0.145342 -1.3884e-05
10:130652586 T C 0.021451 4.8142e-05
10:130661405 T C 0.267388 -1.2000e-05
10:130662404 C A 0.983615 -1.2082e-07
10:130662705 C T 0.063068 4.0738e-05
10:130665008 G A 1.142437 -8.8620e-06
10:130668231 G C 0.798059 1.1686e-06
10:130669609 A G 0.142667 -6.6916e-06
10:130669638 C T 1.696675 -4.8158e-06
10:130669686 G A 0.051633 2.9449e-06
10:130669937 C T 0.926743 -1.5952e-04
10:130670353 C A 0.282799 -2.4741e-05
10:130670468 A G 0.101706 3.9801e-05
10:130673817 C T 0.071608 8.0976e-05
10:130675564 A G 1.463055 1.0272e-05
10:130675565 C T 0.293909 -5.0067e-05
10:130676586 T C 0.071666 -4.5335e-05
10:130677012 C A 0.039192 -3.9886e-05
10:130677050 A G 0.157662 1.2989e-05
10:130678288 C T 0.162599 5.7526e-05
10:130679235 A G 0.070017 2.1838e-05
10:130679709 G A 0.476392 -6.7555e-05
10:130680862 T C 0.106250 -3.4234e-05
10:130685215 A G 0.311927 2.0652e-04
10:130685308 T C 1.752804 -3.7693e-05
10:130690104 G A 1.946182 8.5236e-06
10:130690988 A G 1.960522 1.8755e-05
10:130691185 C T 0.115578 1.0703e-05
10:130691396 A G 0.050640 6.6008e-05
10:130699522 C G 0.036421 -4.5257e-05
10:130701292 C G 0.025388 1.4662e-05
10:130707304 A C 0.097898 8.1102e-05
10:130708165 C T 1.681563 1.0600e-04
10:130709237 G A 1.403551 4.6952e-06
10:130712316 A C 0.261160 3.8179e-05
10:130715263 A C 0.056515 8.2275e-05
10:130723537 C T 0.047515 -3.7257e-05
10:130725704 A G 0.066535 1.4627e-05
10:130728940 T G 1.598796 2.8797e-05
10:130729809 A G 0.224113 1.7293e-04
10:130733283 C G 0.091663 5.0049e-05
10:130735825 G A 0.339730 -2.5692e-06
10:130737044 G T 0.036473 -7.2280e-05
10:130741472 C T 0.081608 4.8685e-06
10:130746370 C T 1.320852 7.0180e-05
10:130747697 A G 0.051150 8.0404e-07
10:130749583 A G 0.285805 -3.7810e-05
10:130753520 T C 0.523449 -9.6442e-05
10:130753924 T C 0.952992 1.0451e-03
10:130756026 A G 0.049712 3.8713e-05
10:130756106 G T 0.470095 5.3225e-05
10:130756482 A G 0.055704 1.3363e-04
10:130757816 T C 0.104951 -1.4329e-04
10:130761013 G T 0.770590 -1.4596e-04
10:130761949 T C 0.327964 1.3583e-05
10:130762889 T G 0.060829 -4.1578e-05
10:130765159 A G 0.059339 -5.2688e-05
10:130766680 T C 0.370357 -1.3255e-04
10:130769001 A G 0.038530 -1.2755e-05
10:130769047 C T 0.569120 -2.6969e-05
10:130771802 A G 0.140392 -2.8491e-05
10:130777415 G A 1.554654 -2.0571e-05
10:130780017 A G 0.251523 3.2112e-06
10:130780685 T C 0.032243 5.8122e-05
10:130782388 C T 1.279797 -5.1921e-05
10:130785644 C T 0.865590 4.4298e-06
10:130787179 A G 0.413632 3.4615e-05
10:130787936 T C 0.447067 -2.6792e-05
10:130790580 G T 0.312680 -5.4072e-05
10:130794469 A G 0.033042 3.2306e-05
10:130794702 C A 0.037031 -2.6071e-05
10:130794827 A G 0.075581 8.5060e-05
10:130798703 A G 0.500846 -7.1912e-05
10:130800503 T C 0.049712 -7.4373e-05
10:130800529 C T 0.035392 -6.7658e-06
10:130801357 T C 0.168068 1.1315e-05
10:130803060 T C 1.009393 1.3487e-04
10:130818555 C T 0.640841 8.7471e-05
10:130823785 G A 0.283659 2.1924e-05
10:130828665 T G 0.061202 2.9984e-06
10:130829781 T C 0.654915 8.4642e-05
10:130829853 T C 0.067489 -3.0110e-05
10:130833027 A G 0.177413 -6.5321e-05
10:130833111 T C 0.051043 -2.0415e-05
10:130834276 G A 0.125270 -5.4352e-05
10:130834832 T C 0.043214 -7.3154e-05
10:130835311 C A 0.286155 -1.1697e-05
10:130837618 T C 0.025492 6.1564e-05
10:130839012 G A 1.177523 3.0388e-06
10:130840131 A C 0.201366 -3.5907e-05
10:130842093 C T 0.506821 -3.2945e-05
10:130846644 A G 0.071676 4.1155e-05
10:130851000 G T 0.057099 -6.2673e-05
10:130852536 T C 0.535238 -1.7829e-04
10:130853623 T C 0.035405 -8.3322e-05
10:130854108 A G 0.086269 -1.4883e-05
10:130861851 T C 0.161184 -1.5640e-04
10:130863266 G A 0.246155 -1.3595e-05
10:130864163 A G 0.048754 4.6058e-05
10:130867165 G A 0.083030 1.0328e-05
10:130872867 C T 1.360876 3.6275e-05
10:130878873 A G 0.028212 -3.5878e-05
10:130886181 A G 0.093857 3.1549e-05
10:130888067 C T 0.455032 5.0659e-06
10:130889821 A G 0.039303 2.6049e-05
10:130892725 A G 0.130038 1.7495e-05
10:130893539 A G 0.045135 4.2834e-05
10:130896679 G A 0.350032 -6.5902e-06
10:130901370 G A 0.040854 5.7668e-05
10:130903060 T C 0.089433 -2.9193e-06
10:130910213 T G 1.671841 -5.0372e-05
10:130911228 C T 1.930025 4.1928e-05
10:130913497 T C 0.697876 -2.3119e-05
10:130914071 G T 0.156338 -1.3622e-04
10:130914458 G A 1.926549 2.8164e-05
10:130916228 C T 1.979295 3.0150e-05
10:130919257 G A 0.881894 4.9388e-05
10:130928740 A G 0.056645 -5.6981e-06
10:130930161 T C 0.038089 -5.6834e-06
10:130932293 A G 0.053026 3.8414e-05
10:130932642 T C 0.096486 5.3748e-05
10:130939211 G A 0.582320 5.5290e-05
10:130941165 T G 0.110320 -2.4250e-04
10:130941884 A G 1.181843 1.1103e-05
10:130943076 T G 0.108908 4.3552e-05
10:130943563 T C 0.327873 1.9940e-04
10:130945251 T C 0.111644 -7.5955e-05
10:130947768 G A 0.925348 1.4530e-04
10:130950206 T C 0.059391 1.6709e-05
10:130951708 A G 0.314659 -5.9017e-06
10:130953296 T G 0.028050 5.0074e-05
10:130954134 A G 0.030176 2.5023e-05
10:130957221 C T 1.344225 7.1909e-06
10:130975829 T C 0.107428 7.4783e-05
10:130976754 G T 0.052007 -1.4549e-05
10:130981189 T G 0.148399 -2.3781e-05
10:130994979 T C 0.028290 1.3965e-05
10:130996996 G A 1.494172 -3.7597e-06
10:130997640 A G 0.025755 1.6983e-05
10:131019501 T C 0.427706 1.9669e-07
10:131019870 G A 0.440429 -8.9360e-06
10:131020497 T C 0.067297 1.1322e-05
10:131021860 T G 0.048157 -1.0862e-04
10:131023695 A G 0.583781 -3.1923e-06
10:131027231 A G 0.231234 -3.9218e-05
10:131030081 C T 0.121180 8.2013e-05
10:131033906 T C 0.387066 -3.5835e-05
10:131033938 C T 1.151330 1.7148e-05
10:131035301 G C 0.090277 3.5794e-05
10:131035607 G C 0.119859 1.4920e-04
10:131039196 T C 0.503264 -1.7077e-04
10:131039287 A G 0.082780 -1.2579e-05
10:131039596 T G 0.156364 -6.1453e-05
10:131040521 G A 1.791499 -4.0268e-05
10:131046359 T G 1.525896 -6.4168e-05
10:131048824 T C 0.025307 -1.2772e-04
10:131051744 G A 0.035057 -1.0233e-05
10:131054701 C T 0.366296 -8.4752e-05
10:131056367 A G 0.695058 1.1118e-06
10:131057483 A G 0.937214 9.2101e-06
10:131057682 A G 0.243117 1.9517e-05
10:131060924 G A 0.221415 -2.9198e-05
10:131067259 A C 0.132024 9.0162e-05
10:131070186 A G 0.149217 1.8488e-06
10:131071327 G A 0.044019 -4.2781e-05
10:131074239 A G 0.051857 7.2473e-06
10:131076903 C T 0.134673 6.5705e-05
10:131078144 T C 1.475642 6.6532e-05
10:131078949 T C 0.129814 -1.0422e-05
10:131080127 G A 0.059709 1.1990e-05
10:131093057 C G 1.731330 4.1399e-05
10:131097952 A G 0.090839 -3.5528e-06
10:131105116 A G 0.078502 2.9915e-05
10:131105227 A C 0.240014 1.2647e-04
10:131118764 A G 0.060874 9.3143e-07
10:131121809 T C 0.054642 -4.2559e-05
10:131129656 G A 0.664922 5.2342e-05
10:131135004 G A 0.260342 1.1467e-04
10:131136047 G A 0.819293 2.6743e-05
10:131139121 A C 0.053049 -6.3227e-05
10:131141455 G A 0.049180 -1.7398e-05
10:131144882 A C 0.064509 2.5844e-05
10:131148983 G A 0.078339 3.0589e-05
10:131150405 C T 0.740619 4.9049e-05
10:131151105 A G 0.883919 -7.2004e-05
10:131154493 G A 0.073179 -9.9701e-05
10:131155624 A C 0.080105 -1.0465e-05
10:131162520 G A 0.154514 -2.1185e-06
10:131167379 G T 0.069615 -3.4786e-05
10:131171367 T C 0.025654 2.1617e-05
10:131172666 C T 0.277239 -2.0709e-05
10:131177353 A G 1.217034 -3.0022e-06
10:131179027 G A 1.495860 -1.5998e-05
10:131189192 C T 0.144186 -1.1511e-05
10:131193275 C T 0.064529 6.4766e-06
10:131195759 T G 0.481543 1.3831e-05
10:131197229 T G 0.025914 -3.0502e-05
10:131203096 T C 1.972453 -9.6559e-05
10:131203268 G A 0.142930 4.1918e-05
10:131204400 T C 0.075655 -3.0711e-05
10:131205459 G A 1.752644 -1.3346e-04
10:131205759 G A 0.219604 7.4504e-05
10:131205781 T C 0.034788 -5.3180e-05
10:131206232 A G 0.080173 -2.8157e-05
10:131211384 A G 0.233912 5.3542e-05
10:131219569 T C 0.155186 2.4416e-06
10:131224242 A G 0.068495 -4.6456e-05
10:131224342 C A 0.101092 -6.1246e-05
10:131228043 T G 1.612230 1.7118e-05
10:131229113 T C 0.038501 6.4641e-05
10:131230763 T C 0.093429 -7.5183e-05
10:131233033 C T 1.386683 4.4810e-06
10:131236886 C T 1.858998 3.0712e-05
10:131237574 G A 0.023905 2.8524e-05
10:131241319 T C 0.090433 6.3004e-06
10:131242882 C G 0.120193 5.2584e-05
10:131243319 T G 0.081569 -1.9222e-05
10:131245266 T C 0.098028 3.7609e-06
10:131250603 T C 0.121021 9.0340e-06
10:131252316 C G 0.022318 5.1259e-05
10:131252486 A G 0.047456 1.9993e-05
10:131253531 A G 0.126880 -2.5912e-06
10:131253958 A G 0.029280 1.1884e-04
10:131254666 A C 0.043207 3.5398e-05
10:131258796 G A 0.031740 1.3591e-04
10:131261797 T C 1.101433 6.5653e-05
10:131262574 G A 0.021743 3.7552e-05
10:131264581 G T 1.670209 -3.6458e-05
10:131265021 A C 0.087217 -3.9593e-05
10:131268443 C A 0.024236 9.1840e-05
10:131268608 A G 0.140038 9.3002e-06
10:131268994 A G 0.021464 4.7347e-05
10:131272256 A G 1.082935 8.1002e-05
10:131278410 T G 1.161622 1.0218e-04
10:131287882 T G 1.576592 -4.4901e-06
10:131303774 A G 0.172710 3.8003e-06
10:131304605 C T 0.111531 6.9486e-07
10:131325525 A G 0.022944 1.0369e-04
10:131326415 A G 0.305247 -9.6525e-06
10:131328940 T C 0.043211 5.5781e-05
10:131329224 A G 0.582032 -2.6716e-04
10:131329452 A G 1.866648 1.3736e-05
10:131333349 A C 0.066976 -3.5643e-05
10:131343925 A G 0.051218 3.3700e-05
10:131344413 T C 1.226252 7.2999e-05
10:131353192 G T 0.173787 -1.3596e-05
10:131359977 C T 0.096818 1.0651e-05
10:131363136 T G 0.088762 -4.6159e-05
10:131365239 T G 0.152391 2.8585e-05
10:131372532 C T 0.049267 -5.8011e-05
10:131386338 T G 0.050364 -2.1154e-05
10:131388202 T G 0.021889 -1.7985e-05
10:131393168 A G 0.098401 1.0943e-05
10:131416658 T C 0.063412 -1.0371e-04
10:131417427 A G 0.977621 2.5802e-05
10:131425733 A G 0.145208 -4.3347e-07
10:131426022 C T 1.001373 3.7171e-05
10:131427661 T G 0.557757 -9.3591e-05
10:131428843 G A 0.072082 2.0430e-05
10:131434267 T C 0.094305 -1.1642e-04
10:131443892 T C 0.063685 1.6899e-05
10:131445379 T C 0.052273 4.3367e-05
10:131449125 A G 0.023983 -4.1669e-05
10:131452917 T C 0.599299 -9.6582e-06
10:131456982 C A 0.104299 1.6144e-04
10:131458271 A G 0.067294 1.7762e-04
10:131461540 G T 0.869342 -1.2188e-04
10:131463929 A G 0.068875 1.4337e-05
10:131470000 T C 0.202642 -1.4962e-05
10:131470343 G C 0.045058 1.7401e-04
10:131473709 T G 1.255820 6.5027e-06
10:131476971 T C 0.277606 6.5314e-05
10:131483217 G T 0.154585 2.8965e-05
10:131489644 A G 0.037274 -1.1390e-05
10:131489782 G A 1.253899 2.6743e-05
10:131491560 C T 0.165206 -8.8964e-05
10:131495267 T C 0.896581 -4.3834e-05
10:131498025 G T 1.878515 5.2346e-05
10:131502448 G A 1.567744 -3.8373e-08
10:131503352 T G 0.024486 6.5632e-05
10:131508992 C G 0.945572 -1.5552e-05
10:131510189 T C 0.052010 -3.9846e-05
10:131511636 A G 0.245535 -2.3635e-04
10:131512933 T C 0.699057 4.1817e-05
10:131514862 G A 1.479505 3.4181e-05
10:131514985 A G 0.035982 -1.0097e-04
10:131519628 G C 0.067700 7.4294e-06
10:131522055 G A 0.485925 -8.0892e-06
10:131523935 C T 1.065418 -1.3945e-05
10:131526661 A G 0.474850 -1.8243e-05
10:131538728 A G 0.425408 5.0136e-05
10:131539500 T C 0.034476 -2.3513e-06
10:131540611 C T 1.068988 8.7178e-06
10:131549553 T C 0.525082 -9.9667e-06
10:131559720 G A 0.034548 -2.5104e-04
10:131564998 G A 0.280235 -3.1600e-06
10:131565064 G A 0.275191 2.4739e-05
10:131567188 C T 1.113916 1.7505e-05
10:131567981 A G 0.049368 -2.9728e-05
10:131574729 T G 0.117847 3.1160e-05
10:131575758 T C 0.051422 7.1584e-05
10:131575932 A C 0.505059 1.0973e-05
10:131576272 A G 0.139866 -2.3812e-04
10:131580204 C T 1.052818 -2.7740e-05
10:131581168 C A 0.051387 -4.9753e-05
10:131582175 C A 1.564787 -2.0233e-05
10:131583388 A G 0.842393 -2.0206e-05
10:131584220 G C 0.062591 2.7770e-05
10:131588141 T C 0.092452 1.2308e-04
10:131589244 A G 0.099544 4.9589e-05
10:131589879 G A 1.532780 3.5061e-05
10:131592566 G T 0.123764 5.3002e-05
10:131596620 G T 0.105445 1.0607e-05
10:131597440 G A 0.026962 3.2297e-05
10:131597962 T C 0.484779 -7.1804e-07
10:131599857 A G 0.120362 -1.2325e-04
10:131601154 G A 0.223885 -1.6210e-05
10:131605401 A C 0.210513 -3.6865e-05
10:131605476 A G 0.302705 4.5238e-05
10:131605924 C T 0.588140 2.8237e-05
10:131606488 T G 0.021831 -6.7141e-05
10:131615477 G A 0.037524 -3.6797e-05
10:131617132 G A 0.237745 -5.8089e-06
10:131618620 T C 0.046518 2.4770e-05
10:131619639 T C 0.032509 5.8093e-06
10:131625613 G A 1.296766 2.7312e-05
10:131629961 T C 0.112417 1.8871e-04
10:131631256 G A 0.177854 -8.5951e-05
10:131631782 G A 0.760158 -1.7073e-05
10:131632249 G A 0.101420 -6.6394e-05
10:131632731 C T 0.849806 -6.8218e-05
10:131633720 C T 0.586059 1.7520e-05
10:131635864 C T 0.097603 2.8655e-05
10:131637636 A G 0.052370 -3.6141e-05
10:131642783 A G 0.033811 -1.9504e-05
10:131643908 T A 0.182564 1.2320e-05
10:131650858 A C 0.056791 9.6033e-06
10:131652507 A G 0.074234 -4.3325e-06
10:131653736 C T 0.087058 1.2000e-05
10:131658530 A G 0.254026 9.4995e-06
10:131658560 T C 0.074964 -1.2286e-05
10:131660253 A C 0.061741 -7.5537e-05
10:131660498 T C 0.502452 1.6151e-05
10:131662966 G A 0.094094 -7.4081e-06
10:131663327 T C 0.062237 -1.7932e-05
10:131664108 C T 1.123874 -3.2546e-05
10:131664327 A G 0.027355 -5.3105e-05
10:131668814 T C 0.048690 -4.3161e-04
10:131668978 A G 1.030565 -6.6036e-05
10:131672201 A G 0.073494 2.6854e-05
10:131672269 A G 0.232279 3.0811e-05
10:131675252 C T 0.379312 -7.2173e-07
10:131678286 G C 1.250371 -6.8478e-05
10:131680012 T C 0.028864 -2.9880e-04
10:131681253 T C 0.187325 -5.5137e-06
10:131683760 A C 0.705643 4.8223e-05
10:131684717 A G 0.774498 1.6144e-05
10:131684856 T C 0.726120 3.3686e-06
10:131686381 C A 0.555754 3.8608e-05
10:131688008 G A 0.824840 -2.9979e-05
10:131692240 C A 0.392889 -3.3526e-05
10:131694085 C A 0.634204 2.1090e-05
10:131694395 G A 1.085837 -3.7027e-05
10:131694909 T C 0.081076 3.8863e-06
10:131696677 C T 0.022483 2.3823e-05
10:131697355 C T 0.044428 -6.9686e-07
10:131698562 C T 0.061802 1.8849e-04
10:131699296 T G 1.334838 -1.7916e-05
10:131699611 C T 0.360859 -6.6561e-05
10:131701364 G A 0.959970 -3.7509e-05
10:131702075 C T 1.420393 9.7020e-07
10:131702657 C T 0.109044 -1.5245e-05
10:131704434 T C 1.585193 -2.7544e-05
10:131711365 A G 0.662043 2.1716e-05
10:131714801 A G 0.056288 3.9892e-05
10:131718667 A G 0.029923 -1.1238e-06
10:131719081 G A 0.045071 -4.9590e-05
10:131722110 A G 0.161346 -4.7614e-05
10:131726684 C T 0.063951 3.4809e-05
10:131726740 C T 1.348461 2.7873e-05
10:131727813 T C 1.504198 3.4314e-05
10:131729472 G T 0.156507 -3.3766e-05
10:131729520 C T 0.054087 -7.2914e-05
10:131735205 T C 0.117097 -8.0757e-05
10:131736062 T C 0.305435 4.8587e-04
10:131736122 T C 0.043957 5.9495e-05
10:131737756 C T 0.078661 -6.3474e-06
10:131741327 T A 0.147442 2.3967e-07
10:131742124 T C 0.057206 -8.3278e-05
10:131742893 A G 0.043844 2.3735e-05
10:131742940 C T 0.119135 4.4894e-05
10:131743852 A G 0.073828 -5.4682e-06
10:131744131 G A 0.526640 -1.8738e-04
10:131745167 C T 1.351035 2.0967e-05
10:131747705 A C 1.672848 3.3950e-05
10:131749614 T C 0.424892 -3.3426e-05
10:131759069 C T 1.023538 4.5380e-05
10:131760903 C T 0.092114 1.3234e-04
10:131764257 G A 0.035567 -1.2757e-05
10:131768345 T A 0.028764 4.6564e-05
10:131770620 A G 0.550132 6.3411e-05
10:131779154 C A 0.022967 -1.4337e-05
10:131798192 T G 1.677927 -8.0411e-06
10:131798468 C T 0.701982 -3.6396e-05
10:131801391 T C 0.047583 4.1947e-05
10:131802999 T C 0.398212 1.2012e-05
10:131804192 G C 1.442922 -2.5096e-05
10:131804736 C T 0.055236 -2.9418e-05
10:131804964 T G 0.074503 1.4904e-05
10:131806145 A G 0.047427 1.2647e-05
10:131807625 C T 1.839183 -1.6227e-05
10:131813493 A C 1.669300 7.2487e-07
10:131817707 C T 1.234571 -5.1817e-06
10:131822112 T C 0.052734 2.8642e-05
10:131824091 A G 0.330742 7.1693e-05
10:131824423 A G 0.706026 -2.1723e-05
10:131827290 G A 0.049975 8.7560e-05
10:131827462 T C 0.328269 -3.6945e-05
10:131830605 A G 1.089401 -4.3953e-05
10:131836855 A G 0.033344 1.0115e-07
10:131844235 G A 1.549055 -6.5068e-05
10:131844950 T C 0.723572 -1.4630e-05
10:131845331 T G 1.027793 -1.2097e-05
10:131846688 C T 0.415505 -9.7317e-06
10:131852305 T C 0.264233 -2.7033e-04
10:131854323 G A 1.869910 9.6384e-05
10:131857831 C T 0.086801 3.3631e-05
10:131864230 A G 0.428978 -9.8529e-06
10:131867736 A G 0.180039 3.0639e-05
10:131868368 G T 1.846278 4.3339e-05
10:131869883 G A 1.961109 2.1835e-05
10:131871832 G A 0.028666 -6.5868e-06
10:131875972 C T 0.055178 -2.1608e-04
10:131883682 A G 0.097577 6.8263e-05
10:131884171 G A 1.774248 8.4742e-05
10:131884529 T C 0.087324 7.8792e-06
10:131885435 C T 1.338941 3.9138e-05
10:131916809 T C 0.555773 -1.0042e-05
10:131925017 A G 0.262766 -3.9473e-05
10:131925850 T C 0.744959 1.7478e-05
10:131926442 A T 0.230562 -3.8797e-05
10:131927506 T C 0.056479 -5.7547e-05
10:131932578 C T 0.027096 1.0639e-04
10:131938561 T G 0.050316 4.9123e-05
10:131940436 T C 0.020575 -1.0097e-05
10:131941265 A G 1.569341 -3.9439e-05
10:131945231 G A 0.471806 -2.4770e-06
10:131952873 G T 0.250257 2.8964e-05
10:131958968 T C 0.032266 -6.4405e-05
10:131959150 T C 0.522900 -1.1320e-04
10:131966309 T C 0.218553 -8.8375e-06
10:131967000 T C 0.044834 -4.5485e-05
10:131971337 T G 0.192882 -2.6032e-05
10:131971794 C T 1.000506 -4.4859e-05
10:131992245 G A 1.416982 -1.9903e-05
10:131997968 T C 0.254636 -3.6285e-06
10:132003872 T C 1.742115 -1.6210e-05
10:132006108 C T 0.083036 6.0604e-05
10:132007282 C T 0.214719 2.8701e-05
10:132007653 A G 0.057193 -5.4888e-05
10:132009220 T C 0.545517 -3.6211e-05
10:132009325 T C 0.074344 -2.1685e-05
10:132010777 G A 0.851857 -5.1797e-05
10:132014041 T C 0.077895 -1.4687e-04
10:132032454 G A 0.560821 -3.4355e-05
10:132035759 T C 0.152216 -2.8440e-05
10:132044710 G A 0.095574 2.8068e-05
10:132045009 G A 0.317840 8.6282e-05
10:132046816 C T 1.044162 -6.3005e-06
10:132048851 G T 0.292101 -3.9601e-05
10:132051863 T C 0.108950 -3.5946e-05
10:132053168 G T 0.029348 4.2546e-07
10:132055216 A G 0.120135 -1.3310e-05
10:132056415 C T 1.750038 -7.1695e-05
10:132065841 G A 1.746432 -2.2727e-04
10:132065884 G A 0.025424 3.6000e-05
10:132066103 A G 0.037868 -5.1636e-05
10:132066297 C A 0.055340 1.4759e-05
10:132071648 T C 0.079219 4.7757e-05
10:132074769 C A 1.056580 -1.3282e-04
10:132076949 C A 0.092316 -2.1660e-04
10:132088692 G A 0.140447 3.9053e-06
10:132094167 A G 0.028189 3.4705e-05
10:132103737 G A 0.425174 -6.1083e-05
10:132128298 T C 0.028998 3.8692e-05
10:132129021 T G 0.254918 9.6389e-06
10:132135784 A G 0.030338 3.1049e-05
10:132138872 A C 0.169509 -1.2104e-04
10:132139875 G A 1.863844 3.8040e-06
10:132143356 A G 0.158036 1.9425e-05
10:132144856 T C 0.689755 2.2245e-05
10:132149575 G A 1.501654 -4.9278e-05
10:132153111 G A 0.540898 -2.1676e-05
10:132153491 G A 1.298229 -2.4587e-05
10:132155237 A G 0.151226 -1.1622e-05
10:132155556 A G 1.856745 -3.2234e-05
10:132158147 G A 1.395742 -3.4153e-05
10:132159057 G A 0.057901 4.0083e-05
10:132166789 G A 1.898833 -3.0420e-05
10:132168076 T C 1.093588 -3.0046e-05
10:132169934 C T 0.140028 3.1923e-06
10:132172809 C T 0.179480 3.2977e-05
10:132173444 G A 0.312998 3.3326e-05
10:132181267 C T 1.320758 -2.8102e-05
10:132183953 C A 0.071192 1.3101e-06
10:132185205 G T 1.811600 1.0393e-06
10:132189387 A G 0.064870 -3.8296e-05
10:132194315 C A 0.603752 7.7644e-05
10:132199384 C T 0.147013 7.1914e-05
10:132200190 C T 0.297580 -6.0795e-05
10:132205196 C T 0.332722 -2.6741e-05
10:132205520 A G 0.055386 -2.5243e-05
10:132208098 T C 0.044847 2.6884e-06
10:132210270 C G 0.093150 2.8469e-05
10:132215400 T C 0.044937 -2.7442e-06
10:132217732 G A 1.303033 -1.5913e-04
10:132220126 A G 0.048177 5.9247e-06
10:132220631 C T 1.636206 -4.5457e-06
10:132221195 G C 0.040549 1.5284e-05
10:132221435 A G 0.112043 7.1689e-05
10:132223115 A G 0.200558 5.0864e-04
10:132225065 T C 0.048505 9.9817e-06
10:132225219 A G 0.080040 6.8592e-05
10:132225459 A G 0.064500 6.3483e-05
10:132225884 G T 0.098151 8.8770e-05
10:132229319 C T 0.087739 4.3268e-04
10:132237847 C T 0.028520 -6.1470e-06
10:132238871 T C 0.148003 5.0239e-05
10:132241892 T C 1.499719 -8.8449e-05
10:132254561 A G 0.742956 -1.5374e-04
10:132255617 A G 0.125101 2.1252e-05
10:132260911 C G 0.055587 3.7598e-05
10:132262654 A G 0.050192 5.7091e-05
10:132268510 G C 1.066324 -7.3157e-04
10:132270107 A G 0.265464 -8.5532e-05
10:132271989 T C 0.356896 -5.6948e-05
10:132272721 G A 0.219890 4.0356e-06
10:132274374 C G 0.086045 -3.8410e-06
10:132279368 C T 0.330703 1.5475e-05
10:132282190 G A 1.884773 2.8728e-05
10:132289111 A G 0.102900 8.8565e-06
10:132291968 G A 1.584080 6.7967e-05
10:132292668 C T 0.291131 -5.4589e-05
10:132293059 G A 0.078976 5.2206e-05
10:132306095 G A 0.054701 -1.4323e-04
10:132308438 T G 0.039423 -7.7669e-06
10:132311764 T C 0.036255 -4.7902e-05
10:132311845 G A 0.181483 1.1998e-05
10:132315935 C T 0.092884 -1.0262e-04
10:132319854 A G 0.620809 -3.5111e-05
10:132328772 A G 0.411909 -5.0964e-05
10:132341485 C T 0.203522 -8.1652e-05
10:132342752 T C 1.499447 8.4184e-05
10:132345497 C T 0.485321 -1.6830e-05
10:132345606 T C 0.103144 -2.5254e-05
10:132348289 A G 1.783385 1.9469e-05
10:132352714 T C 0.054895 8.9282e-06
10:132354672 T C 0.294114 -2.9726e-04
10:132358635 C T 0.113455 2.2056e-05
10:132360355 T C 0.093656 1.5343e-04
10:132362103 C T 0.360571 -1.8602e-05
10:132365757 G C 0.619290 -2.5664e-06
10:132365980 T C 0.065253 -4.4460e-05
10:132366530 T C 0.417196 -4.8865e-05
10:132367515 C A 0.066557 -5.9762e-05
10:132369131 T C 0.071767 -5.4556e-05
10:132369266 C A 0.167689 -2.2966e-05
10:132369872 T C 0.199860 -1.3320e-05
10:132371505 A C 0.079673 -7.9374e-06
10:132373097 C T 0.154514 -9.3128e-05
10:132374190 G A 1.583125 1.7311e-05
10:132383508 T C 0.285782 -7.4209e-05
10:132384642 C T 1.057570 3.8721e-05
10:132387199 T G 0.038595 -6.3941e-05
10:132387267 G A 0.285626 -2.1774e-05
10:132399350 A G 0.236573 -2.5751e-05
10:132403479 T C 0.089339 6.6856e-05
10:132406322 A G 0.102147 9.9140e-05
10:132406347 T C 0.027592 2.5393e-05
10:132409262 A G 0.201766 6.1946e-05
10:132409762 T C 0.076006 -1.4868e-06
10:132413037 G A 0.190266 -8.0418e-06
10:132414679 A G 0.630964 -2.8043e-05
10:132420163 C A 0.883325 -1.1588e-05
10:132420856 T C 1.124702 -5.9432e-06
10:132432050 A G 0.120862 2.8767e-05
10:132434461 T C 0.024742 1.0119e-05
10:132441042 C T 0.121359 2.3693e-05
10:132453815 G T 0.971171 1.1700e-05
10:132457789 A T 0.043139 -2.2699e-08
10:132460816 T C 0.024236 1.3326e-05
10:132475060 G A 0.048884 5.0532e-05
10:132486277 T C 1.821902 1.0967e-04
10:132487994 G A 0.049215 2.1986e-04
10:132496271 A G 0.128665 -1.2024e-04
10:132496320 C T 1.907701 5.1458e-05
10:132502449 A G 0.151375 3.8533e-07
10:132508905 T C 0.766897 1.2927e-05
10:132509258 T C 0.050871 1.4301e-05
10:132515437 C T 0.681368 5.9329e-06
10:132518261 T C 0.052286 3.6193e-05
10:132520494 T G 0.029442 -2.1008e-04
10:132523036 T C 0.023561 4.8726e-05
10:132529553 G C 0.124202 5.2480e-05
10:132530587 G A 0.363128 -4.5399e-05
10:132532976 T C 0.027083 2.7426e-05
10:132533145 T C 0.055827 8.7308e-05
10:132533387 T C 0.232841 6.7777e-06
10:132536553 G A 0.672088 3.5578e-06
10:132538334 T G 0.037953 1.1095e-05
10:132540666 A C 0.122683 -2.8585e-05
10:132541554 A G 0.105691 1.3592e-05
10:132542810 C T 0.364164 -1.3890e-04
10:132547009 A G 0.160152 1.2253e-04
10:132549166 C A 0.427199 -9.5036e-05
10:132549994 G A 1.187419 2.6924e-05
10:132551878 G A 0.083091 -1.1125e-05
10:132552085 C T 0.117061 -4.9758e-05
10:132560624 A G 0.355786 -3.7808e-05
10:132561458 A G 0.417426 5.1168e-06
10:132562943 G T 0.078077 7.9629e-06
10:132574329 C G 0.044412 2.0384e-05
10:132575054 A T 0.436904 -2.1260e-05
10:132575303 T C 0.130788 -5.5795e-05
10:132576811 G C 0.096065 -8.0681e-06
10:132577138 G A 0.111534 -2.5294e-05
10:132577147 C T 0.095798 2.1073e-05
10:132578856 A G 0.105636 -4.4096e-06
10:132580773 G A 0.206358 -1.9209e-05
10:132581876 A G 0.030078 -1.2076e-06
10:132582213 C T 0.214035 -4.0799e-05
10:132583336 T C 0.186913 -3.6014e-05
10:132583456 C T 0.670287 -1.2940e-04
10:132585957 A G 0.097963 -2.0301e-05
10:132586309 T C 0.061043 3.8468e-05
10:132586563 T C 0.100862 -5.9088e-05
10:132590164 T C 0.062611 4.6514e-05
10:132590950 A G 0.078203 -2.9461e-05
10:132592744 A G 0.066087 3.6259e-06
10:132594944 T C 0.160418 -4.1869e-05
10:132595663 G A 1.199919 3.2728e-06
10:132596145 G C 1.429744 1.1057e-06
10:132596435 C T 1.664801 6.3772e-06
10:132596436 G A 0.094331 -2.7745e-05
10:132598801 A C 1.296652 -9.5920e-06
10:132599456 C G 0.490696 3.5378e-05
10:132599735 A G 0.093309 -6.7589e-05
10:132601895 A G 0.417378 3.3148e-05
10:132604554 G A 0.769318 -2.9645e-05
10:132605782 A G 0.024035 5.5418e-06
10:132609299 G A 0.187799 -1.4398e-05
10:132612530 T C 0.033327 -4.0306e-05
10:132613708 C T 0.460705 -6.0742e-06
10:132614458 T C 0.209348 6.3731e-06
10:132618408 G A 0.104575 -4.2797e-05
10:132629360 G A 0.025405 3.3221e-05
10:132629861 A C 0.188831 -5.4036e-05
10:132631019 C T 0.206556 2.4973e-05
10:132634509 G A 0.736260 -2.0145e-05
10:132641662 C A 0.898658 -1.5022e-05
10:132642718 A C 0.093754 7.7327e-05
10:132645022 G A 0.028585 -3.7738e-05
10:132647568 A G 0.891245 -4.8294e-06
10:132647604 C T 0.053224 4.6177e-05
10:132648521 G A 0.202921 1.8577e-05
10:132656834 A G 0.083831 4.8509e-05
10:132657793 T C 0.127776 2.3603e-07
10:132659797 C T 0.080965 -4.7967e-05
10:132659862 C A 0.689554 -9.3629e-06
10:132661784 C T 0.328645 -2.5641e-05
10:132662431 T C 0.121787 8.8485e-06
10:132662507 C T 0.529187 -6.0641e-06
10:132662673 T C 0.051779 6.2033e-05
10:132664476 A G 0.415628 7.3201e-06
10:132666918 A C 1.849011 -8.6518e-06
10:132674207 A G 0.061916 -3.4660e-05
10:132675616 A G 0.074779 3.6007e-05
10:132678181 A G 0.032279 2.0742e-05
10:132678409 T C 0.079544 4.0885e-05
10:132678692 G A 0.084328 -5.7024e-05
10:132680173 C T 0.376481 2.3362e-05
10:132680244 T C 1.537974 1.0921e-05
10:132680718 T C 0.787994 8.5816e-06
10:132683014 A C 0.092854 -2.2834e-05
10:132684045 T C 0.046418 2.6403e-05
10:132688557 T C 0.394106 -6.8754e-06
10:132688854 G A 0.602071 5.0851e-06
10:132688871 G A 0.495049 1.2460e-05
10:132689878 C T 0.772518 -6.8409e-08
10:132690651 A G 0.742193 -2.5561e-05
10:132693122 A C 1.567039 -5.2730e-06
10:132696956 G C 0.443087 -3.4271e-05
10:132701450 G A 0.405988 1.0650e-04
10:132702507 C G 0.163966 -2.2823e-05
10:132704219 A G 0.080297 3.5173e-05
10:132705640 A G 0.026956 5.3760e-05
10:132709993 C T 1.131044 -5.2669e-06
10:132711891 C T 0.038183 2.9609e-05
10:132713753 T C 0.044061 7.3515e-05
10:132715209 A C 0.760804 9.3368e-06
10:132719777 A G 0.114984 -2.3134e-05
10:132720507 A G 0.026625 5.5750e-05
10:132723003 G T 1.773106 -1.2126e-04
10:132732299 T G 0.033003 -2.9034e-05
10:132733792 C T 1.366475 -1.5684e-05
10:132740870 A G 0.716623 1.4526e-05
10:132746253 G A 0.108765 -2.8120e-05
10:132747887 T C 0.298638 -4.1418e-05
10:132749318 T C 0.046502 -2.3266e-05
10:132758325 A C 0.124822 4.5576e-05
10:132764919 A G 0.026826 -3.0323e-05
10:132764952 T G 0.201500 -1.2736e-05
10:132773087 C T 0.595131 -5.1404e-05
10:132773273 C T 0.042201 -1.0593e-04
10:132775693 G A 0.779772 -1.5772e-05
10:132777171 A C 0.185621 4.9334e-05
10:132792493 T C 0.032980 -2.3805e-05
10:132794936 G C 0.118100 -1.2780e-05
10:132796546 A C 0.072630 -4.1897e-05
10:132800435 G T 0.058768 -6.6503e-06
10:132803950 C T 0.677038 4.0492e-06
10:132805317 T C 0.044483 -7.3916e-05
10:132806181 C T 1.932453 -7.3478e-05
10:132806502 G T 0.089635 2.2272e-05
10:132811254 C A 1.632068 -1.6864e-05
10:132812269 C T 0.970639 -7.1319e-05
10:132814182 A G 0.104740 1.8454e-05
10:132815458 C T 0.850124 -3.6843e-07
10:132815792 C T 1.018037 -1.0018e-05
10:132819711 T C 0.043756 -1.1869e-04
10:132822907 T C 0.816949 3.8949e-06
10:132822922 G C 0.166760 -1.0438e-05
10:132825861 C A 0.048238 4.4037e-05
10:132835361 C T 1.310521 6.4178e-05
10:132838979 A G 0.220958 1.3303e-05
10:132844395 C T 0.458641 8.5908e-05
10:132845520 A G 0.174349 -4.4528e-05
10:132848251 A G 0.823016 -1.5525e-05
10:132849063 T C 0.098879 2.0171e-06
10:132859425 C T 0.046440 1.1100e-04
10:132859681 T G 0.183346 -1.7659e-05
10:132859709 C T 1.208072 3.0997e-05
10:132862079 T C 0.044528 1.9193e-05
10:132864476 C T 0.431214 -6.1912e-05
10:132870333 T C 0.022032 4.3686e-05
10:132870336 G A 0.031412 5.9691e-05
10:132874144 A G 0.045152 -4.2532e-05
10:132879616 T G 0.283335 9.8749e-06
10:132883086 C G 0.037157 3.5931e-05
10:132883225 G A 0.841951 7.0174e-05
10:132885480 A G 0.129022 3.8108e-06
10:132886901 G T 0.025343 -4.4421e-05
10:132887624 A G 0.033908 -3.8753e-05
10:132891202 A C 0.485581 7.8172e-05
10:132891254 A G 0.240737 4.8636e-05
10:132894881 G A 1.546267 -3.0090e-05
10:132897624 T C 0.186543 -1.8696e-05
10:132901331 A G 0.190831 -3.7176e-05
10:132903001 G A 0.044064 1.0527e-04
10:132903270 C A 1.292838 4.8016e-06
10:132903858 A G 0.428439 -3.1498e-05
10:132907255 G T 0.215846 -3.3915e-05
10:132912822 A G 0.512423 1.7836e-05
10:132913582 C T 0.117879 3.9793e-05
10:132913747 T C 0.051283 8.0569e-05
10:132914455 T C 0.056953 5.6034e-05
10:132914995 T C 0.034749 4.7140e-06
10:132915202 G A 0.421594 1.5630e-05
10:132918118 C G 0.340427 -1.3047e-06
10:132918232 G C 0.477794 -1.7956e-05
10:132923881 G A 1.391808 3.8433e-06
10:132925974 A G 0.806037 -2.2541e-06
10:132927752 T C 0.034097 6.6514e-06
10:132933699 T C 0.616365 -7.1901e-06
10:132935558 T C 0.065899 -1.0963e-05
10:132940054 G A 0.063344 2.1263e-05
10:132940873 A G 0.656989 -2.1131e-06
10:132944564 A G 0.115390 5.5598e-06
10:132944705 A G 0.023684 -7.5199e-05
10:132947962 G C 1.857528 -1.0519e-05
10:132954101 A C 0.031341 6.1618e-06
10:132954449 T C 0.427495 -7.7338e-05
10:132957319 G T 0.121381 -2.1725e-05
10:132957703 A C 0.471699 -1.1992e-05
10:132957895 T C 0.775060 -3.4637e-05
10:132959436 C T 0.844194 -1.7710e-05
10:132960758 A C 0.058833 3.4733e-06
10:132960846 C G 0.049796 1.7837e-05
10:132961454 T C 0.058855 -1.3875e-05
10:132962633 T G 0.127448 6.4836e-05
10:132964299 A C 0.399240 -6.0076e-05
10:132966385 A G 0.118782 9.7040e-05
10:132966465 C T 0.305390 2.2407e-05
10:132967242 G A 1.276415 2.1622e-05
10:132967313 C G 1.063701 3.9467e-05
10:132968022 C T 1.206472 1.7596e-05
10:132968374 C T 0.795910 -1.3538e-05
10:132969094 T C 1.764436 -3.8570e-06
10:132969711 C A 0.047745 -8.7117e-05
10:132974253 C T 1.191853 -1.0514e-06
10:132976677 G T 0.472507 -1.8026e-05
10:132978511 G A 0.086642 -1.6853e-05
10:132981698 T C 1.209581 -9.5347e-06
10:132982494 A G 0.202100 -1.5221e-05
10:132984606 C T 1.772320 -1.9940e-04
10:132984669 G A 0.152145 1.8921e-04
10:132986646 C T 0.248294 -1.7341e-05
10:132988328 G A 0.119794 -9.7027e-05
10:132995046 C A 0.258203 5.1245e-05
10:132998079 T C 1.213941 -3.1453e-05
10:132998850 T C 0.153563 1.7983e-04
10:132999819 C A 1.278242 -4.0416e-05
10:133000320 T C 1.280939 1.4949e-05
10:133000458 C T 1.826713 5.8640e-06
10:133001736 G A 1.006556 -1.0874e-04
10:133002576 A G 0.266665 -4.0530e-05
10:133004468 G A 1.257414 5.6377e-06
10:133005142 T C 0.077411 -3.9199e-05
10:133005521 A G 0.306477 5.4077e-05
10:133006115 C T 1.904994 -2.4169e-05
10:133007958 T C 0.195511 6.6211e-05
10:133008940 C T 0.159211 -2.6232e-05
10:133012673 A G 0.168247 -3.8291e-05
10:133013442 C T 0.867593 -1.0371e-05
10:133014016 A G 0.083354 1.0338e-05
10:133015469 G T 0.053110 -8.1953e-05
10:133016277 A G 0.442149 -3.4944e-05
10:133016731 T C 0.085753 -3.8411e-05
10:133020132 T C 0.596576 -2.2047e-05
10:133020190 C T 0.117727 -7.9496e-05
10:133020951 G A 0.020656 -2.0573e-06
10:133022263 A G 0.067515 -4.2056e-07
10:133025077 A G 0.415404 5.9269e-05
10:133028444 T C 0.039942 -2.9567e-05
10:133031309 G A 0.066518 2.3516e-05
10:133033800 T C 0.112644 2.4325e-05
10:133035103 C T 0.086366 -3.5825e-05
10:133036528 A G 0.040189 7.0804e-06
10:133037890 A G 0.079979 -1.9587e-04
10:133039080 T C 0.332063 1.6549e-05
10:133041085 T C 0.157328 -1.0509e-06
10:133044173 G A 1.113572 -3.5138e-05
10:133044911 A G 0.515912 1.5194e-05
10:133046624 T C 0.037823 -1.4933e-05
10:133047385 G A 0.340048 5.3962e-05
10:133048001 C T 0.130093 4.8883e-05
10:133048305 G A 0.289592 3.3726e-04
10:133049787 C T 0.549344 7.0432e-06
10:133050831 C T 0.366059 -9.2799e-06
10:133056128 G A 0.234483 -1.6884e-04
10:133056990 T C 0.230260 -1.4677e-04
10:133057358 C T 0.749178 6.2246e-05
10:133059038 A C 0.092712 -1.1500e-04
10:133072946 C T 1.846973 2.7729e-05
10:133073902 T C 0.629731 2.2555e-05
10:133075148 G A 1.912683 -5.5295e-06
10:133076428 A G 0.169113 -4.0157e-05
10:133081756 T G 0.546776 1.9479e-05
10:133089470 C A 1.646216 6.2648e-06
10:133090549 T C 0.105967 -1.3050e-04
10:133093369 T C 0.086467 2.4162e-05
10:133095175 A C 0.933030 -1.7426e-06
10:133101834 A G 0.203567 -8.4264e-05
10:133102434 T C 0.589442 -2.2904e-05
10:133107775 T C 0.117402 7.5405e-05
10:133107993 C T 0.101355 -1.4279e-04
10:133111624 G T 0.495065 -3.2746e-05
10:133111962 A C 0.114776 8.9627e-07
10:133115391 A G 0.279300 8.3103e-05
10:133115913 A G 1.675860 4.7016e-05
10:133116390 C G 1.015060 5.0661e-05
10:133117157 A C 0.403713 -6.2486e-06
10:133117711 A G 0.338944 2.0051e-05
10:133117811 G T 0.096581 1.2075e-05
10:133120230 A G 0.294987 2.1305e-05
10:133120674 C T 0.303345 6.5151e-06
10:133122455 C T 0.125328 3.6422e-05
10:133125924 C T 0.140444 1.0107e-04
10:133132106 A C 0.565783 -2.8986e-04
10:133136903 A G 0.661445 -1.8135e-05
10:133138618 T C 0.128571 1.0579e-04
10:133139043 G T 0.129736 9.4814e-05
10:133141041 C T 1.744027 -1.0548e-05
10:133142244 G A 0.087038 -3.0202e-04
10:133143956 C T 0.192184 3.5808e-04
10:133146930 T C 1.128454 -2.7720e-06
10:133149493 C T 0.382736 7.3961e-05
10:133152327 C T 0.116396 -3.0288e-05
10:133156268 G T 0.504192 7.3982e-05
10:133157412 T C 0.062490 1.4235e-05
10:133158421 A G 0.669969 3.2434e-05
10:133158788 A C 0.030280 1.8650e-05
10:133159061 C A 0.254869 -2.0404e-04
10:133162344 T C 0.328973 -2.3437e-05
10:133172119 A G 1.397962 2.6998e-05
10:133181413 G A 0.701540 -3.7545e-05
10:133182561 A G 0.789646 -3.3135e-05
10:133191126 T C 1.070280 -6.4796e-05
10:133192781 G T 0.194625 6.7223e-05
10:133194080 T C 0.043240 5.7036e-06
10:133194324 C T 0.024070 1.7770e-05
10:133195280 C A 0.111001 2.6791e-04
10:133195846 A G 0.064182 8.8817e-05
10:133196228 T C 0.120005 3.5701e-05
10:133199384 T C 0.387825 -3.1588e-05
10:133200788 G A 0.049271 -7.7498e-05
10:133200968 A G 0.391892 -3.4423e-05
10:133204593 A G 0.026878 2.5547e-05
10:133206398 A G 0.198754 -3.4239e-05
10:133212941 G A 0.885019 8.7244e-06
10:133213403 T C 0.072377 -3.8536e-06
10:133214941 T C 0.341917 -4.2397e-06
10:133220189 G A 0.880809 -5.7346e-05
10:133222248 T C 0.056054 9.6788e-05
10:133225447 A G 0.555968 1.2344e-05
10:133226051 G A 0.044178 3.7409e-05
10:133231143 G A 0.092137 3.8925e-05
10:133231719 G A 0.238196 -5.0853e-06
10:133231880 A G 0.047492 2.7749e-05
10:133233061 T C 0.252169 1.0573e-04
10:133233629 A G 0.651487 -7.0132e-06
10:133234794 T C 0.093958 -3.4897e-05
10:133236536 G A 0.315581 6.1331e-05
10:133250624 G C 0.164946 3.3948e-05
10:133250723 A G 0.055434 -4.8401e-05
10:133253635 T C 0.103841 2.0022e-06
10:133256146 G T 0.139184 2.1497e-05
10:133260225 A G 1.503527 5.4506e-05
10:133263006 T C 0.050092 -4.5494e-05
10:133263535 C T 0.038907 2.2008e-05
10:133264765 T C 0.030721 2.4327e-05
10:133270443 G A 0.350249 1.2777e-05
10:133277726 G C 0.144702 3.8687e-05
10:133279054 A G 0.068177 -5.0456e-05
10:133284260 G C 0.027326 2.2855e-05
10:133286708 A G 0.038183 -1.6725e-05
10:133295775 A G 0.020273 3.8485e-05
10:133297062 G A 0.044149 -8.1432e-05
10:133300088 A G 0.038796 -1.1659e-05
10:133300190 A G 0.063646 -2.4023e-05
10:133300533 T C 1.349730 3.3440e-05
10:133315370 C T 0.492747 -1.8725e-05
10:133315811 G A 0.028761 4.7933e-05
10:133320194 A C 1.228300 2.3817e-05
10:133322295 G A 0.524247 -4.5665e-05
10:133322762 C T 0.049537 -1.4184e-04
10:133323095 C A 0.637164 5.6280e-06
10:133325496 A G 1.198611 5.6074e-06
10:133325905 T C 0.804541 -4.5187e-06
10:133326717 A C 1.499946 -1.1094e-05
10:133327082 T C 0.034635 -8.0304e-06
10:133328787 A G 0.041507 -1.6441e-05
10:133330896 G A 1.726072 -9.9807e-06
10:133332320 A G 0.025213 3.1508e-05
10:133332793 A G 0.642805 -2.0536e-06
10:133335592 G A 1.083955 -3.2908e-06
10:133336730 G A 0.060364 7.2870e-06
10:133336873 A G 0.415388 -1.6178e-05
10:133337184 G A 0.085931 3.6311e-05
10:133341836 A G 0.036748 2.0619e-05
10:133347410 C T 0.412782 -6.5361e-06
10:133348042 T C 0.373132 -1.0796e-04
10:133350699 A G 0.847164 -1.6894e-07
10:133351381 A G 0.203836 1.0343e-05
10:133355589 C A 1.117418 2.3325e-06
10:133355925 C T 0.220708 -1.7202e-05
10:133356859 C A 0.064853 -1.3184e-05
10:133357051 C T 0.835090 1.0257e-05
10:133357273 T C 0.060082 -3.5059e-05
10:133357401 T C 0.341570 -2.0314e-05
10:133357513 A G 0.726841 -6.8476e-05
10:133357778 A G 0.080212 4.4701e-05
10:133360881 T C 0.620666 9.3905e-05
10:133361042 C T 1.062254 1.7382e-05
10:133372655 T G 0.118911 -2.6130e-04
10:133376826 T G 1.766738 2.5618e-06
10:133377048 C T 0.805401 1.2481e-05
10:133377349 G A 0.076457 3.7212e-05
10:133378408 A G 0.108561 -1.3837e-05
10:133379032 A G 0.219731 6.3813e-05
10:133380884 A G 0.097476 -1.5005e-04
10:133431823 C T 0.051150 -1.6117e-05
10:133434800 A G 0.071767 -1.8935e-05
10:133435388 G A 1.487794 -5.9115e-05
10:133439154 T C 0.027268 9.0665e-05
10:133439609 C G 0.083036 -7.0962e-06
10:133442279 G A 1.147081 -5.1170e-05
10:133442465 T C 0.034467 -4.2720e-05
10:133445352 G A 0.109820 -2.3733e-04
10:133446591 T C 0.150541 2.2780e-04
10:133446766 T C 0.037907 1.0464e-05
10:133446994 C T 0.101326 2.7093e-05
10:133448637 T C 1.239300 -5.2133e-05
10:133450762 G A 0.067534 -6.2271e-05
10:133453734 A G 0.232448 -5.2199e-05
10:133457381 T C 0.052020 3.7476e-05
10:133460618 T C 0.125783 -1.8935e-04
10:133463791 C T 1.700910 -1.9261e-04
10:133466141 C T 0.086905 -3.3662e-05
10:133468878 G A 1.690631 -1.4018e-04
10:133471788 C T 0.170645 8.8585e-06
10:133475164 G T 0.118230 -4.7666e-06
10:133476694 A C 0.056979 5.1565e-05
10:133476966 A G 0.097733 -1.1977e-05
10:133478204 A G 0.052581 2.2953e-05
10:133478780 A G 0.394690 -5.3237e-05
10:133490397 G A 0.687431 -3.3336e-05
10:133490980 T C 0.902553 -4.8040e-05
10:133491128 T G 0.068852 2.2187e-05
10:133499600 G A 0.425320 5.1430e-05
10:133500681 G A 1.804236 1.7342e-05
10:133505332 A G 0.048780 -5.1998e-05
10:133510526 T C 0.338762 2.7276e-05
10:133511176 A G 0.253117 2.3907e-05
10:133515957 G A 1.530349 -7.9698e-05
10:133517373 A G 0.411938 -4.7868e-05
10:133519852 C G 0.057080 -2.5858e-05
10:133521293 A G 0.313916 -2.8750e-04
10:133524911 A G 0.023603 -1.3960e-05
10:133524960 C T 0.046742 -1.0965e-04
10:133530779 A G 0.178679 1.7067e-05
10:133532101 A C 0.040608 9.8928e-05
10:133532186 A G 0.232311 4.0467e-05
10:133532303 T C 0.048573 -8.4265e-05
10:133535829 A G 0.088388 1.3354e-05
10:133545314 T G 0.319619 -6.3811e-04
10:133555185 A C 1.335552 5.3722e-05
10:133557658 G A 0.108431 -9.3688e-06
10:133557922 A G 0.088836 -7.0734e-07
10:133559274 T C 0.053130 5.8281e-05
10:133559565 A G 0.024389 4.9280e-06
10:133559687 A G 0.036755 -2.8996e-05
10:133561666 G A 1.202574 8.3067e-05
10:133563265 A G 0.078070 -5.8352e-05
10:133565224 G A 0.551661 8.4566e-06
10:133565314 T C 0.155322 -4.7757e-05
10:133566408 C T 0.045768 -8.4625e-06
10:133566682 A G 0.663808 4.4409e-05
10:133569542 T C 0.073367 3.2805e-05
10:133572083 T C 0.912767 5.8251e-05
10:133574682 A G 0.027096 5.7814e-05
10:133575619 G A 1.403564 5.4596e-07
10:133584751 T G 0.103867 -2.4483e-06
10:133585920 A G 1.178387 6.3393e-06
10:133592188 A G 0.480517 -1.5606e-04
10:133594847 A G 0.107973 2.3170e-05
10:133595630 T C 0.031779 -1.2763e-04
10:133595632 T G 0.021714 6.3949e-05
10:133596993 A G 1.120083 3.3537e-05
10:133604110 T C 0.067421 -1.2697e-04
10:133607189 A C 0.055931 1.6500e-05
10:133607904 A G 1.119759 3.8462e-05
10:133607937 A G 0.973307 6.3513e-06
10:133608171 A G 0.055424 6.7669e-05
10:133609336 T C 0.547117 -8.0794e-06
10:133610556 A G 0.066437 8.7990e-05
10:133612588 A C 0.979036 -3.5073e-06
10:133614595 A C 0.141054 1.1366e-04
10:133621379 G A 0.251578 -4.1844e-05
10:133624539 T G 0.983914 -4.7843e-07
10:133633428 A G 0.288424 7.3421e-06
10:133635337 T C 0.131216 2.2212e-05
10:133637385 G A 0.143118 1.5456e-04
10:133638447 A G 0.032350 -3.1251e-05
10:133645708 A G 0.084497 4.7582e-05
10:133647493 C G 0.787984 -1.4143e-06
10:133648436 T C 0.037427 5.4563e-06
10:133649089 A G 0.991262 -2.1442e-06
10:133649265 C T 0.565550 -1.7890e-05
10:133650710 G A 0.536656 4.2726e-05
10:133651344 T C 0.153589 -2.1311e-05
10:133655020 G A 0.602421 -3.6725e-06
10:133666277 A G 0.521615 3.8767e-05
10:133667625 T G 0.617670 7.4782e-06
10:133669958 A G 0.069238 4.4503e-06
10:133675150 T C 0.088447 -8.4154e-05
10:133676869 G A 0.598741 1.5719e-05
10:133729818 A G 0.102829 8.7932e-06
10:133748866 C G 0.161184 6.6988e-05
10:133750589 G T 0.312371 -9.9461e-05
10:133751657 C T 0.990584 -3.2351e-05
10:133755596 A G 0.023561 -5.7933e-05
10:133761285 A G 0.502920 -7.9145e-05
10:133762011 C T 0.064831 1.8644e-06
10:133777490 G C 0.101602 1.3909e-05
10:133777786 A G 0.317821 -7.5230e-05
10:133784682 T G 0.064253 -9.6798e-06
10:133788233 A G 0.477771 1.6382e-05
10:133791976 T C 0.063805 2.7888e-05
10:133798513 A G 0.308739 -5.7546e-06
10:133803156 T C 0.472049 2.7429e-03
10:133806576 G A 1.099654 -8.4998e-05
10:133808341 T C 0.625762 -2.7584e-05
10:133810471 T G 0.459595 -3.0558e-05
10:133810773 C T 0.115597 -5.5662e-06
10:133811449 A G 0.073919 3.0237e-05
10:133816284 A G 1.905591 -1.8560e-04
10:133816967 G T 0.393512 -5.8378e-05
10:133817829 A G 0.024142 2.9663e-05
10:133818647 G C 0.057856 -1.6451e-05
10:133824293 C T 0.220487 -2.4714e-04
10:133828111 A C 0.198244 1.7366e-04
10:133831806 A G 0.840919 6.1978e-05
10:133831891 T C 0.436424 -4.8243e-05
10:133834114 A G 0.182577 9.2201e-05
10:133834532 C T 0.585689 -2.3368e-05
10:133836997 A G 0.038566 -3.2179e-05
10:133841039 C G 1.474435 -7.6070e-06
10:133842045 T C 0.276126 -4.5163e-05
10:133842819 C T 0.225132 -5.4818e-06
10:133844524 C T 0.520099 2.4867e-05
10:133845631 T C 0.330921 5.0587e-06
10:133848137 A G 0.071319 4.6176e-05
10:133854431 G A 1.664470 -2.4313e-05
10:133854970 T C 0.023379 -9.0440e-05
10:133857179 T C 0.099044 -1.5148e-04
10:133858767 A G 1.707029 5.6821e-05
10:133860061 G C 0.839215 2.1460e-05
10:133862452 C A 1.222655 2.8865e-05
10:133862754 A G 0.201577 2.1893e-05
10:133863719 G A 0.431688 -1.5140e-05
10:133866128 C T 0.422126 -3.1036e-05
10:133868153 G T 0.149688 1.8463e-05
10:133869596 C T 1.004619 1.2276e-05
10:133870989 C T 1.850374 2.4069e-05
10:133879820 G T 0.029299 -1.4317e-05
10:133880289 C T 0.315270 -2.3965e-05
10:133889569 T C 1.328662 -1.7137e-05
10:133889814 G T 0.239786 -1.1883e-05
10:133893507 T C 0.072471 -4.8813e-07
10:133895275 A G 0.375089 3.7088e-05
10:133910673 T G 0.172268 3.2749e-05
10:133912388 A C 0.636430 5.4472e-06
10:133912469 C A 1.285565 7.0677e-05
10:133912908 C T 0.027177 1.1377e-05
10:133913015 A G 0.648677 5.8376e-05
10:133914493 C T 0.647949 6.1408e-05
10:133914904 A G 0.381814 5.8552e-05
10:133917101 C T 0.391256 -3.1984e-05
10:133923285 A G 0.037352 1.8551e-05
10:133924174 C T 1.185050 6.9706e-05
10:133927087 C T 0.389526 -3.0296e-05
10:133928998 T C 0.150009 3.6687e-05
10:133929137 C T 0.033305 2.5936e-05
10:133929383 C T 0.889735 4.6585e-05
10:133933380 C T 0.470793 1.0168e-05
10:133933713 C T 0.036064 -1.9255e-07
10:133935106 A G 0.061711 2.8900e-05
10:133935204 T C 1.177669 5.5986e-05
10:133937819 T C 0.192986 1.1860e-05
10:133938069 A G 0.106204 1.3266e-06
10:133938148 T C 0.029962 -8.3289e-05
10:133942590 C T 0.173774 7.6552e-05
10:133942629 G A 1.407728 2.5671e-05
10:133942779 G A 0.306019 -3.2181e-06
10:133948338 T C 0.824239 6.8926e-07
10:133954011 T C 0.994862 4.5943e-05
10:133954239 T C 0.081968 -4.4947e-05
10:133955427 G A 0.738529 1.9880e-05
10:133957126 G A 0.711563 5.1190e-05
10:133957177 A G 0.393395 -4.9413e-05
10:133958004 A C 0.061546 -4.4695e-05
10:133958541 T C 1.113767 1.5784e-05
10:133959406 A G 0.074409 5.1401e-06
10:133959695 T C 0.047810 -1.1326e-04
10:133964066 T C 0.111485 -6.7362e-05
10:133964741 C G 1.098174 -9.6364e-05
10:133966552 A G 0.259199 -3.0604e-05
10:133966727 A G 0.231026 -6.0880e-06
10:133966760 T C 0.102715 6.7228e-05
10:133967782 C T 0.070271 -2.8766e-05
10:133968019 A G 0.273240 3.1022e-05
10:133969859 T C 0.278927 3.4648e-05
10:133971487 A G 0.044808 -1.3371e-04
10:133976308 T C 0.037794 -1.1750e-04
10:133978962 C T 1.161716 -2.2061e-04
10:133985847 T G 0.274685 -1.2062e-05
10:133989374 G A 1.145355 -1.7790e-04
10:133992541 T C 0.132819 -3.9277e-05
10:133992803 T C 0.207154 7.4219e-05
10:133996225 A G 0.206264 8.5760e-05
10:133996232 A G 0.030185 2.5765e-05
10:133996550 A G 0.276168 3.6488e-05
10:133998055 G C 0.021042 -3.2948e-05
10:134001748 T C 1.343923 -5.6549e-05
10:134002122 A G 0.516604 -1.5104e-04
10:134002767 A G 1.116380 -5.3247e-05
10:134010856 T C 0.034824 -6.1562e-05
10:134013856 T G 1.065899 -7.4783e-05
10:134014983 T C 0.034648 -9.8410e-06
10:134019687 T C 0.082935 8.1499e-05
10:134020522 T C 0.043084 1.1132e-07
10:134021576 T C 0.034457 4.2582e-05
10:134026447 C T 1.458706 -6.7407e-05
10:134026988 A G 1.638388 -2.4500e-05
10:134027206 A G 0.063760 1.1427e-04
10:134036626 T C 0.058342 -6.5516e-05
10:134036828 G A 0.032289 -1.4086e-04
10:134038031 C G 0.314225 -3.2547e-04
10:134039709 A G 0.183560 -9.1280e-06
10:134040367 T C 0.132021 -7.5201e-05
10:134041283 A G 0.540255 -1.9758e-07
10:134046136 G A 1.502553 -1.7298e-05
10:134046682 T C 0.663818 -1.0813e-05
10:134051740 G A 0.289907 1.6262e-05
10:134052610 C T 0.488392 1.7744e-05
10:134053379 G C 0.981035 5.8874e-05
10:134055213 T C 0.520408 -7.1861e-05
10:134056797 C T 0.069320 -2.6134e-05
10:134058676 T C 0.032879 -6.4601e-05
10:134058824 A C 0.322267 7.3499e-05
10:134060789 C T 0.890901 -5.3757e-06
10:134065594 A G 0.036028 -1.1995e-04
10:134069930 T G 0.713478 3.6203e-05
10:134072917 G A 0.691066 -3.3692e-05
10:134074972 T C 0.130447 -2.5213e-04
10:134080136 C T 0.039825 -1.8972e-05
10:134083845 T C 0.121527 2.3404e-06
10:134084083 A G 0.107356 8.9705e-05
10:134096205 A G 0.165777 7.7970e-07
10:134101561 C T 0.105305 -1.0097e-05
10:134102814 A C 1.707210 3.8145e-05
10:134108692 T C 0.773141 3.4730e-05
10:134109409 A G 0.757250 -7.2117e-05
10:134110385 T C 0.046690 3.6163e-05
10:134112419 T C 0.021279 -1.7162e-05
10:134113647 A G 0.053432 5.8494e-06
10:134114599 G A 0.815255 1.0491e-04
10:134116771 T C 0.499197 3.4060e-05
10:134118989 A G 0.102394 7.3757e-05
10:134123494 G A 0.112326 8.8924e-06
10:134125817 A G 0.140817 -7.5772e-05
10:134130831 A G 0.114384 -1.8382e-05
10:134133739 C T 0.371807 -1.0257e-06
10:134136561 T C 0.030903 -4.8423e-05
10:134145336 T G 0.780152 5.1323e-05
10:134148383 C T 0.673669 4.1774e-05
10:134153189 C G 0.138766 -1.1547e-05
10:134157220 A G 0.201993 1.1142e-05
10:134160326 A G 0.522524 -7.4443e-05
10:134161517 T C 0.470650 3.9093e-05
10:134163030 T C 0.049384 -5.5338e-05
10:134171118 G A 0.114513 5.0723e-05
10:134173418 A G 0.482747 1.1572e-05
10:134178628 A G 0.038725 7.8199e-06
10:134180218 A G 0.040978 4.0447e-05
10:134182434 A G 0.052877 -8.1576e-05
10:134182921 A G 0.908064 6.7191e-04
10:134192125 A G 0.470796 7.9570e-05
10:134195952 T C 0.043272 1.3693e-05
10:134196286 G A 0.143326 2.9867e-05
10:134204311 A G 0.115731 7.4474e-05
10:134206375 T C 0.495425 1.3635e-04
10:134212601 T C 0.071559 9.3560e-05
10:134213897 T C 0.174258 2.7381e-05
10:134214852 A G 0.409345 -4.6263e-05
10:134215244 T C 0.046898 3.1378e-06
10:134215752 T G 0.485084 9.4246e-05
10:134216868 A G 0.053500 -1.6420e-05
10:134221545 A C 0.092605 4.1952e-05
10:134221604 T C 0.092845 1.4859e-05
10:134226240 T C 0.145134 -6.8705e-05
10:134228546 C T 0.028053 -8.1633e-06
10:134233921 A C 0.109603 9.3028e-05
10:134234535 C T 0.126909 -1.4115e-05
10:134242197 G A 1.153657 -6.5995e-05
10:134246736 G C 0.078141 9.7143e-06
10:134251610 T C 0.045356 -5.8708e-06
10:134255088 G A 0.021811 4.7513e-06
10:134255347 C T 0.035349 -2.4605e-05
10:134260131 T C 0.036109 -3.0873e-05
10:134261811 G A 1.904143 7.7399e-06
10:134264816 T C 0.034989 -3.5102e-05
10:134269304 C A 1.065253 -3.4455e-06
10:134272556 T C 0.312105 -2.8434e-05
10:134272808 A C 0.900635 -3.2775e-08
10:134275165 A G 0.157494 3.6524e-05
10:134284320 G A 0.079096 -7.2135e-05
10:134285017 C T 0.873120 2.6118e-05
10:134290675 G T 1.086292 9.0288e-06
10:134294859 A G 0.152190 -2.6815e-05
10:134296241 T C 1.139661 -2.8576e-05
10:134297332 A G 0.186459 1.5426e-05
10:134303274 C T 1.023457 -3.4672e-05
10:134303866 A G 0.024716 4.6408e-05
10:134308062 T C 0.903913 1.2750e-04
10:134312857 T C 0.888674 -8.3032e-05
10:134317610 T C 0.035093 2.1581e-05
10:134321352 T G 1.818319 6.7712e-05
10:134325010 G A 0.040783 7.3438e-05
10:134325624 A G 0.096701 2.8438e-05
10:134334027 G C 0.049686 -6.5116e-05
10:134334179 T G 0.065460 -5.3904e-05
10:134336998 C T 0.034450 -9.0106e-06
10:134337140 T C 1.749840 6.7546e-06
10:134338719 T C 0.125773 3.8753e-05
10:134341591 T C 0.113137 1.0478e-04
10:134342129 C T 0.062396 8.4479e-06
10:134346061 A G 0.044165 3.6227e-05
10:134347035 T C 0.099099 -2.5663e-04
10:134352620 A C 0.343095 -5.0791e-06
10:134354367 A G 0.201509 -4.6493e-05
10:134355548 T C 0.054915 1.7147e-05
10:134358357 T C 0.270280 2.1948e-05
10:134359062 C T 0.183570 3.9628e-06
10:134362768 T C 0.103092 -1.9453e-05
10:134367856 T C 0.046917 3.7020e-06
10:134371003 T G 0.107042 3.4998e-05
10:134372938 T C 0.032772 1.2437e-05
10:134377300 T C 0.142034 1.1531e-05
10:134386409 A G 0.031685 4.3575e-05
10:134411966 T C 0.424356 2.6389e-05
10:134411997 G A 0.547425 -6.3782e-05
10:134422824 T C 0.228339 1.2002e-04
10:134438439 G A 0.027472 1.4371e-05
10:134439882 A G 1.751512 3.8383e-05
10:134441444 T C 0.025239 -5.7178e-05
10:134442712 G T 1.779750 4.5680e-05
10:134444418 A G 0.238576 -1.2357e-04
10:134454423 T C 0.124948 5.0763e-05
10:134456351 G A 0.061952 -6.0502e-05
10:134456388 T C 0.053922 1.0938e-06
10:134459388 G A 0.442805 1.5730e-04
10:134463260 T C 0.147120 6.2950e-05
10:134470632 G A 0.281978 1.0221e-05
10:134481036 T C 0.040565 2.2021e-05
10:134491233 T C 0.091478 -5.6001e-05
10:134491348 C A 0.800204 -1.9713e-05
10:134495442 A G 0.031711 3.7181e-05
10:134496204 A G 0.051192 -7.6988e-05
10:134498589 A G 0.030779 2.3127e-05
10:134504265 A G 0.045424 2.5299e-05
10:134504693 C T 0.228381 -5.2746e-05
10:134505252 A G 0.026034 -5.3818e-05
10:134520925 A G 0.048995 -4.8227e-05
10:134521039 T C 0.053698 -1.4831e-05
10:134521156 T C 0.031941 2.3101e-05
10:134521802 C G 0.158351 -1.8177e-05
10:134529972 T C 0.295698 4.8185e-05
10:134537850 T C 0.101813 5.3102e-05
10:134538970 G A 0.074610 3.5491e-05
10:134539299 G C 0.188117 -1.0872e-04
10:134539711 A C 0.504919 1.1394e-04
10:134540571 T C 0.036232 -2.9403e-05
10:134540672 A G 0.117486 -1.0679e-03
10:134543422 C G 0.075288 9.5055e-05
10:134544073 A G 0.044967 4.2269e-06
10:134546527 A G 0.049423 -2.0146e-05
10:134553785 T C 1.230182 2.2924e-05
10:134563871 A G 0.442844 -1.6286e-05
10:134570682 A G 0.111557 1.5002e-04
10:134570853 C T 1.968568 8.2647e-05
10:134583949 C T 1.860059 4.8525e-06
10:134584470 T C 0.031253 5.4034e-05
10:134587640 A G 0.997842 6.1022e-05
10:134588757 G A 0.842607 -3.3552e-05
10:134589735 A G 0.087931 3.7822e-05
10:134597157 A C 0.527493 -2.7367e-05
10:134603625 A G 0.062260 4.3884e-05
10:134604122 C T 0.093289 1.2113e-05
10:134608049 C G 0.073085 -3.2049e-05
10:134610186 G A 0.231948 9.0144e-06
10:134611585 T C 0.030228 -5.6099e-06
10:134611681 T C 0.044915 2.1323e-05
10:134615280 T C 0.052221 3.5832e-05
10:134617190 C T 1.089631 -2.0520e-05
10:134621664 T C 0.042526 2.6685e-05
10:134622408 C T 1.308210 -9.9191e-06
10:134623959 C T 1.368945 -1.2629e-05
10:134625693 A G 0.191129 3.3428e-05
10:134626293 A C 0.138457 1.1415e-05
10:134627882 T G 1.265061 -1.8474e-05
10:134629053 G A 1.185469 -1.5154e-07
10:134629084 A G 0.035285 4.2061e-05
10:134630407 A G 0.093228 6.9459e-05
10:134630495 C T 0.036401 -2.2572e-06
10:134630837 A G 0.130891 -1.5852e-05
10:134630999 G C 0.110920 -1.8780e-05
10:134641975 T C 0.281614 -2.0884e-05
10:134646285 A G 0.028962 6.3533e-05
10:134646988 T C 0.818446 -1.0455e-05
10:134648279 T C 0.140268 -1.0248e-06
10:134649709 T C 0.030468 -1.3018e-05
10:134650103 T C 0.084273 1.1875e-04
10:134652192 C T 0.026278 -8.2792e-07
10:134655514 T C 0.049660 -1.0898e-04
10:134656649 A C 0.046054 -3.7555e-06
10:134659149 T C 0.167504 5.4862e-07
10:134659180 C A 0.037054 -5.3189e-05
10:134661482 T C 0.062601 -1.9154e-04
10:134662352 T C 0.139327 -8.6336e-06
10:134662422 C T 0.212087 2.2917e-05
10:134665123 A G 0.663360 5.6082e-06
10:134671094 C G 0.037823 -4.4991e-05
10:134671610 T C 0.125377 5.0900e-05
10:134672609 T C 0.026362 -1.6874e-06
10:134674286 G C 0.040861 8.8372e-05
10:134676593 T C 0.026297 2.3619e-06
10:134678669 A G 0.027096 1.8866e-05
10:134679960 C G 0.067223 -7.5666e-05
10:134682058 C T 0.037758 -4.8078e-05
10:134682148 T G 0.026076 2.8436e-06
10:134682855 T C 0.799322 -1.9031e-07
10:134687033 A G 0.064113 -6.9938e-05
10:134689553 T C 0.047930 -1.6856e-05
10:134694685 A C 0.144124 1.3320e-05
10:134696668 C G 1.953427 -4.7830e-05
10:134705648 C T 0.107804 -5.8887e-05
10:134710733 G A 0.049277 -4.0439e-05
10:134715815 C A 0.104643 -4.3584e-05
10:134716225 T C 0.037972 -3.6717e-05
10:134718560 A G 0.159883 -3.6638e-06
10:134723390 G A 1.002798 -1.4260e-05
10:134724238 A G 0.044554 2.2225e-05
10:134724346 A C 0.746452 3.4275e-06
10:134724852 A G 0.048284 -1.0664e-05
10:134729319 C A 0.513280 8.2809e-05
10:134729333 A G 0.897003 4.7853e-05
10:134729817 A G 1.921291 6.3413e-06
10:134729857 C A 0.130736 1.0837e-04
10:134748281 A G 0.036031 -5.0231e-05
10:134748331 T C 0.755082 2.1439e-05
10:134751911 T C 0.115253 1.3821e-04
10:134753572 C T 0.193285 6.4174e-05
10:134755241 A C 0.112361 1.1702e-04
10:134757339 C T 0.036622 -6.2243e-05
10:134761067 A G 0.041338 -3.7091e-05
10:134762450 G A 1.817884 -2.3740e-05
10:134762462 G C 1.954397 4.2062e-06
10:134767105 A G 0.096263 -1.1875e-05
10:134768909 A G 0.123102 -2.1787e-05
10:134777790 A G 1.929921 3.0255e-05
10:134782270 G A 0.044827 4.8569e-05
10:134785750 A G 0.136974 -8.0612e-06
10:134789498 A G 0.085724 1.0833e-05
10:134791715 A G 1.115971 -3.4486e-05
10:134792280 T C 0.029053 -4.1203e-05
10:134792456 C T 1.184271 -1.9225e-05
10:134797796 T C 0.043009 -5.0060e-05
10:134800485 A G 0.089489 -5.3597e-06
10:134800741 T C 1.174826 -7.2103e-05
10:134810214 G A 0.189364 -3.5285e-04
10:134810519 A G 1.379805 -1.3955e-05
10:134811475 C T 0.450092 -3.9812e-06
10:134811535 A G 1.196719 4.3596e-05
10:134811873 G A 0.066775 -3.0222e-06
10:134812609 A G 0.064977 -3.9630e-04
10:134817063 T G 0.071867 1.5560e-05
10:134819585 G A 1.153446 -2.0309e-05
10:134826921 C T 0.149360 -3.0333e-04
10:134830501 C T 0.070024 -1.8519e-05
10:134832102 A G 0.050471 -1.0635e-04
10:134835135 G A 1.468937 -1.6975e-05
10:134836543 G T 1.046583 -4.8090e-05
10:134836822 A G 0.022149 3.2666e-05
10:134837900 A G 0.189299 -6.8610e-05
10:134838202 A G 0.605615 2.4053e-05
10:134838381 C A 0.277375 2.6095e-05
10:134838611 C T 1.257427 1.5128e-05
10:134839570 G A 0.658355 2.0253e-05
10:134841274 G A 0.092446 3.5122e-05
10:134842979 T C 0.053107 5.2736e-07
10:134844299 G C 0.075882 -2.9388e-05
10:134846348 C T 0.729067 5.7467e-05
10:134848229 A C 0.040880 -2.0332e-05
10:134849708 G A 0.425590 -8.5785e-07
10:134851219 G A 0.024668 1.2248e-05
10:134858720 C T 0.471368 -5.4338e-06
10:134861794 C T 0.027712 -2.8182e-05
10:134862552 G A 1.097178 2.4358e-05
10:134862766 C A 0.064879 1.2519e-04
10:134865069 T C 0.100501 7.2854e-06
10:134865184 G A 0.287678 -9.1085e-05
10:134868127 G T 0.829299 -1.0132e-05
10:134876364 A G 0.081306 2.9146e-05
10:134878594 T C 0.064308 2.9846e-05
10:134880538 T C 0.138818 -1.4874e-04
10:134881862 G A 1.029273 2.7018e-05
10:134884037 G T 1.073562 5.0298e-05
10:134885144 G T 0.253681 5.2323e-05
10:134886558 A G 0.068713 -2.5548e-07
10:134886618 C G 0.876434 -3.0121e-05
10:134887040 A G 0.313890 8.7165e-05
10:134897945 G A 0.030403 -2.7994e-05
10:134898594 G A 1.241997 2.0392e-04
10:134899585 A G 0.046138 -5.4485e-05
10:134903182 A C 1.018540 1.5117e-05
10:134905323 A G 0.075288 1.5188e-05
10:134909770 T C 0.491826 1.2442e-05
10:134912098 T C 0.071235 2.9917e-05
10:134914522 C G 0.545228 2.0676e-05
10:134917297 A G 0.410192 4.1805e-05
10:134917834 C T 0.331274 5.1608e-06
10:134921819 A G 0.021211 -4.0692e-05
10:134926776 C T 1.005729 -5.8492e-06
10:134927874 A G 0.047852 -4.7894e-06
10:134928139 A G 0.270595 1.2963e-05
10:134932735 T C 0.194430 -1.2714e-05
10:134934073 T C 0.090349 -3.5977e-05
10:134934549 T C 0.062568 1.7187e-06
10:134935598 A G 0.778393 3.2030e-05
10:134936083 A G 1.042925 1.0921e-06
10:134938590 A G 0.506509 4.2703e-05
10:134941139 A G 0.229105 -1.4503e-04
10:134942166 G A 0.730093 -2.6218e-05
10:134943325 A G 0.288749 -3.1826e-05
10:134948164 T C 0.732995 -4.1299e-05
10:134948249 A G 0.497590 3.1806e-06
10:134948712 T C 0.860264 -4.1365e-06
10:134948829 A G 0.242185 -1.2481e-04
10:134954169 T C 0.045762 -8.6159e-05
10:134964209 A G 0.106159 3.8397e-05
10:134965220 G A 0.252224 -9.1019e-05
10:134967702 A G 0.322293 -1.5331e-05
10:134968323 T C 0.035762 -4.6860e-06
10:134971470 C T 1.112787 -4.2473e-05
10:134971968 G C 0.134825 -2.3965e-05
10:134973995 A G 0.558399 -2.0511e-06
10:134980918 T C 0.023220 1.1486e-04
10:134981690 C T 1.208543 -7.4650e-05
10:134982318 C G 0.099761 5.6821e-05
10:134982325 T C 0.883607 -4.5897e-05
10:134983709 A G 0.087428 6.0377e-05
10:134984485 T C 0.068226 -1.6091e-06
10:134985657 T C 1.063474 1.1191e-04
10:134986622 T C 0.059089 -2.9945e-05
10:134987305 T C 0.061465 2.0227e-05
10:134991734 G A 0.079638 1.7054e-05
10:134991953 A G 0.058651 -2.7086e-05
10:134994032 T C 0.982434 5.7314e-05
10:134999646 T C 0.039231 1.5353e-05
10:135000159 G A 0.961106 3.6652e-05
10:135007733 A C 0.062185 9.5577e-06
10:135010568 A G 0.122939 3.2323e-05
10:135010635 A G 0.059371 -3.8440e-05
10:135013352 G A 0.965498 1.3120e-05
10:135016089 C T 1.152544 2.0809e-05
10:135017147 T C 0.051010 3.0972e-05
10:135017169 T C 1.021120 8.3132e-06
10:135017319 T C 0.551573 -4.4473e-07
10:135024105 T C 0.023980 1.9866e-05
10:135027768 T C 0.128064 6.3160e-05
10:135035058 A C 0.085370 7.6139e-05
10:135038088 T C 0.852386 1.1997e-05
10:135038128 A G 0.056707 -4.5752e-05
10:135040969 T C 0.102546 2.0296e-05
10:135042214 A G 0.114192 3.1436e-05
10:135047100 A G 0.058651 8.9058e-05
10:135052865 T G 0.242133 3.1019e-05
10:135053123 G A 0.983771 4.2445e-05
10:135055251 A G 0.191912 4.8210e-06
10:135056990 A G 0.106545 -1.2288e-05
10:135060539 A G 0.056609 7.5918e-05
10:135060872 C T 1.832370 2.9994e-05
10:135061804 G A 1.680780 3.3875e-05
10:135063027 T G 1.513864 -3.5097e-05
10:135066425 A G 0.372177 -2.5484e-05
10:135068549 A G 0.137338 -1.3919e-05
10:135076139 C A 0.087723 1.5594e-06
10:135076584 C T 0.023976 -3.0870e-05
10:135076596 C T 1.757831 8.0879e-06
10:135079788 C T 1.795625 -6.7262e-05
10:135079813 A G 0.071861 1.6555e-04
10:135080826 C A 0.084000 -5.8403e-05
10:135082346 G A 1.743826 -1.2349e-04
10:135087521 A G 1.667924 -1.9107e-05
10:135089035 G A 1.793681 -6.3447e-05
10:135093673 T C 0.520888 1.5100e-06
10:135095152 A G 0.051108 6.9498e-05
10:135097027 C A 0.087736 4.2104e-05
10:135098264 A G 0.127308 1.1332e-04
10:135099533 C T 1.672721 -2.1761e-05
10:135103315 T C 0.140853 8.9322e-05
10:135104108 A G 0.080900 8.4391e-05
10:135107370 A C 0.058274 3.4222e-05
10:135112431 T G 0.093461 -2.0428e-04
10:135113249 A G 0.068304 7.1055e-05
10:135114645 C T 0.041221 -1.1736e-04
10:135117127 C T 0.356053 3.6558e-06
10:135117242 A G 0.030406 -1.0040e-05
10:135119166 T C 0.037784 3.7627e-05
10:135119695 C A 0.045824 4.3304e-05
10:135120646 C T 0.266324 -1.3093e-05
10:135120977 A G 0.127198 -2.6975e-05
10:135121732 C T 0.258226 -2.7610e-05
10:135126688 C T 0.026881 1.2575e-04
10:135127893 T C 0.079456 1.3957e-04
10:135143292 A G 0.118272 -9.1060e-05
10:135150032 T C 0.057946 4.7062e-05
10:135157955 A G 1.798971 -3.2582e-05
10:135158172 A G 0.589526 -1.6145e-04
10:135158190 C G 0.041474 4.6200e-05
10:135165255 T C 0.222123 -3.0677e-06
10:135165623 A G 0.059047 5.4152e-05
10:135175844 C T 1.904273 -1.1364e-04
10:135176091 A G 1.683656 -8.2209e-06
10:135182176 T C 0.026472 -8.0058e-05
10:135184126 A G 1.889222 -4.9706e-05
10:135186806 G A 1.477392 -1.0091e-05
10:135195148 A G 0.039663 -8.7436e-05
10:135195332 G A 1.903718 -6.2662e-05
10:135195453 A G 0.264607 -3.2996e-05
10:135197376 A G 0.156289 8.0524e-06
10:135197419 A G 1.747773 -3.7353e-05
10:135203544 A G 0.022698 2.5662e-06
10:135203630 G T 0.156332 1.0926e-04
10:135204669 A G 0.057758 4.9393e-06
10:135204799 T C 1.763404 -2.0359e-07
10:135208612 C T 0.056155 -1.5369e-04
10:135216078 G C 0.162359 1.5220e-04
10:135217002 A G 0.142216 1.9174e-04
10:135218215 C T 0.036713 -5.4014e-06
10:135224059 A G 0.425982 5.8130e-05
10:135225460 T G 0.426553 5.6945e-05
10:135226041 C G 0.438926 3.3435e-05
10:135232654 T C 0.410195 1.8240e-05
10:135234839 C T 0.033830 5.4477e-05
10:135235370 A C 0.597238 6.8967e-05
10:135237166 A G 1.372285 -4.6146e-05
10:135244578 T C 0.121342 -3.3117e-05
10:135252932 T C 0.086678 5.0809e-05
10:135259493 T C 0.028816 2.2265e-04
10:135265911 T C 0.065986 1.7636e-05
10:135266946 C T 0.037914 -4.7626e-05
10:135268439 G C 0.370645 3.9893e-05
10:135269788 A G 0.097590 1.7925e-05
10:135270387 C G 0.437599 -5.2749e-05
10:135276637 T C 0.183882 -4.7096e-05
10:135279810 G T 1.613804 -5.7321e-05
10:135279983 T C 0.021922 -7.3297e-06
10:135287931 A G 0.029432 2.0551e-04
10:135289661 C G 0.035324 4.1808e-06
10:135289718 C A 0.050465 -1.9609e-05
10:135294766 T C 0.120190 7.8451e-05
10:135296644 T C 0.021691 -1.1053e-04
10:135298293 T C 0.023298 8.5212e-05
10:135303032 C T 1.943190 -7.7379e-06
10:135325800 G T 0.022840 3.5517e-05
10:135326456 A C 0.020821 3.6614e-06
10:135330970 A G 0.029634 8.1024e-05
10:135332931 T C 0.055304 -3.9976e-06
10:135333354 T C 0.054668 -1.6126e-04
10:135337778 C T 0.095240 -6.0834e-05
10:135339122 T C 0.223090 -3.4256e-05
10:135339482 A C 0.179857 1.4409e-06
10:135340548 G A 0.039189 7.3933e-10
10:135340829 T G 0.107691 -9.3884e-06
10:135344183 T C 0.027677 2.3375e-05
10:135344579 G A 0.119119 -3.8853e-06
10:135345675 A G 0.036748 2.7649e-05
10:135353547 G A 0.037420 1.5169e-05
10:135366518 G A 0.122216 -1.5039e-05
10:135368290 T C 0.081228 -5.9563e-05
10:135369532 C T 0.201016 1.0776e-06
10:135370639 A C 0.200659 -1.3108e-06
10:135373679 C T 0.051510 -3.2235e-05
10:135400250 A G 0.410828 -2.7329e-05
10:135411646 C A 0.103536 6.4073e-06
10:135416976 A G 0.036632 1.7567e-05
10:135420356 A G 0.055058 -2.7774e-05
10:135425257 A C 0.044330 -2.5294e-05
10:135426536 G A 0.259056 3.9641e-05
10:135430669 G A 0.051575 -4.5062e-05
10:135431118 G A 0.671994 -2.7261e-06
10:135432360 A G 0.134566 -4.3585e-05
10:135432685 A G 0.485162 3.1441e-05
10:135439049 C G 0.212850 -4.5777e-05
11:193863 C T 0.943780 2.3459e-05
11:197337 A G 0.462588 -6.6914e-07
11:198062 G C 0.454615 7.9902e-06
11:199153 A G 0.189516 4.6145e-06
11:199492 A G 0.149477 -5.6909e-05
11:199673 C T 1.899395 -4.9196e-04
11:200948 A G 0.045032 9.0536e-06
11:201212 G A 0.098447 -7.5235e-05
11:202856 A G 0.458086 3.3208e-05
11:203788 T C 0.089265 -2.9070e-05
11:207698 T C 1.187699 2.5292e-04
11:210660 G C 0.022717 9.1192e-06
11:211841 C T 0.068862 -1.6426e-05
11:212839 T C 0.024564 -3.3699e-05
11:219089 C T 1.430088 9.6999e-05
11:224393 G A 0.397540 -1.6704e-05
11:233067 T C 0.415463 1.5614e-04
11:237030 T C 0.029079 -1.3434e-05
11:241523 T C 0.050562 -3.6326e-06
11:243268 G T 0.470774 3.2554e-05
11:243817 C T 0.047560 -7.3651e-05
11:244197 C T 1.512137 8.8591e-05
11:251034 T C 1.685448 -3.3953e-05
11:258397 T C 0.065769 4.0253e-05
11:259575 T C 0.215038 2.6998e-05
11:266921 G A 0.496886 4.1267e-05
11:269856 T C 0.513309 5.7275e-05
11:270514 T C 0.159314 -3.1331e-05
11:273153 G A 1.278034 -3.3151e-06
11:276012 A G 1.686285 2.7068e-05
11:283928 T G 1.095854 -2.6100e-05
11:287070 G A 0.259988 1.9771e-05
11:290816 G A 1.522582 6.8661e-06
11:290918 A G 0.104714 -3.9274e-05
11:292805 A G 0.021974 2.4176e-05
11:295343 A G 1.481316 1.8242e-05
11:297970 T C 0.093283 -2.5389e-05
11:298224 T C 0.041974 1.4025e-05
11:298920 G A 0.023201 -1.0824e-04
11:299262 T G 0.077200 -2.5416e-05
11:299411 G C 0.607066 1.5355e-05
11:299586 G A 1.462974 3.8601e-05
11:300228 G C 0.684046 5.7093e-05
11:300364 T C 0.989276 -4.5943e-05
11:303148 G A 0.641945 9.5604e-06
11:305619 C T 1.019452 1.2330e-06
11:307025 A G 0.129470 -2.5207e-05
11:308065 C T 1.850426 -1.7107e-05
11:308180 G A 0.374329 1.8425e-05
11:309127 G A 0.637544 1.0482e-05
11:312251 A G 0.073302 -2.5507e-04
11:315299 A G 0.078914 -7.4988e-05
11:317098 A C 1.399471 -1.5835e-06
11:317137 T G 0.948483 1.2730e-04
11:323507 A G 1.085500 -3.1323e-05
11:324170 G A 0.671650 -8.7033e-06
11:325800 T C 0.066444 7.6469e-05
11:326718 A G 0.813535 -1.5497e-05
11:327143 A G 0.465175 -4.2933e-05
11:331326 T C 1.681455 -2.0947e-05
11:332997 A G 0.462091 -3.0934e-05
11:333347 G A 0.916964 -1.6972e-05
11:334703 A C 1.689424 -1.7212e-05
11:336085 A C 0.063513 -1.1958e-04
11:336138 G A 0.982278 -7.8004e-06
11:338901 G A 1.798283 3.1843e-05
11:339969 A G 1.755462 5.1017e-06
11:340363 A G 0.151853 2.9791e-07
11:341301 A G 0.915023 -4.8296e-06
11:342860 C T 1.181697 9.5435e-06
11:343444 T C 0.206378 -6.1619e-05
11:343819 C T 0.071741 -6.4103e-05
11:345515 G A 0.070835 -4.0435e-05
11:345595 A G 0.604021 -2.2479e-04
11:346015 C T 1.470407 -1.3069e-07
11:350917 A G 0.552976 -1.2912e-04
11:351053 C A 0.072247 -4.0925e-05
11:353222 C A 0.317522 -3.9950e-06
11:353376 T C 1.024230 1.8805e-05
11:353506 C T 0.100661 -1.8734e-05
11:353861 T G 1.568610 1.2613e-05
11:358069 G A 0.214450 1.5365e-05
11:358704 T C 0.057687 -5.2509e-05
11:358726 G A 0.519859 5.3847e-04
11:360811 G A 0.569107 -5.7589e-05
11:360871 A G 0.045090 -4.4080e-05
11:365550 G A 0.035992 4.0743e-05
11:365565 G T 0.047446 -1.3026e-05
11:367213 A G 0.283072 -1.4942e-05
11:370709 A C 0.029092 -1.1425e-04
11:371514 C T 0.208053 -8.9751e-07
11:372095 C T 0.285120 -4.6374e-06
11:378241 C T 0.031338 1.3086e-04
11:378405 C T 0.647028 1.0198e-05
11:378658 A G 0.082140 1.6535e-05
11:380315 T C 0.074016 -4.6795e-05
11:381072 T C 0.165780 3.0124e-06
11:381147 A G 0.161697 9.4481e-06
11:387204 G A 1.037437 -1.7629e-05
11:388357 T C 0.320203 -6.7850e-06
11:392634 C T 0.042497 2.7238e-05
11:394897 A G 1.091452 -1.7346e-05
11:396406 G A 1.406823 -2.4850e-05
11:400024 T C 0.021084 1.2071e-07
11:403725 T C 0.033902 -1.6794e-04
11:403764 T C 0.031909 5.0408e-07
11:406483 C T 1.492222 -1.1612e-05
11:406615 T C 0.325529 -3.5598e-05
11:408174 T G 0.072494 -5.5634e-05
11:410585 A G 0.060881 3.9209e-05
11:418735 A G 0.048894 -5.6561e-07
11:419167 G T 1.611951 3.2794e-05
11:419706 C T 0.068024 8.2881e-06
11:428385 G A 1.565858 2.3141e-05
11:428489 C T 1.519625 -3.0756e-06
11:430339 G C 0.112391 4.8742e-05
11:433568 A G 1.580973 6.7687e-05
11:433867 A G 0.350067 2.2200e-05
11:436461 C T 0.370464 -7.1839e-05
11:439879 A G 0.793622 3.7001e-05
11:440601 T C 0.034674 -1.4866e-05
11:443587 T C 0.169746 5.5325e-05
11:448061 G A 0.061484 -5.5697e-05
11:459461 T C 0.053172 1.3355e-04
11:464307 A G 0.045441 -6.4541e-05
11:464972 A G 0.049222 -6.4844e-05
11:467339 G A 0.624048 -1.5320e-05
11:480016 A G 0.074266 -6.2328e-05
11:486874 C T 0.350424 1.5210e-05
11:495283 C T 0.287372 -7.3994e-05
11:495825 T C 0.103825 5.3668e-06
11:496116 A G 0.352852 1.7089e-05
11:498383 T C 0.347088 1.4706e-05
11:499066 T C 0.081374 -3.9805e-05
11:499120 A G 0.271212 5.0313e-05
11:499412 T G 0.071903 7.6584e-06
11:500248 A G 0.446031 -1.0296e-05
11:510031 T G 0.273055 3.9283e-05
11:511580 T C 0.073662 8.4841e-05
11:516027 T C 0.041250 -2.7914e-05
11:521119 A G 0.598348 -5.5856e-05
11:524055 T C 0.078567 1.0208e-05
11:524701 A G 0.342206 1.9216e-05
11:526356 A G 0.269115 -4.9177e-05
11:530377 A G 0.071514 4.2296e-05
11:534242 G A 0.688327 -2.8238e-05
11:536284 G A 0.233246 -2.6393e-05
11:541462 T C 0.064175 -8.9151e-05
11:541601 C G 0.034882 4.6022e-05
11:542844 C T 0.249335 -1.3182e-05
11:548205 A C 0.212545 -1.4035e-05
11:551405 A G 1.772388 -2.7314e-06
11:551644 T C 0.129372 -8.4753e-06
11:554166 G C 1.643766 -1.4471e-05
11:554214 C G 1.644149 4.2740e-06
11:554562 A G 0.061179 -3.9796e-06
11:556063 T C 0.076181 2.2528e-05
11:557252 T C 0.103699 -3.2631e-05
11:558165 G T 0.169980 -1.6371e-05
11:562219 G C 0.097853 -5.0434e-06
11:565302 C G 0.096334 -5.7603e-05
11:570072 C T 1.189812 1.5241e-05
11:570094 A G 0.406754 -1.3969e-05
11:574957 T C 0.078732 1.5391e-05
11:579736 G A 0.041273 9.6024e-05
11:583787 C T 0.469397 -1.2840e-05
11:587014 T C 0.537669 1.4139e-05
11:587425 A C 0.467398 -1.4371e-05
11:589392 G T 0.101933 5.7744e-05
11:589564 C T 1.315802 3.4773e-05
11:606770 T C 0.154949 -1.2626e-05
11:607175 A G 0.453834 8.8477e-07
11:609353 A G 0.467155 -5.3232e-06
11:610277 C T 1.746364 -5.5903e-06
11:610724 T C 0.083023 -4.5213e-05
11:613297 G T 0.553453 -1.8572e-06
11:617593 C G 0.034944 4.7246e-05
11:618013 T C 0.470274 -1.5731e-05
11:618379 A G 0.089752 -4.8924e-05
11:619789 G T 1.264143 2.0440e-06
11:620289 T C 0.104377 -8.8670e-07
11:620689 T C 0.045872 -2.2162e-05
11:621242 T C 0.082728 1.3325e-05
11:622872 A G 0.046729 5.4166e-06
11:624400 T C 0.076201 -8.0949e-07
11:628245 A G 0.495315 6.7343e-06
11:636433 A G 0.095948 -8.5250e-05
11:636496 G A 1.298817 7.9033e-05
11:642044 C G 0.097184 1.2099e-04
11:643568 C G 1.026323 4.6702e-05
11:644325 A G 0.061202 3.3576e-05
11:644614 C G 0.019978 -4.9510e-05
11:656845 A G 0.904766 1.6145e-05
11:656940 A G 0.316101 1.3227e-05
11:656973 T G 0.022973 1.3715e-04
11:659479 A G 0.244191 -7.2214e-04
11:660660 A G 0.024366 -1.6583e-05
11:662375 A G 0.170746 7.2205e-05
11:672161 A G 0.242464 1.3358e-05
11:682373 T C 0.039254 1.5316e-04
11:683403 G A 1.342813 1.4416e-04
11:683443 C T 1.099794 7.7484e-05
11:686888 A G 0.025947 2.0157e-05
11:688312 A G 0.243366 1.6759e-05
11:693831 A G 1.344222 1.0184e-04
11:697761 T G 1.326136 4.8233e-05
11:698126 T C 0.099077 3.5772e-05
11:698253 T A 0.336503 1.6652e-05
11:702250 C T 0.897782 4.4847e-05
11:702506 T C 0.050351 -6.7728e-05
11:703595 T C 0.244266 8.4975e-06
11:706310 A G 0.313296 1.1553e-05
11:709567 A G 0.048962 -6.9563e-05
11:712583 G T 0.058638 2.7952e-05
11:712611 G A 0.322449 3.5458e-05
11:718436 A G 0.148779 4.1336e-06
11:719400 T C 0.275649 7.6794e-06
11:720197 T C 1.168649 5.4030e-05
11:733357 T C 0.053886 -8.4881e-08
11:733609 A T 0.488586 -2.8590e-05
11:733639 A G 0.198952 7.7151e-05
11:739458 G A 0.033305 -1.7894e-04
11:748958 G A 1.900365 4.4826e-05
11:749776 T C 0.439806 -6.4992e-06
11:765248 A G 0.076652 -2.3734e-05
11:770007 T C 0.991155 1.1128e-04
11:770209 T C 0.028381 5.4355e-05
11:775108 T C 0.035083 -1.5745e-04
11:780827 T C 0.932849 8.2816e-05
11:783512 C A 0.217248 7.6221e-06
11:785145 A G 0.195443 6.5168e-05
11:785219 T C 1.437998 2.5362e-04
11:786234 T C 0.296538 -2.7920e-05
11:795147 T C 0.053065 -2.5356e-05
11:796540 A G 0.085698 8.2265e-04
11:800630 A G 0.032925 2.9727e-05
11:803017 G A 1.042344 9.1988e-05
11:803401 A G 0.020247 -1.0988e-05
11:804027 A G 0.284588 -3.4618e-05
11:812188 A G 1.009211 5.3695e-05
11:816017 G A 0.035525 5.1267e-05
11:817786 T C 1.124903 1.5538e-05
11:820127 G T 1.937195 6.6909e-05
11:820268 G A 1.475749 2.1502e-05
11:823586 G C 0.027677 7.3205e-06
11:823729 T C 0.050413 -2.9691e-06
11:827713 T A 0.726523 1.3288e-04
11:827808 T C 0.039507 4.5349e-05
11:827955 A G 0.603888 -3.7226e-04
11:828916 A G 1.460877 9.2094e-05
11:829539 G A 1.421331 4.7833e-05
11:830044 A G 0.090462 -2.8539e-06
11:831818 A G 0.084169 3.4209e-05
11:834098 T C 1.422441 5.5121e-05
11:838722 C T 0.495006 -3.1824e-05
11:842682 G A 1.405242 2.5031e-05
11:845789 T C 0.493929 -3.7660e-05
11:856995 A G 0.044688 9.4440e-05
11:857789 T C 0.188432 -1.5936e-05
11:858424 T C 1.001513 5.2849e-05
11:866920 G T 0.390289 2.5734e-05
11:874776 A G 0.087619 -2.1257e-05
11:883384 A G 0.080855 -6.3939e-05
11:884543 C T 0.512008 -8.4788e-06
11:887458 T G 0.219676 -4.2197e-05
11:887560 T C 0.073773 -3.7579e-06
11:888533 T G 0.996959 -3.4907e-05
11:894874 G A 0.986040 -2.0825e-05
11:895596 T C 0.186319 -1.1684e-05
11:900809 A G 0.353044 -1.0207e-05
11:906708 A C 0.672095 3.2489e-05
11:916549 C G 0.033538 -3.7935e-05
11:918219 G A 0.875915 1.9025e-05
11:920193 T C 0.228890 6.8287e-05
11:934696 T G 0.029299 1.1383e-07
11:940631 A G 0.054568 -1.1889e-05
11:951558 T C 1.671319 -5.5903e-05
11:958789 C T 1.273201 -1.5051e-05
11:959655 G A 0.068398 7.4221e-05
11:962357 A G 0.181350 2.6891e-05
11:967822 T C 0.106993 5.3405e-05
11:967944 G A 0.036051 -5.6917e-06
11:968712 T C 0.130810 1.2394e-05
11:971667 C T 1.090436 -2.6599e-05
11:982408 C T 0.052844 -1.2993e-04
11:985547 T C 1.263727 -1.0742e-05
11:986019 T C 0.035090 -3.4894e-05
11:992286 T C 0.074694 4.3423e-05
11:993907 G C 0.164280 3.8338e-04
11:995840 C A 0.411811 1.3428e-05
11:999764 C T 0.170717 8.3836e-05
11:1002236 T C 0.058842 -4.8317e-06
11:1006874 T G 0.075688 1.5832e-04
11:1013987 A G 0.157581 -1.3550e-05
11:1018374 A T 1.509934 3.1176e-05
11:1021099 T C 0.167562 5.1199e-05
11:1021268 C T 0.100297 -1.0662e-05
11:1023622 A G 0.020695 -5.5966e-05
11:1027811 T C 1.093692 -2.4656e-05
11:1028379 T C 0.023305 -1.5283e-05
11:1029135 T C 0.100203 -1.4112e-06
11:1029320 T C 0.247482 -3.7378e-05
11:1031602 T C 0.030900 4.7952e-05
11:1032818 A G 0.046807 -1.9262e-05
11:1039614 T C 0.151323 -1.0075e-04
11:1044938 C T 1.508626 1.8746e-05
11:1045223 C T 0.164579 5.8819e-05
11:1046316 G A 0.048790 4.7232e-05
11:1046383 A G 0.350217 -1.0188e-05
11:1053911 T C 0.023739 4.7305e-05
11:1056981 A G 0.234295 2.7085e-05
11:1057948 C G 0.240747 6.6676e-05
11:1059587 T G 0.059959 -2.5767e-05
11:1061907 G C 0.031789 7.2851e-05
11:1064691 T C 0.875996 8.6174e-06
11:1068702 C T 0.740285 -5.4831e-05
11:1070757 A C 0.095062 -4.2007e-06
11:1071816 T C 0.419290 -7.0548e-05
11:1073378 A G 0.259462 3.7134e-05
11:1075920 A G 0.422844 -9.9002e-05
11:1078393 C T 0.617245 -1.1398e-05
11:1078538 T C 0.020961 -6.4872e-05
11:1079757 A G 0.024197 9.9880e-05
11:1080576 A G 0.175374 1.6879e-05
11:1081757 C G 0.414694 4.4274e-05
11:1082582 A G 0.208702 2.3171e-05
11:1082857 G A 0.410101 4.0721e-05
11:1084362 A G 0.186092 -1.7375e-05
11:1087972 T C 0.403470 2.2144e-05
11:1088835 T C 0.196845 -9.0090e-06
11:1091751 T C 0.172220 -1.3520e-05
11:1093769 A G 0.170658 -2.3268e-05
11:1094761 A C 0.056716 9.2382e-05
11:1098337 A G 0.839387 6.2703e-05
11:1100640 T G 0.244272 -4.3883e-05
11:1101078 G A 0.149480 4.7677e-06
11:1101649 C T 1.013431 -8.6014e-05
11:1105806 C T 1.447041 2.0014e-06
11:1107804 A G 0.175439 1.1533e-06
11:1109856 T C 0.022720 -1.2107e-04
11:1110148 C T 1.663282 2.5150e-05
11:1111164 T C 1.360616 1.4905e-05
11:1111474 C T 1.836190 9.8420e-05
11:1112806 T G 0.068901 -2.3373e-05
11:1120324 C T 0.198786 -1.9584e-04
11:1127669 T G 1.375099 3.0052e-05
11:1131998 T C 1.650708 9.8205e-05
11:1134754 A G 0.031925 1.7787e-04
11:1148459 T C 0.282329 -3.2317e-05
11:1151406 T C 0.371863 3.8363e-05
11:1161477 C G 0.394985 5.1532e-05
11:1215138 T C 0.350996 -8.6724e-05
11:1215698 G A 1.300342 -2.3940e-05
11:1216491 C G 1.167416 1.5926e-05
11:1217228 C T 1.302017 -2.9535e-05
11:1220923 T C 0.169902 1.6089e-04
11:1221592 C T 1.568399 1.2659e-04
11:1223686 T C 1.166355 2.6547e-05
11:1226592 C G 0.286532 -2.7419e-04
11:1229227 T C 0.579221 3.9203e-06
11:1229961 T C 0.058725 -3.5750e-06
11:1230071 C T 0.044210 -8.7602e-06
11:1230393 T C 0.620753 7.4890e-05
11:1230855 C T 0.465298 1.3580e-04
11:1234492 G A 0.032126 -9.3860e-05
11:1241221 T G 0.223687 -2.9712e-05
11:1242147 A C 0.025706 -1.3191e-04
11:1242299 G T 1.091108 -2.0484e-05
11:1243391 A G 0.129901 -6.6570e-06
11:1246769 T G 0.054142 -1.5499e-05
11:1246941 G A 0.412548 5.1602e-05
11:1247458 T C 0.150233 5.8087e-05
11:1255335 C T 0.066879 2.9167e-05
11:1262525 T C 0.111524 4.5681e-05
11:1263234 G A 0.065120 -3.0583e-06
11:1263776 T C 0.247771 -8.9028e-05
11:1264795 C G 0.021052 -4.5354e-05
11:1267291 C T 0.065509 3.2948e-05
11:1267325 C T 0.936932 -1.4288e-04
11:1267703 C G 0.040023 -1.0200e-04
11:1271321 G C 0.873438 -2.1440e-04
11:1272754 G A 0.139457 7.6175e-07
11:1272793 T C 0.022305 -1.1019e-05
11:1272800 T C 0.064461 1.4706e-05
11:1273049 G C 0.065055 5.3354e-06
11:1275018 A C 0.155799 3.1641e-04
11:1278912 C G 0.067745 1.9250e-05
11:1279279 T C 0.064266 3.7302e-06
11:1279527 T A 0.064727 9.2948e-07
11:1281932 T C 0.022353 -1.4035e-05
11:1289041 C T 0.064659 5.0194e-06
11:1290894 A G 0.021373 6.0901e-05
11:1291548 A G 0.062140 2.4440e-05
11:1296357 T C 0.090008 -4.4356e-05
11:1297335 T C 0.048621 4.9316e-05
11:1298075 A C 0.040066 -1.7626e-04
11:1299994 A G 0.038904 1.5847e-05
11:1318884 T A 1.001168 1.0209e-04
11:1322713 C G 0.110395 -2.9167e-04
11:1322798 T C 1.851497 -3.9451e-05
11:1324772 C T 0.370691 1.1573e-04
11:1326746 A G 0.143826 1.9499e-06
11:1328587 T C 0.048281 9.5333e-05
11:1332213 A G 0.066492 3.3309e-05
11:1334790 C T 0.144731 -5.7341e-06
11:1354902 A G 0.020714 1.2190e-04
11:1355654 A G 0.981288 2.8641e-04
11:1357063 A G 0.319716 1.8728e-05
11:1363541 C T 0.406375 -1.1172e-04
11:1364644 A G 1.516075 2.7751e-05
11:1365834 A G 0.723033 6.4975e-06
11:1370414 T C 0.098304 -4.2789e-05
11:1374456 A C 1.201636 1.2689e-04
11:1377474 C T 0.126997 3.0231e-05
11:1385913 C A 0.025713 2.6359e-05
11:1388836 T C 1.499882 6.7574e-05
11:1390060 A G 0.057583 2.9707e-05
11:1395939 A C 0.107921 -2.5038e-04
11:1397748 A G 0.194609 1.0783e-05
11:1401890 A G 0.281877 -4.0124e-05
11:1412436 G A 0.089333 -2.7905e-04
11:1413058 T C 1.371126 8.3896e-05
11:1416486 T C 0.069021 -4.9742e-05
11:1430655 T C 0.422130 -3.6494e-06
11:1430856 A G 0.177689 -1.1857e-05
11:1433896 T G 1.517052 -9.2127e-05
11:1440776 T G 0.485798 -5.3412e-05
11:1442784 T C 0.089200 -9.1631e-05
11:1443684 T C 0.524478 -3.0639e-05
11:1444169 A G 1.614440 -3.8398e-04
11:1447667 T C 0.106756 -1.2769e-04
11:1449899 T G 0.245785 1.1674e-03
11:1454487 T C 0.959100 -1.9097e-04
11:1455220 C G 0.065928 1.0249e-04
11:1460692 G A 0.053084 6.8601e-06
11:1471286 G C 1.221451 3.6064e-05
11:1471769 T C 0.099622 -3.1801e-05
11:1473931 A G 1.098466 1.4728e-05
11:1474637 C T 0.067921 6.3508e-05
11:1474799 T C 0.090845 6.9428e-06
11:1477642 C G 0.021613 -1.1714e-04
11:1478990 G A 0.701913 -1.7286e-05
11:1483543 G A 1.608017 -5.4336e-05
11:1485503 T C 0.035982 2.3134e-05
11:1485629 T C 1.356156 -6.3952e-05
11:1489299 A G 0.280933 2.8648e-05
11:1494620 T C 0.023454 1.8038e-04
11:1506887 T C 0.043104 2.5983e-06
11:1507731 G A 1.766397 -2.6509e-05
11:1513962 A G 0.152820 -5.8126e-06
11:1521393 A G 0.104448 9.0863e-05
11:1531055 A G 0.610494 1.0928e-05
11:1533180 T C 0.052120 1.1916e-05
11:1538653 A G 0.167114 -1.4382e-05
11:1545003 T C 0.068184 -1.2011e-05
11:1550016 G C 0.075045 2.3880e-04
11:1550417 T C 0.339048 1.0823e-05
11:1550704 A G 0.035190 4.8971e-05
11:1553067 A G 0.036557 1.2750e-05
11:1557767 A G 1.606271 -2.6862e-05
11:1558046 A G 0.029270 1.9209e-05
11:1560339 T G 1.158695 -2.6226e-05
11:1584883 T C 0.047592 1.2879e-04
11:1588110 T C 1.091517 -2.8456e-06
11:1596246 A G 0.151966 2.4242e-05
11:1604827 T C 0.099492 -1.8104e-04
11:1610427 C T 0.030371 -6.6258e-07
11:1623048 T C 0.038667 6.2342e-05
11:1626719 T C 0.473685 5.5066e-06
11:1627296 T C 1.351645 3.3514e-06
11:1629693 T C 0.163109 4.6466e-06
11:1635002 T C 0.039400 1.8595e-06
11:1637575 T C 0.027190 -8.9733e-06
11:1639941 T A 0.053493 5.7071e-05
11:1641031 A G 1.423418 -5.4711e-06
11:1642602 G T 0.044551 6.0777e-05
11:1644440 T C 0.154254 1.6902e-05
11:1645080 T C 0.046531 -2.5126e-05
11:1645885 C T 0.315247 2.3928e-05
11:1647339 T C 0.218043 -2.7460e-05
11:1649350 C T 1.651815 2.3071e-05
11:1650047 C T 0.434200 9.0365e-06
11:1651917 T C 1.179360 8.7244e-06
11:1652538 C T 0.223915 6.5998e-06
11:1652783 T C 0.300712 -1.6735e-04
11:1652855 G A 0.065710 -1.1860e-04
11:1656941 G A 0.800191 7.8036e-06
11:1656943 T C 0.084308 -1.2222e-04
11:1657308 T C 0.372382 2.3296e-05
11:1662115 T C 0.286356 -6.0045e-05
11:1662138 C T 0.407962 -6.4677e-06
11:1663810 G A 0.144803 2.7461e-05
11:1668354 G A 1.909979 1.2681e-05
11:1668572 A C 0.225122 -2.3683e-05
11:1671983 T C 0.289206 -4.2165e-05
11:1672577 G A 0.321193 5.5290e-06
11:1676922 C T 0.996063 -1.5515e-04
11:1678014 G T 1.325945 -1.1566e-04
11:1679154 C T 1.712261 -1.4611e-06
11:1680161 T C 0.506831 -4.5364e-05
11:1681265 T G 0.086457 2.0486e-05
11:1684009 C T 1.378883 2.2176e-05
11:1684120 G C 0.314244 -8.1880e-05
11:1690507 C A 0.233915 -5.0606e-05
11:1690770 A G 0.143962 1.7590e-05
11:1690791 G A 0.619384 5.3618e-05
11:1691174 T C 0.022620 -7.3169e-05
11:1694858 T C 0.103208 1.1145e-05
11:1696016 A G 1.237495 3.2349e-05
11:1696849 T C 0.846411 6.2341e-05
11:1696869 A G 0.033626 -1.1251e-05
11:1702117 T G 0.033224 -1.1769e-04
11:1703150 C G 0.115140 7.0257e-05
11:1704361 T C 0.150233 -3.4832e-05
11:1713105 A G 1.230163 5.9314e-05
11:1714464 A G 0.144589 -4.5218e-05
11:1714647 T C 0.975147 7.5206e-05
11:1716194 G A 0.373398 -7.6552e-06
11:1722246 G A 0.374514 2.3128e-03
11:1723966 T C 0.058196 -9.2301e-06
11:1726343 A G 0.087249 -4.0080e-06
11:1726550 C G 0.308687 4.6652e-06
11:1729015 A G 0.399912 2.1948e-05
11:1730391 A G 0.034876 1.5802e-05
11:1731000 C T 0.137068 5.4785e-06
11:1735469 C T 0.161252 1.5694e-05
11:1736591 T C 0.148688 -9.6241e-06
11:1744568 T C 0.148574 -2.5491e-05
11:1753576 A C 0.281072 4.8245e-06
11:1763832 C T 0.029419 7.7294e-06
11:1768084 T G 0.475013 1.1267e-05
11:1768530 A G 0.065876 -3.6204e-05
11:1771871 T C 0.092825 1.6766e-05
11:1773685 T C 0.130788 -9.6788e-05
11:1776647 C G 0.257028 -2.9242e-05
11:1783757 G A 0.207731 1.6453e-05
11:1789118 G C 0.038342 7.6862e-06
11:1795214 G A 0.173200 2.5414e-05
11:1801823 C T 1.964699 2.6690e-04
11:1804431 C T 0.182697 5.9879e-05
11:1810621 G A 0.125390 1.3366e-06
11:1816095 T G 0.875418 1.6945e-05
11:1818095 C T 1.536273 6.8887e-05
11:1819560 A G 0.173969 5.0481e-05
11:1824076 G A 1.714241 7.3484e-05
11:1826996 A G 0.051903 8.1899e-06
11:1828941 A G 0.266723 -3.4158e-05
11:1828987 A G 0.033782 4.9130e-05
11:1836032 C T 1.209682 -3.3074e-05
11:1836317 T C 0.070826 -1.4442e-06
11:1840954 T C 0.679099 7.2720e-06
11:1845845 T C 0.316201 -1.4670e-05
11:1850324 A G 0.321797 -1.2723e-05
11:1853214 T C 0.030202 6.1625e-05
11:1853586 T G 0.436544 8.3752e-05
11:1856344 A C 0.070631 2.9420e-05
11:1857243 A G 0.276405 -4.2840e-05
11:1857270 T C 0.302773 -1.4847e-05
11:1857751 G C 0.787316 5.9120e-05
11:1857930 A G 1.020179 7.2176e-04
11:1858262 T C 0.251065 -4.8272e-05
11:1861225 A C 0.515185 1.9195e-04
11:1861760 C T 1.745053 2.6292e-05
11:1867936 T C 0.095441 5.1668e-05
11:1867974 A G 0.095143 -4.3029e-05
11:1868097 T C 0.069381 2.3243e-05
11:1868164 T C 0.026836 -1.1046e-05
11:1870211 C G 0.880832 -2.6629e-05
11:1874072 A G 0.631432 3.9054e-03
11:1874404 T C 0.446651 4.0615e-05
11:1880782 A G 0.048336 -1.8477e-05
11:1881071 A G 1.225667 4.8447e-04
11:1881074 T G 0.061598 -1.2223e-05
11:1881251 T C 0.029549 -9.1988e-05
11:1884342 A G 0.783729 3.0675e-04
11:1886563 T C 0.022298 2.9066e-05
11:1889102 G A 1.735471 6.0950e-05
11:1890571 G A 0.388374 1.4667e-05
11:1890743 T C 0.100414 7.3414e-05
11:1890844 C G 0.033175 -3.4682e-05
11:1892343 G A 0.088830 6.2322e-05
11:1892585 A G 0.758665 4.0689e-03
11:1894039 T C 0.115029 -4.3924e-05
11:1901467 C A 1.670219 -7.4041e-05
11:1903426 A G 0.156091 -1.2344e-04
11:1905880 T C 0.032626 -5.1166e-05
11:1906174 A G 0.910021 1.1013e-04
11:1907421 T C 0.315993 -3.5224e-04
11:1909006 C T 0.644834 -4.1817e-05
11:1911439 T G 0.200269 -2.7235e-05
11:1913377 G A 1.926188 -6.7524e-05
11:1918083 C T 1.088401 -1.1606e-04
11:1919208 G T 0.038173 -6.4849e-06
11:1919269 A G 0.061695 2.1897e-05
11:1919345 G A 0.031867 -4.9452e-07
11:1920255 G T 0.486165 1.6665e-04
11:1920285 G A 0.589221 5.9308e-05
11:1923535 G C 0.022811 9.3710e-05
11:1930201 C T 0.060718 1.9078e-05
11:1931121 A G 0.078898 7.4756e-05
11:1941946 C T 0.947747 7.1091e-05
11:1945174 C T 0.041078 -6.9532e-05
11:1948325 T C 0.409581 -1.2699e-04
11:1949846 G A 0.427576 -3.8621e-06
11:1956104 C T 0.020224 -8.4742e-05
11:1956212 C T 1.622042 -6.1675e-05
11:1961869 C T 1.189458 -1.7329e-05
11:1972628 G A 0.188130 1.3914e-04
11:1972878 A G 0.028462 -1.0077e-04
11:1974029 A G 0.022847 1.0880e-04
11:1977240 A G 0.059715 7.1846e-06
11:1977552 A G 0.286120 -1.2297e-05
11:1979186 A G 0.119450 1.1731e-04
11:1981190 A G 0.297392 -1.0522e-05
11:1989274 G A 0.505954 -2.4289e-05
11:1998171 G C 0.695561 2.2010e-04
11:2001828 G A 1.002564 -1.6869e-04
11:2001895 C T 0.432889 8.4541e-05
11:2006110 T C 0.032292 -7.6242e-05
11:2016619 G A 1.028702 -6.9141e-05
11:2016662 C T 0.775498 -2.5203e-04
11:2018168 T C 1.017819 -1.1631e-04
11:2018374 A G 0.110369 -1.0396e-04
11:2021075 T C 0.595005 1.4381e-04
11:2022804 G A 1.682341 -1.1613e-05
11:2023266 T C 0.152054 2.7510e-05
11:2023903 A G 0.026158 2.5227e-05
11:2025705 T G 0.020744 4.7897e-05
11:2025945 G T 0.027125 -5.7860e-05
11:2029278 T C 0.437839 1.5717e-05
11:2030864 T C 0.058910 9.2304e-05
11:2036011 G T 0.110109 1.1994e-06
11:2039544 G A 0.092874 1.3701e-04
11:2040477 A G 0.025969 -7.9462e-05
11:2040623 A G 1.441646 -6.9805e-05
11:2040997 C T 0.348730 5.2474e-05
11:2041711 G A 0.105552 5.0526e-05
11:2042116 T C 0.037475 5.1438e-05
11:2043867 A G 0.606800 9.7849e-05
11:2044067 A G 0.041809 -1.5807e-04
11:2044150 A G 0.578497 -4.1688e-05
11:2044564 C A 1.588478 -2.8239e-06
11:2044624 A G 1.455713 -1.3573e-05
11:2050980 T C 0.483276 -7.5430e-06
11:2055968 A G 0.460923 8.1491e-06
11:2059997 A G 0.049017 -2.3266e-05
11:2060080 T C 0.024716 9.7001e-05
11:2063598 A G 0.555014 -4.8079e-06
11:2065330 C T 0.191175 -3.2610e-05
11:2068717 G A 1.499086 -2.3242e-05
11:2070570 T C 0.565358 2.4994e-05
11:2074376 G A 0.271566 1.5478e-05
11:2077486 G A 0.998799 7.8361e-06
11:2078679 C T 0.049361 1.5414e-05
11:2081917 G A 0.372100 -5.1908e-05
11:2095968 C T 0.516117 -1.7611e-05
11:2107742 A G 0.139438 1.4608e-05
11:2108072 A G 1.595125 -1.2271e-05
11:2109585 A G 0.050952 -4.2859e-05
11:2116134 T G 0.042055 -4.7582e-05
11:2117063 C T 0.067174 4.9310e-05
11:2118282 G A 0.129236 1.3069e-04
11:2120123 T C 0.079560 4.6777e-05
11:2123710 G A 0.041974 -2.2474e-05
11:2129578 A G 0.134371 2.0311e-04
11:2130688 A G 0.025645 -6.6665e-05
11:2132428 T C 0.026677 3.0294e-05
11:2133442 A G 0.044869 -3.3701e-05
11:2136841 A G 0.073049 -1.1486e-04
11:2136957 C T 0.171460 2.2462e-04
11:2143313 T G 0.176436 -1.7467e-05
11:2145970 T C 0.032545 -7.5711e-05
11:2146053 C T 1.448427 -2.6173e-05
11:2149864 C T 0.488697 -1.3106e-04
11:2152639 T C 0.120755 -2.4095e-05
11:2154188 A G 0.163057 1.6806e-03
11:2157044 G C 1.255798 -1.2642e-05
11:2164990 A G 1.845921 -4.0508e-04
11:2169014 G A 0.956270 -5.5924e-05
11:2169774 G A 1.298109 2.9396e-05
11:2170143 A G 0.777289 -3.0591e-04
11:2172168 T C 0.046161 -1.3565e-06
11:2172257 T C 0.095208 -4.2443e-05
11:2172830 C A 1.620792 -1.6298e-04
11:2178267 T C 0.087765 8.1146e-07
11:2181073 A G 0.454324 -3.1445e-04
11:2188238 T C 0.655051 -6.5467e-05
11:2190951 T C 0.720658 9.1237e-05
11:2191462 A G 0.027907 1.0119e-04
11:2195981 C T 1.240513 -5.5688e-06
11:2198418 T G 0.958178 9.0532e-06
11:2198479 A G 0.099486 2.9160e-05
11:2207877 C T 1.652273 4.2111e-05
11:2208369 C T 0.504283 -1.5701e-05
11:2213166 T C 0.541956 2.0550e-05
11:2215604 A G 1.291881 -3.3964e-05
11:2215675 A G 0.039131 -4.8305e-05
11:2215856 T C 1.965874 -7.0054e-05
11:2218982 C A 1.808991 2.0725e-05
11:2220652 T C 0.099408 7.0439e-05
11:2221002 T G 0.049134 -3.6740e-05
11:2222271 A G 0.085035 -2.8814e-05
11:2225023 T C 0.266476 2.9108e-05
11:2225185 T C 0.022532 -2.0530e-05
11:2232911 G C 1.625103 -6.0425e-06
11:2233522 A G 0.171619 -6.3488e-05
11:2241321 G A 0.682384 5.7461e-06
11:2241846 G A 1.970185 -3.0579e-05
11:2246648 T C 0.099015 5.8057e-04
11:2254333 C T 0.064565 4.9191e-05
11:2257250 A G 0.027972 6.7525e-06
11:2268012 C T 1.953813 4.4283e-05
11:2269704 C T 1.010331 7.4182e-06
11:2272717 A G 0.211156 -9.9301e-05
11:2277990 A G 0.146088 -4.2917e-05
11:2280751 A G 0.190198 1.3162e-05
11:2284609 T C 0.033830 1.0947e-04
11:2286960 T C 0.129635 -1.0915e-05
11:2294715 T C 0.135332 4.8859e-04
11:2297086 G A 0.057901 -1.4673e-04
11:2297586 A C 0.697113 7.8938e-05
11:2298186 A G 0.021837 -1.5903e-05
11:2299035 T G 0.556831 -2.0279e-05
11:2306026 G A 0.221127 7.9837e-05
11:2306168 T C 0.788497 7.2132e-07
11:2306339 C T 1.032548 7.8162e-05
11:2309855 C T 1.849040 1.0818e-05
11:2309898 A G 1.052247 -3.9433e-05
11:2310033 G A 0.090287 -6.3445e-06
11:2310683 A G 0.050572 -3.3766e-05
11:2314094 T G 0.028475 -5.7654e-05
11:2314984 A G 0.020909 5.5618e-06
11:2318964 C G 0.293828 -8.4153e-05
11:2322561 G A 1.758701 6.3344e-05
11:2323022 T C 0.723842 1.7602e-05
11:2323089 T C 0.024226 3.8363e-05
11:2324041 G A 1.865107 3.4884e-06
11:2325192 A G 0.073740 2.2867e-05
11:2325427 C T 0.038644 1.8094e-04
11:2325997 T C 0.225405 -3.9444e-05
11:2326657 C T 1.757847 7.8959e-05
11:2328948 T C 1.774576 8.2586e-05
11:2331307 C G 1.875620 1.5166e-05
11:2331597 A G 0.055788 -2.3868e-05
11:2334039 C T 0.118093 -6.6198e-05
11:2337650 T C 0.056139 2.2824e-05
11:2341732 C T 1.640020 2.3200e-05
11:2342158 T C 0.075574 6.1649e-05
11:2345677 A G 1.703822 2.2421e-06
11:2349673 T C 0.087665 2.7754e-05
11:2357894 C T 0.126049 -5.8242e-05
11:2359163 A G 0.190506 1.7080e-05
11:2362576 T C 0.041413 -1.4359e-05
11:2364384 T C 1.540236 1.0352e-04
11:2366260 T C 0.173372 -1.4207e-05
11:2373786 T C 1.694361 1.4947e-05
11:2375577 T C 0.063753 2.3600e-04
11:2386636 C T 0.157114 -7.1307e-05
11:2388239 T C 0.020546 7.0948e-06
11:2389916 T C 0.022435 6.9762e-05
11:2390777 A G 1.261153 1.0035e-04
11:2391061 G A 0.091650 -1.8130e-04
11:2391244 T C 0.031763 8.2768e-05
11:2394130 A G 1.610786 6.0787e-05
11:2401898 T C 0.020036 7.8718e-06
11:2402747 G A 1.586744 2.7644e-05
11:2420811 A G 0.041302 -1.0146e-04
11:2422034 A T 0.150716 1.0865e-05
11:2423556 T C 0.082978 -1.5383e-04
11:2423913 C A 0.042224 -7.7733e-05
11:2424541 G C 0.043960 -8.5803e-05
11:2426857 A G 0.045194 1.2711e-06
11:2428675 T C 0.342076 1.7281e-05
11:2429617 G A 1.827141 3.7931e-05
11:2429653 G A 1.855473 2.3008e-05
11:2429856 T C 0.087155 8.8739e-05
11:2430020 A G 0.083182 -2.1739e-05
11:2430252 T C 0.061079 -6.4309e-05
11:2430390 T C 0.046612 -5.8696e-05
11:2430597 A G 1.134478 -7.7461e-05
11:2432666 T C 0.186572 1.5541e-05
11:2435956 T C 0.949850 8.1229e-05
11:2437405 T C 0.054016 -1.5589e-05
11:2437425 G T 1.001370 5.9327e-05
11:2437502 T C 0.414038 -2.5039e-05
11:2438963 A C 0.241260 -1.6088e-05
11:2439542 G A 1.301371 6.2695e-05
11:2439767 C T 0.794956 5.8241e-05
11:2440989 A G 0.768390 4.8590e-05
11:2444732 A G 0.088502 5.5859e-05
11:2446951 A G 0.770000 1.0030e-04
11:2448714 T C 0.094649 1.9213e-05
11:2449413 T C 0.109804 -3.5604e-05
11:2449571 G T 0.535030 6.0067e-05
11:2449620 T C 0.301553 -1.0518e-05
11:2452643 A G 0.088310 -4.1512e-05
11:2456275 T C 0.071183 2.6975e-05
11:2457350 G A 0.031175 2.7914e-05
11:2458393 A T 1.938915 -2.5012e-04
11:2462012 A G 0.199770 8.5455e-06
11:2470093 G T 0.284166 2.2310e-05
11:2473311 C T 1.712878 -5.3405e-05
11:2474956 A G 0.191532 3.0525e-05
11:2479195 T C 0.324965 -2.7107e-05
11:2484803 C T 1.823249 -3.2385e-04
11:2486699 G T 0.133215 -9.7237e-05
11:2489342 T C 0.354521 -3.2296e-05
11:2499178 A G 1.296259 5.8173e-05
11:2502319 T C 0.256427 -3.8214e-05
11:2505733 C T 0.082105 8.1695e-06
11:2526201 C A 1.555209 4.1690e-05
11:2526663 A C 0.067122 6.4620e-05
11:2526898 C T 0.128529 5.3783e-06
11:2527629 G A 0.263630 5.9522e-05
11:2529779 T C 0.413733 1.2864e-05
11:2531256 T C 1.517727 1.4426e-04
11:2534336 T C 0.102601 1.7655e-05
11:2537654 T C 0.136026 -5.3585e-05
11:2540508 A G 0.122621 -3.7432e-05
11:2544236 C A 1.353664 3.3723e-05
11:2550730 G A 1.666525 5.3139e-04
11:2552148 G A 1.488632 1.3639e-04
11:2552285 G A 0.037251 -1.6154e-04
11:2553323 C G 0.080024 2.4064e-04
11:2553341 A G 0.049761 4.0220e-06
11:2555962 T C 0.082981 1.1824e-04
11:2557931 G A 0.048806 -5.1852e-05
11:2561132 G T 0.173628 1.0386e-04
11:2562501 C T 0.865392 -2.9187e-05
11:2563999 T A 0.041250 1.1352e-04
11:2568765 A G 0.039371 1.2915e-05
11:2569734 T C 0.208471 -2.4828e-05
11:2572796 A G 0.061939 -1.3009e-05
11:2574324 A G 0.057878 -3.0698e-05
11:2574708 A G 0.328645 -2.2255e-05
11:2576397 G A 0.066096 -9.9564e-05
11:2578255 A G 0.161051 -1.4113e-05
11:2579163 G A 0.109482 -4.5851e-05
11:2580212 G A 0.468378 1.0258e-06
11:2584284 T G 0.207965 -5.1967e-05
11:2584917 T C 0.315841 -1.0185e-04
11:2590497 A G 0.378455 9.4945e-05
11:2592373 G T 0.039462 -9.7692e-05
11:2593959 A G 0.054753 4.1832e-06
11:2595287 G A 0.547636 -6.8852e-05
11:2598552 G A 0.837261 -7.3831e-06
11:2598790 T C 0.436599 -4.8610e-05
11:2598864 A G 0.080079 -1.7939e-05
11:2599360 A G 0.077473 3.3184e-05
11:2603319 T C 0.127779 3.3922e-05
11:2606621 T C 0.024259 2.5756e-05
11:2609479 A G 0.031734 1.0312e-04
11:2609632 T C 0.089573 -3.3971e-05
11:2612871 T C 0.029939 1.5622e-05
11:2613430 A G 0.199666 8.3534e-06
11:2615600 A G 0.200370 1.9570e-06
11:2616384 C T 0.074766 -2.9822e-05
11:2624592 A G 0.408799 -2.2293e-05
11:2626072 T C 0.035132 5.1628e-05
11:2627655 A G 0.343044 -7.3123e-05
11:2631758 T C 0.040244 -6.0374e-05
11:2633152 G A 1.188750 -9.7675e-05
11:2634177 T G 0.034006 -3.6226e-05
11:2640720 G A 1.517470 -3.5956e-04
11:2640824 A G 1.083835 -9.1700e-05
11:2642808 A G 0.045986 1.0436e-05
11:2643084 G A 0.366591 -3.5473e-05
11:2648624 A G 1.456200 3.8089e-05
11:2652671 C T 0.071215 -4.9236e-06
11:2665357 G A 0.186056 -1.6211e-05
11:2670865 C T 0.238303 -1.2717e-05
11:2681632 C A 0.258628 1.7528e-05
11:2682676 A G 0.168584 -2.6936e-05
11:2683177 T C 0.036959 -7.4024e-06
11:2683938 C T 0.028443 -5.1399e-06
11:2689100 C T 0.153475 2.2923e-05
11:2689546 C T 0.457693 1.7117e-07
11:2690293 C A 0.701219 2.1041e-05
11:2691471 G A 1.045703 1.4335e-05
11:2692506 G A 0.096006 -1.1156e-05
11:2699051 C T 0.130437 -7.3768e-05
11:2706351 C T 0.995664 -1.4591e-05
11:2706790 T C 0.110677 -7.1693e-05
11:2709733 C T 0.443623 -6.5435e-05
11:2717020 G C 0.047096 1.3887e-05
11:2719605 G C 0.071880 -1.4879e-05
11:2721394 G C 1.901550 4.8786e-06
11:2726379 A G 0.032461 9.4319e-06
11:2731185 T C 0.264707 -2.7774e-05
11:2736183 G A 1.075009 -1.5269e-05
11:2738659 A G 0.826888 -2.5080e-05
11:2738947 C A 0.038712 -1.5358e-05
11:2741358 T C 0.096457 1.2057e-06
11:2743178 A G 0.031653 3.4809e-05
11:2743859 A G 0.954891 -1.8987e-05
11:2745420 T C 0.351820 -2.5821e-05
11:2749376 T C 1.184148 -9.5012e-05
11:2751315 A G 0.042273 -8.8511e-05
11:2755334 G A 1.005852 -4.1180e-05
11:2755601 C T 0.612181 -3.9088e-05
11:2759090 T C 0.684974 5.2282e-05
11:2760741 A G 0.181460 -6.4089e-04
11:2761382 G T 0.200445 2.3050e-05
11:2764919 A G 0.058790 -4.2427e-05
11:2766234 A G 0.265145 -1.2458e-04
11:2766282 A G 0.192015 1.5552e-05
11:2766825 T C 0.043714 6.7413e-05
11:2773371 C G 0.291167 -8.2012e-06
11:2773405 C T 0.069732 -1.0686e-05
11:2775308 C T 0.336289 2.0011e-05
11:2775967 C T 0.239326 4.1377e-06
11:2785145 G A 0.329525 -6.6765e-05
11:2786616 G T 0.026326 -1.6699e-06
11:2787804 G A 0.084334 -3.3985e-06
11:2788956 A G 0.033649 -2.7355e-05
11:2794392 A G 1.636154 -1.3268e-07
11:2797237 A G 0.410555 6.6236e-06
11:2800669 T C 0.314491 -1.1831e-04
11:2808737 C T 0.430234 3.7936e-05
11:2810731 T C 0.208893 -4.0421e-05
11:2816047 T C 0.088739 -9.9817e-05
11:2816099 G A 0.321170 -1.2627e-05
11:2817358 G A 1.125322 -3.3972e-06
11:2817544 C T 0.587208 2.7387e-05
11:2819295 T G 0.058738 1.7365e-04
11:2819753 A G 0.143229 1.4472e-05
11:2822050 A G 0.031445 5.0194e-05
11:2822109 T C 0.044090 -1.3185e-05
11:2824345 C T 1.560853 4.0875e-05
11:2827486 T C 0.198543 1.3657e-05
11:2828466 A G 0.088739 -4.8311e-05
11:2830565 T C 0.287729 -1.6441e-05
11:2837741 C G 0.422483 4.3721e-06
11:2838413 C T 0.982768 4.2731e-05
11:2839751 T C 0.127944 -1.1504e-04
11:2843676 C T 0.492773 -1.3549e-05
11:2843803 A G 0.558013 2.5921e-05
11:2850970 A G 1.487755 4.6406e-05
11:2857194 C A 0.831688 -3.3469e-06
11:2858454 A G 0.032360 -7.1893e-07
11:2859536 C G 0.096418 -6.2296e-06
11:2859827 A G 1.941534 -1.0252e-05
11:2861149 G A 0.064470 2.7274e-05
11:2861578 T G 0.928434 -2.2128e-05
11:2861925 A G 0.061608 1.1458e-04
11:2863056 C T 1.938081 1.0819e-04
11:2863820 C A 0.135400 -5.8434e-05
11:2868868 A G 0.127240 1.2614e-04
11:2870108 G A 0.612561 -5.3926e-06
11:2872302 T C 0.574514 -2.3433e-04
11:2876768 T C 0.115731 -5.9625e-05
11:2878935 T C 1.169565 -1.6682e-04
11:2880204 A G 0.083776 -7.4493e-05
11:2886407 T C 0.054305 8.6475e-05
11:2887791 A G 0.032854 1.0542e-05
11:2889428 T C 0.041241 -7.8201e-05
11:2892237 A G 0.531852 -8.5571e-05
11:2893867 G A 1.262724 8.4515e-05
11:2895800 T C 0.521281 7.7017e-05
11:2902105 T C 0.229484 4.9661e-06
11:2902971 A G 0.098814 -5.3353e-05
11:2908965 G A 0.716188 -2.2281e-05
11:2915281 T C 1.229199 2.9825e-05
11:2919292 A G 0.140999 2.8367e-06
11:2919469 A G 0.590847 1.5941e-05
11:2919672 C T 0.229137 -4.0184e-05
11:2920283 G A 1.058057 -3.0796e-06
11:2920666 T C 1.331862 2.0663e-05
11:2920764 A G 0.101969 -1.6376e-06
11:2922199 C A 0.216238 -1.4331e-06
11:2922493 A G 0.885425 -1.6650e-05
11:2923826 G A 0.871001 -7.8879e-05
11:2924591 A G 0.348071 4.9320e-05
11:2924610 A G 1.156926 -1.2686e-09
11:2924640 A G 0.021217 -4.4374e-05
11:2925231 C G 1.189023 -9.0560e-06
11:2926552 A G 1.145293 -2.9841e-05
11:2931981 T G 1.558743 -2.0551e-05
11:2936200 A G 0.843198 -5.0409e-05
11:2936322 A G 0.044217 1.2853e-05
11:2939037 C A 0.065999 -1.0500e-04
11:2939126 A C 0.443405 2.7286e-05
11:2942593 A G 1.816628 3.2530e-05
11:2958818 C T 0.580435 2.0136e-05
11:2963021 T C 0.057255 9.8279e-05
11:2963225 A G 0.058245 -4.0867e-05
11:2967901 T C 0.759263 -2.0120e-06
11:2970261 A G 0.030900 -4.4747e-05
11:2972899 A G 0.034278 -1.4235e-05
11:2973696 G A 0.411415 6.6406e-05
11:2987785 A G 0.056603 1.5222e-05
11:2988323 T C 0.407748 -1.5167e-05
11:2990000 A G 0.164579 -4.0657e-05
11:2990036 A G 1.190941 4.5882e-05
11:2992160 C A 0.196654 -6.5649e-05
11:2992982 T C 0.057573 -1.5779e-05
11:2993353 C T 0.171161 -4.3791e-05
11:2998622 A G 0.252520 -1.9255e-06
11:3003662 C T 0.067947 -2.3127e-04
11:3009921 G A 1.536497 -1.1306e-05
11:3013996 T C 0.545020 2.0166e-05
11:3016426 C A 0.057411 7.5514e-05
11:3016520 A G 0.758162 -1.3748e-05
11:3029089 A G 0.567627 1.9574e-05
11:3036324 T C 0.997994 -6.1989e-06
11:3049843 C A 0.810101 1.3272e-05
11:3058974 T C 0.030598 -2.2939e-05
11:3063318 A G 0.035401 1.7963e-04
11:3067358 A G 0.109872 1.0702e-04
11:3067755 G T 0.030474 4.9833e-05
11:3071429 T G 0.067233 -1.3634e-05
11:3091788 G A 0.203161 -3.0693e-05
11:3094505 A T 0.558828 1.2005e-04
11:3094981 T C 0.449579 -1.7880e-04
11:3095037 A G 0.784560 -1.4108e-05
11:3099386 T C 1.805495 -2.3174e-05
11:3104906 A C 0.205586 -1.3057e-04
11:3105508 T C 0.350600 4.9891e-05
11:3106639 A T 0.052516 1.2608e-04
11:3108685 A G 0.057817 1.1587e-04
11:3110701 A G 0.050345 -1.4977e-05
11:3111782 A G 0.233834 -6.7640e-06
11:3112203 A C 0.643561 -3.9876e-06
11:3115354 C T 1.577588 1.4276e-06
11:3118552 G A 0.308736 -3.5716e-05
11:3118991 T C 1.128834 -1.9818e-05
11:3123829 C T 1.718288 -1.4260e-04
11:3126812 A C 0.286275 -2.2126e-05
11:3126814 T G 0.051374 -8.3459e-05
11:3128315 T C 0.859339 -2.0573e-05
11:3128774 C T 0.877285 1.4738e-05
11:3128823 A G 0.164676 9.8724e-05
11:3129103 A G 0.020867 5.4425e-05
11:3140196 C T 0.395219 -1.5797e-05
11:3141109 C T 1.518859 3.5251e-05
11:3141155 G A 0.300605 3.8456e-05
11:3142249 C A 0.602895 2.8555e-05
11:3142769 A G 0.072224 9.5892e-05
11:3143479 A G 0.180827 -1.2570e-06
11:3145300 A G 0.054636 3.8932e-06
11:3148037 A G 0.259326 2.1471e-05
11:3148619 A G 0.020234 1.9872e-05
11:3149130 A G 1.338003 -1.8778e-05
11:3153423 C T 1.713053 -3.2947e-06
11:3161413 C A 0.036190 5.6300e-05
11:3162183 C T 1.266220 -1.1939e-06
11:3162944 G T 0.404794 -1.3553e-05
11:3164791 A G 1.640413 -1.4139e-05
11:3164879 T C 0.054133 3.0694e-05
11:3166883 A G 0.286399 -3.8581e-06
11:3167855 A C 0.256496 1.0446e-05
11:3174177 T C 1.204602 -4.4880e-05
11:3179253 G A 1.310028 -2.7879e-05
11:3179677 C T 0.032078 3.2040e-05
11:3179942 G A 0.252292 9.8182e-05
11:3180517 A G 0.496321 2.0402e-05
11:3181629 G T 1.376994 -5.6960e-05
11:3184694 T C 1.024320 -3.5383e-05
11:3185085 T C 0.041932 -1.1018e-05
11:3187491 T C 0.106668 1.1226e-04
11:3188629 T C 0.659235 -3.0684e-05
11:3192308 G A 1.693909 -5.1643e-06
11:3192362 A G 0.409445 5.5498e-05
11:3192741 A G 0.496048 -1.2129e-05
11:3193832 C A 0.052351 5.8699e-05
11:3197549 G T 0.035340 -7.6907e-06
11:3199373 G A 0.027933 2.6877e-05
11:3199779 C T 0.801058 -2.7471e-05
11:3211112 C T 0.477505 -3.8791e-05
11:3211468 G A 1.327801 -4.5448e-05
11:3213147 A G 0.103088 3.9724e-05
11:3213148 C T 0.095058 4.7321e-07
11:3214158 A G 0.653701 8.2076e-06
11:3215102 C T 0.145608 -2.8430e-05
11:3215305 G A 1.787841 1.5049e-05
11:3215868 A G 0.057690 -5.7391e-05
11:3216129 C T 0.623921 -7.4321e-07
11:3216408 T C 0.617839 1.3024e-05
11:3217274 T C 0.048631 3.9101e-05
11:3218934 T C 0.076558 -9.2772e-05
11:3221364 T C 0.539425 -1.0527e-04
11:3222049 C T 0.616602 2.3563e-05
11:3222869 T G 1.296636 2.7481e-05
11:3225964 A C 0.543982 -3.5929e-06
11:3226934 T C 0.497993 2.6993e-05
11:3229994 T C 0.033373 -7.5128e-06
11:3231133 C A 0.096392 4.4545e-06
11:3235564 C G 1.465928 -1.1997e-04
11:3235866 T C 1.974057 -4.5157e-05
11:3237692 T C 0.060423 -8.6777e-05
11:3237787 T C 0.726620 -1.1471e-04
11:3246225 A G 0.196861 -7.3515e-05
11:3247976 A G 0.673464 -1.9677e-06
11:3248799 T C 0.046194 -5.2182e-05
11:3249253 A G 0.088213 5.0512e-07
11:3249552 T C 0.834038 4.9176e-05
11:3249829 A G 0.237858 -4.2486e-05
11:3249984 T C 0.942015 5.9090e-05
11:3250248 C A 0.066324 3.2320e-05
11:3251845 C G 0.303530 -4.4504e-05
11:3253267 A G 0.164800 -5.8657e-06
11:3257511 A G 1.637394 4.5715e-05
11:3257535 T G 0.461494 -8.4999e-06
11:3258705 A G 1.071543 9.0610e-05
11:3263822 C T 0.651403 -4.3424e-05
11:3268106 C T 0.329113 2.6624e-05
11:3279297 T C 0.036648 -5.4363e-05
11:3362853 G A 1.294941 1.4252e-05
11:3363470 C T 1.391337 2.4639e-05
11:3363846 A T 0.186400 5.6876e-05
11:3376071 C G 0.069871 6.8261e-06
11:3377262 A G 0.189146 3.0310e-05
11:3381369 C G 0.244619 -1.9985e-05
11:3382563 C T 0.024830 -8.3624e-05
11:3386412 C T 1.549817 5.2340e-05
11:3393344 T C 0.046969 -6.7938e-06
11:3395538 A C 1.361002 1.6210e-05
11:3400820 G A 1.795430 7.3488e-05
11:3401380 T G 0.078229 -5.1522e-05
11:3403867 G A 0.276363 -8.6356e-06
11:3404352 T C 0.030734 7.4238e-05
11:3407529 C T 0.770694 -4.5298e-06
11:3408846 A G 0.718087 -9.7414e-06
11:3414328 A G 0.546542 1.8316e-05
11:3428315 A C 0.168708 2.1772e-05
11:3433273 G A 1.727899 1.6579e-04
11:3438606 T C 0.812555 -9.4397e-06
11:3443847 C T 1.813924 -1.4059e-04
11:3444155 A G 0.227031 -8.2739e-05
11:3448855 A G 0.265931 -6.2513e-05
11:3480069 T C 0.368938 1.8314e-04
11:3497654 A G 1.617478 2.4382e-05
11:3510627 T C 0.265496 3.4274e-05
11:3529817 A G 1.303286 1.6906e-05
11:3541676 A G 0.030010 2.1603e-05
11:3546778 A G 1.311784 1.7212e-05
11:3568166 G A 0.439274 2.2737e-05
11:3568207 G A 1.963170 1.8726e-05
11:3574845 A G 0.350171 -3.0433e-05
11:3583753 T C 1.010370 3.4772e-05
11:3603041 A C 0.583716 -7.9177e-06
11:3609978 A G 0.196962 -2.6947e-06
11:3618929 T C 0.125013 2.4416e-05
11:3626087 A G 0.239890 -1.0745e-05
11:3627183 G C 0.286720 -2.5288e-06
11:3630808 C A 0.255928 1.0522e-05
11:3631058 G A 0.411594 6.5404e-07
11:3631407 G A 0.646888 9.7758e-06
11:3633564 C T 0.037248 1.2636e-04
11:3639435 G C 0.054899 -1.1213e-04
11:3640923 T C 1.791285 -3.4449e-07
11:3641399 A G 1.729544 3.7774e-06
11:3641586 G A 1.763962 -1.0279e-05
11:3641626 A G 1.749012 5.7886e-06
11:3642508 A G 0.031192 -2.1441e-05
11:3643487 A G 0.033097 -1.3917e-04
11:3643778 A G 0.322501 5.0947e-05
11:3645133 A G 1.754605 -1.1362e-05
11:3648459 T C 0.428371 3.4444e-05
11:3658485 A G 0.222564 1.9450e-07
11:3659993 T G 0.397676 -7.2870e-06
11:3660295 T C 0.168493 5.1248e-05
11:3660412 A G 1.436628 -1.1185e-05
11:3660914 G A 0.064993 -1.2769e-04
11:3662302 C G 1.136127 -2.6248e-05
11:3667164 A G 0.100949 -3.9028e-05
11:3667692 A G 0.208423 -8.1959e-05
11:3676218 C T 0.227462 -1.6503e-05
11:3676824 C T 1.337409 3.0385e-06
11:3678446 A G 0.218897 5.7376e-05
11:3681519 C T 1.338931 1.5650e-05
11:3681850 G A 0.351820 2.6564e-05
11:3685655 G A 1.648193 7.2227e-05
11:3687651 T C 0.139207 -4.9895e-05
11:3690558 T G 0.039670 1.5583e-05
11:3691649 C A 1.165472 1.5038e-05
11:3699464 G A 0.473299 2.2357e-05
11:3699565 A C 0.099752 -9.6145e-05
11:3700876 T C 0.034548 4.9991e-05
11:3704056 G A 0.030900 1.9771e-05
11:3708533 A G 1.158130 2.6799e-05
11:3713333 T C 0.342109 7.0185e-05
11:3714396 T C 0.204012 1.2244e-04
11:3718129 C A 0.112335 2.0634e-05
11:3723781 C G 0.229650 -1.8133e-05
11:3723941 T C 0.166825 3.1003e-05
11:3727661 T G 0.096775 3.9196e-05
11:3729676 A G 0.445541 -8.6463e-05
11:3738554 A G 0.375686 -9.5970e-05
11:3749585 C A 0.434347 1.0945e-04
11:3769780 C A 0.471692 -1.7109e-05
11:3774409 A G 0.055041 -1.2536e-04
11:3779174 T C 0.040017 -1.9088e-05
11:3779682 T C 0.996102 2.4305e-05
11:3786629 G C 0.082192 -8.9014e-05
11:3788016 C T 0.067982 -4.6796e-05
11:3791805 G A 0.076126 -1.0136e-04
11:3803357 T G 0.024817 2.4838e-05
11:3808225 G T 0.439231 1.1812e-04
11:3820785 T C 1.809721 4.7229e-06
11:3823244 G T 1.507090 -2.5166e-06
11:3823519 A G 1.503780 -7.6126e-06
11:3827866 C A 0.258307 4.8315e-06
11:3829419 C G 1.579071 -4.1520e-05
11:3831243 C G 0.043425 -1.6150e-04
11:3832710 T A 0.045866 -9.3125e-05
11:3838953 C T 1.763599 2.1746e-05
11:3841463 A G 1.555338 -1.3595e-05
11:3854835 A C 0.319106 2.1635e-05
11:3855142 T C 0.157130 8.2084e-05
11:3855757 T C 0.193853 3.4762e-05
11:3856743 T C 0.025064 -7.5882e-05
11:3856876 G A 0.105451 -2.7184e-05
11:3858616 A G 1.290839 1.8562e-05
11:3859386 G A 0.571600 3.0858e-05
11:3869835 C T 1.311161 -5.7918e-06
11:3870463 G A 0.562992 -1.9725e-05
11:3874466 C G 0.027715 5.0674e-05
11:3877756 C A 0.063974 -5.4385e-05
11:3878386 G C 0.183174 1.3636e-04
11:3878978 A G 0.635375 2.3696e-06
11:3881730 G A 0.664902 -4.7102e-05
11:3886223 T C 1.887054 -2.0025e-05
11:3889383 T C 1.054094 -2.0187e-07
11:3890853 A G 0.603038 1.8961e-05
11:3892053 C T 0.307850 8.7678e-06
11:3899705 T C 0.059527 -1.8682e-04
11:3900485 C G 1.922128 1.1930e-05
11:3900915 T C 0.458988 -3.2607e-05
11:3906740 A G 0.226885 1.2891e-04
11:3912141 C T 0.824849 7.2267e-06
11:3922813 T C 0.076058 -6.5065e-06
11:3923286 G A 0.590068 -2.6952e-05
11:3923570 T C 0.147805 6.6143e-05
11:3925776 G A 1.161392 4.7673e-05
11:3925983 C T 0.088852 5.0767e-05
11:3926232 C G 1.850254 -3.7356e-05
11:3930321 T C 0.094205 1.1170e-04
11:3933295 C T 0.974388 -1.5327e-06
11:3933564 C T 0.138285 1.2459e-05
11:3940231 G A 0.951547 -2.6753e-05
11:3960420 A G 0.594878 1.2186e-05
11:3963675 A G 1.641640 -1.1198e-06
11:3967919 A C 0.050848 1.2325e-05
11:3968396 A G 0.040338 -2.9616e-06
11:3980886 A G 0.047024 -6.1921e-05
11:3983110 A G 0.060468 -4.5161e-06
11:4017400 T C 0.075912 9.2619e-05
11:4027040 C T 0.991704 -4.6831e-05
11:4038469 C G 0.046982 -7.0813e-05
11:4039056 G A 0.604005 2.2149e-05
11:4045995 A G 0.091897 -5.1610e-05
11:4077832 C T 0.030461 1.5521e-05
11:4081109 G T 0.442295 1.7819e-05
11:4085566 A T 0.186423 1.3966e-06
11:4091798 T C 0.066213 -1.9679e-05
11:4094869 A G 0.043022 6.4529e-05
11:4108092 A G 0.029861 3.2602e-05
11:4115481 G T 0.070089 3.1530e-05
11:4115974 A C 0.528447 2.4774e-05
11:4140229 C T 1.196297 -1.6162e-05
11:4145658 G A 1.103228 -1.2357e-05
11:4153231 C T 0.672182 -6.5367e-06
11:4159457 G A 1.108548 -2.4019e-05
11:4165917 A G 0.221393 4.0687e-05
11:4166986 T C 1.870959 -4.2092e-05
11:4169663 G T 0.092744 5.8125e-06
11:4170922 G A 1.901579 -7.8773e-05
11:4171300 G T 0.095389 -8.4991e-06
11:4171345 G A 0.022006 2.2599e-07
11:4172217 C G 0.093062 4.2053e-05
11:4179020 A G 0.400740 1.4133e-05
11:4182434 T C 0.089687 -1.1739e-06
11:4185595 G T 1.123056 1.7059e-05
11:4202246 A C 0.031526 2.2166e-05
11:4203333 C T 0.054055 1.7061e-05
11:4205280 T C 0.042451 -2.6499e-05
11:4208130 A G 0.311621 1.2723e-05
11:4227423 G A 0.027897 1.2866e-05
11:4231825 C T 1.461020 -2.0468e-06
11:4235058 T C 0.695399 -4.3714e-05
11:4353003 T G 0.083877 1.5660e-05
11:4388527 T A 0.037501 -6.6770e-06
11:4388905 T C 0.702231 -3.3298e-05
11:4389587 C G 0.977461 -2.3150e-05
11:4391231 G A 0.259530 6.0315e-06
11:4394668 G A 0.674516 -1.0570e-05
11:4396175 A C 0.037433 2.7416e-05
11:4398159 T C 0.020633 5.5088e-07
11:4398799 C T 0.316701 4.7041e-05
11:4399017 C G 0.138870 3.5646e-05
11:4399281 G A 0.703539 -1.1560e-06
11:4402775 G A 0.029439 -5.2729e-05
11:4403601 A G 0.047476 -2.2227e-06
11:4407244 T C 0.292575 1.8110e-05
11:4407269 T C 0.084708 6.8028e-05
11:4407725 G A 0.377682 1.9611e-05
11:4409191 C A 0.633629 4.5505e-06
11:4409599 A G 0.024074 8.7543e-05
11:4411241 T C 0.259722 3.7827e-05
11:4428264 C T 1.626424 -4.3441e-05
11:4430863 G A 0.957309 1.2446e-05
11:4431022 G A 0.055863 -6.9652e-05
11:4438515 G C 1.355199 -2.2875e-05
11:4439961 G A 0.063802 1.1896e-05
11:4444920 T G 0.038586 4.2499e-05
11:4452576 T C 0.136279 -1.2936e-05
11:4454844 A C 1.480469 -1.6498e-04
11:4454913 G T 1.376063 -9.6723e-05
11:4455497 C A 0.031162 1.9009e-05
11:4455554 A G 0.039462 1.5350e-05
11:4458967 G A 0.964657 -1.0942e-04
11:4460534 G A 0.154861 6.7702e-05
11:4465610 T C 0.030604 -1.2037e-04
11:4466869 T C 0.925130 1.6508e-05
11:4467757 C G 0.561385 -1.1060e-05
11:4468198 A G 0.075967 2.0668e-05
11:4468706 C T 0.581882 -2.3824e-05
11:4471469 C A 0.062776 -2.5213e-05
11:4472220 G A 0.052159 2.3498e-07
11:4473634 C T 0.156750 -3.8322e-05
11:4475910 C T 0.077551 4.1128e-07
11:4476504 C A 0.054509 -2.8947e-05
11:4477195 C T 0.532881 4.3112e-06
11:4480408 T C 0.042052 1.3490e-05
11:4480556 A G 0.077421 -3.6320e-05
11:4482405 G T 0.150421 -1.5193e-05
11:4486793 G A 0.152768 -5.0834e-07
11:4496846 T C 0.627115 -1.4544e-05
11:4510285 G A 0.577101 9.6737e-07
11:4510342 C T 0.025356 1.5007e-06
11:4524438 C T 0.126646 -5.7599e-06
11:4526432 A G 0.030160 5.1236e-05
11:4530773 A G 0.030341 -1.6539e-05
11:4534476 C T 0.466122 -1.4049e-05
11:4537019 A T 0.142865 -1.1391e-05
11:4540134 A G 0.070865 -2.7950e-06
11:4540151 C A 0.060481 6.6136e-05
11:4540863 T C 0.716133 -1.6843e-05
11:4551197 A G 0.161389 -3.3535e-05
11:4559193 G A 0.718723 -2.1711e-05
11:4560719 A G 0.158276 -2.4279e-05
11:4561676 C A 1.017180 -2.9278e-05
11:4563218 G A 0.250439 -4.6145e-05
11:4567335 G C 0.779497 -4.1783e-05
11:4567584 G A 0.810370 -2.7854e-05
11:4568861 A C 0.225963 2.0459e-05
11:4571602 A G 0.316289 -3.4048e-05
11:4572157 T C 0.241000 8.8658e-06
11:4576923 G A 0.298570 -1.5513e-05
11:4577073 A G 0.866434 -2.1067e-05
11:4577768 T C 0.639738 -3.5760e-05
11:4578057 G A 0.229488 -2.3654e-05
11:4578402 G C 0.029721 4.4129e-05
11:4584569 G A 1.026281 -1.1578e-05
11:4587367 T C 1.850413 7.0637e-05
11:4587440 G A 0.273344 -1.8000e-05
11:4587763 G C 0.065632 -1.9824e-04
11:4587940 A G 0.125377 -1.3848e-05
11:4588181 C A 0.055467 4.6655e-05
11:4588351 A G 1.295279 1.3466e-05
11:4589066 T C 0.354871 2.0228e-05
11:4590954 A G 0.171028 1.8226e-05
11:4592277 G A 0.157198 2.1352e-05
11:4593052 T G 0.316363 -1.4889e-05
11:4593411 A G 0.123650 -4.6251e-06
11:4593745 T C 0.072624 5.1373e-06
11:4594545 G A 0.128551 -9.6971e-06
11:4597649 A G 1.945238 -5.4660e-05
11:4600945 T A 0.599539 -7.8433e-06
11:4604235 A G 0.169058 1.9432e-07
11:4608116 C T 0.137795 3.1182e-05
11:4608262 C A 0.563307 -4.0747e-05
11:4608542 T C 0.550992 1.8141e-05
11:4609282 G A 0.055382 -9.7792e-05
11:4609885 A G 0.071166 -3.4339e-05
11:4615234 G A 0.656265 8.6704e-06
11:4616119 C T 0.132810 4.0637e-05
11:4621639 T C 0.090982 3.1215e-05
11:4622562 T G 0.075788 1.1415e-04
11:4623279 G A 0.793424 1.3338e-05
11:4625959 T C 0.101530 -9.2394e-05
11:4637600 T C 0.271361 1.2150e-05
11:4657438 T C 0.803668 -3.8459e-06
11:4659858 T C 0.421484 2.7350e-05
11:4661285 G A 0.682598 4.0034e-05
11:4662687 C G 0.184252 9.8948e-06
11:4664442 A G 0.147091 -2.4705e-05
11:4665994 G T 1.063630 -4.9611e-06
11:4668860 A G 0.613113 -1.1541e-05
11:4671272 T G 0.066090 -5.4939e-05
11:4672338 G C 0.256535 -4.8202e-06
11:4673788 A G 0.228939 1.8450e-05
11:4676457 A G 0.654071 -1.0043e-05
11:4682825 C T 0.320180 1.1451e-04
11:4685700 A G 0.949009 2.4724e-05
11:4695206 T G 0.646194 -3.0020e-05
11:4697262 G A 0.030913 2.8189e-05
11:4698842 A T 0.389588 5.2260e-05
11:4700862 T C 0.080121 5.0270e-05
11:4703165 A C 1.690936 -9.3730e-05
11:4703607 C G 0.031545 -1.1308e-04
11:4703654 G A 0.038894 6.7197e-05
11:4704641 C T 0.084084 4.1443e-06
11:4706037 A C 1.313173 -6.7269e-05
11:4706652 T C 0.043636 5.9398e-05
11:4707327 C G 0.315721 -6.5738e-06
11:4709585 G A 1.431519 -4.9103e-05
11:4712079 G A 0.306100 -3.7499e-05
11:4712353 C T 0.594005 7.3749e-05
11:4716066 C T 0.846035 -2.8932e-05
11:4717898 T C 0.345871 4.9110e-05
11:4730320 T C 0.916662 -2.0771e-05
11:4730942 T G 0.379652 5.4478e-05
11:4730985 T C 1.970318 -7.0174e-05
11:4731468 A G 1.530609 -1.3623e-04
11:4731583 T C 1.587640 -9.4715e-05
11:4735342 A G 0.047891 2.3842e-05
11:4737479 G A 0.089992 -3.2798e-05
11:4740665 G A 0.518684 5.0508e-06
11:4741954 A G 0.439108 -8.3291e-06
11:4745931 G T 0.385686 3.7817e-05
11:4746887 G T 0.592717 4.6748e-05
11:4750582 T G 0.055616 -1.0452e-05
11:4751776 G A 0.044275 -9.1962e-06
11:4754548 T C 1.123131 6.7293e-06
11:4755809 A C 0.252078 -4.2654e-05
11:4756163 C T 0.528425 2.6200e-05
11:4757938 A G 0.781266 -9.3935e-06
11:4758152 C T 0.217949 1.0864e-05
11:4759541 C T 0.262413 -7.3754e-05
11:4784040 C A 0.054389 -1.4370e-04
11:4784679 G A 0.501092 -1.2786e-05
11:4787908 A C 0.160230 -2.4400e-06
11:4790396 A G 0.259881 6.6521e-06
11:4790951 G A 0.486399 1.0286e-05
11:4810650 T C 0.043152 -5.2275e-05
11:4812267 A G 0.260111 1.6865e-06
11:4814850 A G 0.348419 -2.3430e-05
11:4815348 T C 0.406053 -1.3050e-05
11:4819009 G A 0.665266 -1.5906e-05
11:4821120 T C 0.316928 3.4431e-06
11:4821406 G A 0.088976 -3.5239e-05
11:4822053 C T 0.024684 3.6824e-05
11:4825225 G A 0.659222 -1.6515e-05
11:4825349 G A 0.189568 -2.2735e-05
11:4827032 C T 0.084763 2.4468e-04
11:4833119 C T 1.273799 -3.9780e-06
11:4833131 C T 0.354225 -1.9150e-05
11:4835458 A G 0.988900 -2.4398e-06
11:4836065 G A 0.087856 5.8528e-05
11:4840136 G C 0.271475 2.3932e-07
11:4844761 G C 0.203272 -5.2528e-05
11:4847456 C T 0.288791 -7.4242e-06
11:4852009 A G 0.400422 -1.3953e-04
11:4869649 A G 0.838238 -2.2158e-05
11:4869906 C A 1.209435 -3.8284e-05
11:4870551 G C 0.022156 7.7204e-06
11:4880992 G C 0.369957 -1.8422e-05
11:4881102 A G 0.027336 3.1551e-05
11:4886919 G T 1.532076 -2.3901e-06
11:4892860 G A 0.091420 4.3366e-05
11:4893093 A G 0.099421 6.6385e-05
11:4903500 A G 0.060426 1.6500e-05
11:4907538 G T 0.804421 -8.2942e-05
11:4909000 G A 0.553326 4.8334e-05
11:4910903 T C 0.223619 2.0886e-05
11:4912192 A G 1.024411 -9.6072e-05
11:4913057 G A 0.159311 3.6405e-05
11:4917089 T G 0.383301 1.1688e-05
11:4918834 G C 0.082796 9.7682e-05
11:4920335 G A 0.406644 1.3417e-04
11:4920608 C A 0.022370 7.1422e-05
11:4920889 G A 0.029351 -2.1379e-05
11:4925988 G A 0.098596 2.1946e-05
11:4928841 C T 0.246482 7.5224e-06
11:4928866 T C 1.210685 -1.7726e-04
11:4929061 G C 0.158500 3.8530e-04
11:4932044 G A 0.056106 -6.7466e-05
11:4935610 T C 0.257904 -1.6066e-05
11:4936608 G C 0.248479 9.3386e-06
11:4936613 T G 0.221795 3.6431e-05
11:4938352 C T 1.776731 -3.6595e-05
11:4939947 T C 0.024476 -1.1361e-05
11:4942665 A G 0.567013 -4.3058e-05
11:4943766 G A 1.182502 4.3554e-06
11:4943817 A G 0.074951 1.2418e-05
11:4945196 G T 1.181911 8.2260e-06
11:4945199 T C 0.260449 -1.0539e-05
11:4945229 A G 0.107873 6.3318e-05
11:4945236 C T 0.228826 -1.3990e-04
11:4950876 C T 0.267239 1.9661e-05
11:4952458 A C 1.702809 -8.1503e-06
11:4953176 T G 1.952982 1.0053e-05
11:4953734 G A 0.023074 3.7102e-05
11:4958090 A G 0.251380 -2.6734e-04
11:4968117 T C 0.070972 -1.7499e-05
11:4968198 A C 1.693403 -2.8187e-06
11:4976447 G C 0.252552 -2.9701e-04
11:4976788 A C 0.156156 -8.7211e-06
11:4981856 C T 0.516380 -1.0039e-04
11:4987918 A G 0.060627 2.1410e-05
11:4988498 C T 0.226109 -1.1861e-04
11:4993057 T C 1.148655 -5.8064e-06
11:4995686 T C 0.268576 -5.2430e-05
11:4997634 G A 1.202629 -1.1701e-05
11:4998196 C T 0.042344 3.9427e-05
11:5005327 T C 0.450481 -6.1986e-06
11:5005685 C T 0.329395 1.0869e-05
11:5008118 C T 0.105321 5.4910e-05
11:5009549 C A 0.055136 -3.3251e-05
11:5009919 G A 0.082682 -5.3282e-06
11:5010905 G A 0.027586 6.7260e-06
11:5018483 T C 0.532888 7.1909e-05
11:5020832 T C 0.596706 8.5023e-06
11:5020933 T A 0.047904 2.3694e-05
11:5021055 G C 0.218829 -5.2458e-05
11:5021864 A G 0.065749 -1.3162e-04
11:5025851 G C 0.055230 -2.7761e-05
11:5026661 A G 0.021789 -3.4101e-05
11:5028526 T C 0.224067 -1.4284e-04
11:5031484 T G 0.742618 -4.0471e-05
11:5032703 T C 0.043727 3.1236e-06
11:5036189 T C 0.055051 -3.7041e-05
11:5037782 C T 0.139993 6.5941e-05
11:5046960 A C 0.059845 -2.0500e-04
11:5057357 C T 0.049816 2.2606e-05
11:5064092 T C 1.929600 4.2696e-05
11:5064637 G A 0.099573 -7.1662e-04
11:5072068 T C 0.629264 -1.0058e-05
11:5073101 G A 0.375241 2.6405e-05
11:5077811 A C 0.149025 4.6378e-05
11:5077877 G A 0.263974 -3.1205e-05
11:5080068 A G 1.004122 7.3125e-06
11:5080181 G A 0.039991 1.1564e-05
11:5080844 C T 0.690917 6.3382e-05
11:5080930 T C 0.037472 2.8954e-05
11:5085254 T C 0.523618 4.3520e-05
11:5086115 C T 0.480430 -3.3127e-05
11:5089017 C T 0.260968 1.6859e-04
11:5090449 G A 0.236167 -1.6462e-04
11:5090795 G A 0.628628 -2.8148e-04
11:5091633 G A 0.394573 -3.7326e-05
11:5095383 G A 0.814249 -4.3911e-05
11:5096331 G A 1.146893 4.9752e-05
11:5097802 C T 1.466830 6.3665e-05
11:5098469 G A 0.023739 -4.5244e-05
11:5114211 T G 0.023921 1.1094e-04
11:5117647 C T 0.050994 -3.5222e-05
11:5127177 A C 0.260712 1.1935e-05
11:5137846 T C 0.663364 -7.0693e-06
11:5139027 G A 0.400587 1.6141e-05
11:5142270 G T 1.396053 2.6654e-05
11:5142549 C T 0.732508 3.2773e-05
11:5144154 G A 0.129655 -9.9518e-06
11:5144391 C G 0.188802 1.5108e-05
11:5146083 T C 0.175193 -3.0330e-05
11:5153261 G A 0.464947 7.4482e-06
11:5155394 C T 0.066557 5.4175e-05
11:5173149 A C 0.098168 -1.1235e-05
11:5173229 T C 0.028585 5.5418e-05
11:5176020 G T 0.954907 2.1948e-05
11:5190957 G A 1.856009 -1.0664e-05
11:5198595 A G 0.440429 -7.3042e-06
11:5200525 C T 1.492666 -3.3119e-05
11:5209362 T C 0.042617 1.7157e-05
11:5210250 A G 0.767426 2.6065e-05
11:5210397 G T 0.527058 -3.4015e-05
11:5214007 A G 1.125779 -2.4954e-05
11:5214301 T C 0.035103 4.9636e-05
11:5214502 G T 0.105341 1.3151e-05
11:5214857 G A 1.264441 -6.0956e-05
11:5217277 T C 0.593739 -1.6478e-05
11:5217785 C T 0.236122 2.7811e-05
11:5217884 G C 0.102478 7.2890e-06
11:5221132 A G 0.036206 2.2886e-05
11:5221825 A G 1.659482 -5.3542e-05
11:5223750 C T 1.887155 -8.5295e-05
11:5224054 G A 0.903400 -1.0930e-05
11:5225447 A C 0.235869 2.6624e-05
11:5225635 C G 0.544520 -3.6528e-05
11:5228280 G A 0.036122 3.4212e-05
11:5228708 G A 0.724215 -3.2398e-05
11:5229010 A G 0.196014 8.6670e-05
11:5230352 T C 0.100735 -4.1306e-07
11:5247141 A G 1.691673 -6.8683e-05
11:5249004 G A 1.018608 2.1702e-05
11:5249290 C G 0.113780 -8.7364e-06
11:5249570 A G 0.066690 -3.5554e-05
11:5249681 A G 0.048917 -2.4761e-05
11:5253586 A G 0.082546 -6.3874e-05
11:5255912 G A 0.864490 9.7216e-06
11:5255989 C T 0.057463 1.6974e-05
11:5258693 T C 0.235005 1.9700e-05
11:5258741 G A 0.066262 5.4078e-05
11:5261942 A G 0.099008 2.9035e-05
11:5263771 C G 0.029014 -1.7173e-05
11:5264146 G T 0.681676 1.9247e-06
11:5266961 C T 1.591512 1.2031e-05
11:5271063 T C 0.665282 -2.2027e-06
11:5274267 T C 0.886288 9.9289e-06
11:5274275 G A 0.021883 -6.5730e-06
11:5289879 T G 0.050514 2.5169e-05
11:5291736 T C 0.340109 -2.8824e-05
11:5296104 C G 1.529531 1.3589e-05
11:5296719 A C 0.065535 -7.7278e-06
11:5302044 G A 0.171493 -1.7260e-05
11:5306509 A G 1.899187 2.6272e-05
11:5318677 T C 0.113170 -1.9147e-05
11:5319208 G A 0.929603 -1.1974e-05
11:5321124 T C 0.087544 -5.8025e-05
11:5322520 A G 0.608663 1.9447e-05
11:5322737 G A 0.814629 -4.4768e-06
11:5323071 T C 1.397507 2.2396e-05
11:5324977 T G 1.546581 1.3314e-05
11:5326337 G A 1.405735 -3.8463e-05
11:5326644 A G 0.250738 1.6738e-05
11:5327480 T G 1.917305 -9.2723e-05
11:5328199 C G 0.742232 -2.6137e-05
11:5330565 T C 0.802561 5.2679e-05
11:5333296 C T 1.403489 1.0040e-05
11:5336267 A T 1.431072 4.8931e-06
11:5341476 A G 0.554163 -3.6598e-04
11:5342001 A G 0.095006 1.2932e-05
11:5342913 G A 0.045243 -6.0436e-06
11:5343165 C T 0.349334 -5.1294e-05
11:5344592 C A 0.331414 7.7071e-06
11:5344681 A G 0.553164 -2.8307e-04
11:5345128 A G 1.241737 7.9997e-05
11:5345170 G A 1.825249 -4.9168e-05
11:5346183 A G 0.330090 1.3380e-05
11:5349604 G A 0.204395 -1.4381e-04
11:5352500 C T 1.056369 -2.4035e-05
11:5353926 T C 0.097265 -2.2117e-06
11:5356341 C T 0.220309 4.3591e-05
11:5357881 C T 0.319586 1.5429e-05
11:5360191 T C 1.864444 -2.8303e-05
11:5364450 G A 0.930151 -2.1407e-05
11:5364493 C T 0.102361 1.1736e-05
11:5364522 T G 0.100417 6.6625e-06
11:5364742 T C 0.835882 7.6609e-06
11:5366319 C A 0.885376 6.1618e-06
11:5369293 G A 0.771879 -3.0214e-05
11:5369776 T C 0.929652 -2.0413e-05
11:5372856 G A 0.425190 -3.9183e-05
11:5373095 C T 0.111933 2.4219e-05
11:5373497 C G 0.340333 -2.6277e-05
11:5373646 C T 1.204930 -5.3580e-05
11:5374207 C T 0.034632 1.6653e-05
11:5377064 T C 0.077531 5.6125e-05
11:5383220 G T 0.056106 1.3092e-05
11:5383585 A G 0.298080 -1.0753e-05
11:5383713 C T 0.796618 2.2260e-05
11:5384781 A C 0.834596 -2.2144e-05
11:5385374 C A 0.425258 -3.5635e-05
11:5386465 A G 0.112160 3.1369e-05
11:5393523 G A 0.537480 -1.6074e-05
11:5401397 A G 0.330706 1.5249e-06
11:5402836 G C 0.050514 -1.2887e-05
11:5403694 A G 1.164060 -2.9252e-05
11:5404436 A G 0.681319 1.9081e-05
11:5405150 A G 0.833951 -3.2515e-05
11:5405205 A G 0.331038 9.8189e-06
11:5409837 A G 1.632607 -4.5231e-06
11:5410103 A G 0.897999 4.3581e-05
11:5411398 G T 0.734325 -5.7994e-05
11:5411580 C T 1.632396 -9.4965e-06
11:5412072 G A 0.095217 6.2723e-06
11:5417034 A G 0.950892 -2.3249e-05
11:5419669 A G 0.217154 3.6997e-05
11:5421192 A G 0.232091 -1.9408e-05
11:5423258 C T 1.745514 -3.0972e-05
11:5424232 T C 0.217219 3.4698e-05
11:5424430 G A 0.387906 -7.8097e-05
11:5424701 C T 0.094328 5.9393e-06
11:5442154 C T 0.273266 1.8423e-04
11:5442946 C G 0.732105 -6.2148e-05
11:5442985 G A 1.014609 2.5858e-05
11:5443969 C A 0.036554 1.0855e-05
11:5444150 T C 0.049215 -1.6572e-05
11:5444793 C A 0.769892 -5.6463e-05
11:5448055 C T 0.375852 2.5172e-05
11:5450648 A G 0.377543 -8.8888e-05
11:5453197 G C 0.197829 4.3914e-05
11:5453706 C T 1.170629 1.3211e-05
11:5455929 A G 1.740548 -1.9775e-05
11:5456959 C G 0.077895 5.9134e-05
11:5461834 G C 0.084302 -4.8337e-06
11:5461991 A C 1.114147 1.6700e-05
11:5462255 G C 0.419066 -6.2716e-05
11:5462702 A G 0.041669 4.6997e-05
11:5463425 C T 0.417858 -5.6517e-05
11:5465045 A G 0.031948 1.6072e-05
11:5469612 G T 0.087259 -6.1826e-06
11:5470990 G A 0.453902 -6.8266e-05
11:5472343 T C 0.567900 3.6548e-06
11:5472822 A G 1.019030 1.7041e-05
11:5474838 T G 1.022577 2.4034e-05
11:5475118 G A 0.248719 4.5021e-05
11:5475170 C G 0.246849 -2.7654e-05
11:5475505 T C 0.053623 3.7857e-05
11:5475615 T C 0.031529 -3.3521e-05
11:5475973 C T 0.249475 -3.4990e-05
11:5487596 A G 1.335536 6.2286e-05
11:5488282 C A 0.041831 -4.5712e-05
11:5488723 C T 0.038498 -6.6079e-05
11:5490345 A G 1.575248 2.2715e-05
11:5491183 A C 1.268326 6.7149e-05
11:5496811 C A 1.030601 9.7991e-05
11:5498334 A G 0.301637 -8.3896e-05
11:5498683 G A 1.935121 -2.6425e-05
11:5507583 A G 0.072267 -4.8173e-05
11:5509689 C T 0.369266 -1.9781e-05
11:5510341 T C 1.254444 7.1316e-05
11:5510598 T A 0.249306 -7.0613e-06
11:5510626 C T 1.939882 -3.7224e-05
11:5510688 C T 0.651754 5.4324e-05
11:5512590 C T 0.313871 -1.6148e-05
11:5514892 A C 0.243983 5.6120e-06
11:5517216 T C 0.040588 4.5867e-05
11:5518978 T C 1.643451 6.7583e-06
11:5523542 C T 0.049929 -5.8826e-05
11:5527265 G A 0.059933 -6.9376e-05
11:5528177 A C 1.081030 1.0328e-05
11:5528633 T C 0.603918 -1.2046e-05
11:5528918 T C 0.772414 1.3133e-05
11:5529152 G A 0.383340 -4.1410e-05
11:5529920 C G 0.061491 8.6623e-05
11:5530818 T G 0.086811 -4.3911e-05
11:5534276 C A 0.961161 1.1246e-05
11:5536848 A G 1.438968 -6.2181e-05
11:5536852 G A 0.539230 4.9564e-05
11:5537161 G A 0.530142 5.6579e-05
11:5537245 T G 0.020247 1.6013e-05
11:5540466 G A 0.620825 -1.4664e-05
11:5541661 A G 0.021399 -5.6868e-05
11:5542856 A G 0.036654 3.2051e-05
11:5544512 A G 1.178137 1.7702e-05
11:5550626 T C 0.448943 -4.8950e-05
11:5554028 C T 1.613733 3.4202e-05
11:5554825 G A 0.709142 2.0487e-05
11:5565906 G A 0.022000 -6.3204e-06
11:5566365 C T 1.620490 2.8098e-05
11:5566489 T C 1.233305 1.8260e-05
11:5569452 C T 1.087522 -2.2688e-05
11:5569812 G C 0.078869 1.0978e-05
11:5573024 G A 0.358548 1.7417e-05
11:5573580 G T 0.564849 -1.0690e-04
11:5575976 T C 0.513549 2.8059e-05
11:5577696 A G 0.332729 -1.8817e-05
11:5579122 T G 0.182398 1.4251e-04
11:5583551 T C 0.470744 4.7643e-05
11:5585897 C T 0.061147 3.5250e-05
11:5588114 A C 1.514974 1.4653e-05
11:5588174 C T 0.892764 4.6560e-05
11:5594583 T C 0.177711 1.0964e-06
11:5595550 G A 0.060926 -5.3551e-05
11:5597127 T C 0.037940 -5.0852e-05
11:5597512 T C 0.308888 5.0831e-05
11:5597789 C T 0.598604 -1.1122e-04
11:5600428 G T 0.575245 1.4242e-05
11:5600486 T C 0.142265 -1.5800e-04
11:5602605 A G 0.601444 -8.9440e-05
11:5602968 A G 1.490417 -1.4880e-05
11:5604391 A G 0.910719 -2.4751e-05
11:5613731 C T 0.398007 -4.3259e-05
11:5617987 A G 0.909476 -7.9633e-06
11:5619338 C A 1.083961 -2.7069e-06
11:5620285 T C 0.069784 -1.2668e-04
11:5621463 G A 1.898255 -9.2381e-04
11:5622664 G A 1.543371 -7.8675e-06
11:5623278 C T 0.459030 -4.1281e-05
11:5625603 G A 0.778474 3.3378e-07
11:5625784 G A 0.031743 -4.9533e-05
11:5625847 G A 1.224541 1.5997e-05
11:5629359 A C 0.084539 6.6707e-06
11:5630188 C T 0.499524 3.9159e-05
11:5630389 T C 0.652062 -9.3128e-06
11:5631479 C A 0.962401 2.4146e-05
11:5632018 A C 0.053146 3.5451e-05
11:5632212 A G 1.411013 -3.4077e-05
11:5633600 G A 0.326698 -3.7378e-05
11:5639267 A G 0.352145 -1.0806e-05
11:5642026 T A 0.602733 -7.3855e-05
11:5646904 T C 1.144572 2.7246e-06
11:5651500 A G 0.020529 1.3171e-05
11:5651891 G T 0.046762 -7.2203e-05
11:5654481 T C 1.744442 8.8668e-06
11:5655988 C T 0.024106 3.6471e-05
11:5656104 A G 0.039335 -2.4834e-05
11:5660633 G A 0.458391 3.8743e-05
11:5663706 C G 0.052977 -4.2255e-05
11:5664684 G T 0.068476 7.2358e-05
11:5664831 A C 0.462013 4.3203e-05
11:5665989 T C 0.049209 -2.1462e-05
11:5666882 A T 0.052244 5.2980e-05
11:5670991 A G 0.020549 -2.6375e-05
11:5671623 C A 1.149318 2.7779e-05
11:5676080 G A 0.043983 1.0057e-05
11:5686266 A G 0.134050 -3.8231e-05
11:5688940 T C 0.115805 -3.9050e-06
11:5689975 A C 0.205183 2.0843e-06
11:5690003 T C 0.281527 1.1567e-05
11:5692144 A G 0.123030 3.0979e-06
11:5698957 A C 0.041146 1.5247e-04
11:5701001 T C 0.721164 -1.7160e-05
11:5701079 T C 0.025950 5.5175e-05
11:5701281 A G 0.255220 -1.0993e-05
11:5701819 A G 1.946598 -3.6168e-05
11:5702442 A G 0.164151 6.5704e-05
11:5703774 G A 1.071231 -3.1438e-05
11:5711177 G A 0.699278 9.4708e-07
11:5716100 C T 0.196339 3.7333e-06
11:5718256 G A 0.074412 -2.1205e-05
11:5718517 A G 1.200117 -2.2303e-05
11:5719504 G A 0.058219 1.3339e-04
11:5719750 C G 1.147308 -5.0666e-06
11:5719899 A G 0.102128 -3.2630e-05
11:5719960 C G 0.786481 -4.9495e-05
11:5721296 C T 0.151684 -7.9955e-06
11:5722444 C A 1.123618 6.8402e-05
11:5722839 T C 1.400474 1.5769e-05
11:5727167 C A 0.896892 4.8835e-05
11:5731582 T C 0.077927 -3.2365e-05
11:5731638 T C 0.067979 -2.5459e-05
11:5735417 C T 0.446466 -6.3216e-05
11:5739211 T C 0.164920 8.3921e-06
11:5739623 C T 0.094958 2.1285e-05
11:5740015 A G 0.112228 5.2899e-05
11:5741628 C A 0.088635 -4.5534e-05
11:5747642 T C 0.026713 -1.7344e-05
11:5752188 T C 0.044152 -6.5361e-05
11:5755236 C T 0.055665 -1.0614e-05
11:5758062 C T 1.722543 6.1422e-05
11:5758646 C T 0.081105 2.4445e-05
11:5764205 C A 0.202756 -6.0689e-05
11:5767353 G T 0.027644 1.3702e-04
11:5768903 G A 1.710122 4.0081e-05
11:5770388 G T 0.737153 -1.4991e-05
11:5770840 T C 0.817310 -1.0973e-05
11:5771758 A G 1.115046 -2.3279e-06
11:5772920 C T 0.051627 4.4953e-05
11:5776287 T C 1.934942 1.0255e-05
11:5776484 T A 0.459073 -2.9166e-04
11:5776623 T A 1.934150 3.1862e-06
11:5776626 T C 0.020305 -4.1421e-05
11:5778471 G T 0.357059 6.2372e-05
11:5809548 A G 1.334251 1.0169e-04
11:5809746 T C 0.598692 -1.1253e-04
11:5818155 G A 0.125124 -2.5976e-05
11:5818437 C G 0.088976 -3.2467e-05
11:5821540 G A 0.079346 -2.0474e-05
11:5821578 T G 0.085948 -1.4673e-05
11:5826031 A C 0.102520 4.6939e-05
11:5828057 C T 0.027290 1.1619e-04
11:5831518 G T 0.465769 -1.0906e-04
11:5833160 G A 0.020562 4.4532e-06
11:5842310 G T 1.257479 1.3539e-05
11:5842356 G A 1.122420 1.2052e-05
11:5842384 G C 0.134975 -8.3583e-07
11:5843674 A G 0.041867 -5.7330e-05
11:5845750 C T 0.091744 1.9782e-04
11:5850768 T C 0.112946 1.7134e-05
11:5850793 C T 0.179737 7.5428e-05
11:5851596 G A 1.187825 1.0361e-05
11:5851659 A G 0.025615 5.7807e-06
11:5854841 T C 0.719599 -1.0559e-06
11:5856434 A G 0.086120 1.1091e-04
11:5862416 T C 0.069543 -5.7975e-05
11:5862532 C A 0.633840 -2.8904e-05
11:5863013 C T 0.678576 -9.8301e-06
11:5866333 T C 1.571217 -3.2237e-05
11:5871761 T C 0.078632 -2.2658e-05
11:5873005 C A 0.671215 -6.1251e-06
11:5905409 C T 0.026200 1.3448e-05
11:5906073 T G 1.587173 -2.2772e-05
11:5906205 A G 0.717681 1.5816e-06
11:5906291 C T 0.868677 -9.7297e-06
11:5909820 A G 0.060991 1.3049e-04
11:5918961 T C 0.946328 2.5754e-05
11:5920721 T C 0.534936 -5.0618e-05
11:5922293 G T 0.026239 4.4975e-05
11:5922366 A G 0.073399 1.7335e-05
11:5923082 A G 0.294351 -1.4846e-05
11:5923297 G A 1.925935 -5.0597e-06
11:5924824 C T 0.073633 -6.1756e-05
11:5925649 T G 0.135166 4.0670e-05
11:5933445 C T 0.069358 2.8867e-05
11:5944627 G T 1.372609 3.0627e-05
11:5952423 T C 0.023292 2.5629e-05
11:5954968 A G 0.027268 -3.9355e-05
11:5959811 A G 0.064357 -5.6871e-06
11:5963722 A G 0.025210 -1.0000e-05
11:5967747 C T 0.279128 2.8734e-06
11:5968728 C T 1.135627 1.8596e-05
11:5969185 G A 0.594966 4.4366e-05
11:5973169 G A 0.541349 -1.8752e-05
11:5989223 A G 0.175066 5.3369e-05
11:5989282 A G 0.047777 3.7581e-06
11:5989293 A G 0.536471 -4.9735e-05
11:5991093 G A 1.120502 2.9771e-06
11:5996163 T G 0.526224 7.7511e-05
11:6004979 C T 0.029747 -4.5040e-05
11:6006888 G A 0.529200 -2.9978e-05
11:6007272 G A 1.625096 -1.5669e-05
11:6007396 T C 0.181574 -1.8853e-05
11:6007772 A G 0.182421 -9.5829e-06
11:6007899 T C 0.400740 6.2498e-05
11:6010718 G A 1.581246 -2.4241e-05
11:6016511 G A 1.774891 1.4658e-05
11:6019989 A C 0.641893 -2.4520e-05
11:6022578 T C 0.358487 -5.2484e-06
11:6024551 T C 0.534283 6.7532e-05
11:6025297 C T 0.585044 -2.0485e-05
11:6026661 A G 0.682140 3.7335e-04
11:6029450 G T 1.337480 -9.8485e-06
11:6029540 C T 0.512910 5.9175e-06
11:6029661 A G 0.373054 7.1132e-06
11:6033886 A G 0.059608 -2.4012e-05
11:6035118 G A 0.615236 4.5574e-06
11:6038674 G A 0.721852 -1.9148e-05
11:6044644 G A 0.060348 1.0006e-04
11:6045837 T C 0.611367 -1.6319e-05
11:6048056 C T 0.747364 1.5655e-06
11:6049351 G A 0.048582 2.2664e-05
11:6051329 C T 0.077742 1.0363e-06
11:6056480 C T 0.052756 2.5256e-05
11:6056807 G T 0.062601 -6.5810e-05
11:6059931 T C 1.024807 -3.2093e-05
11:6060247 C T 0.062844 -4.8699e-05
11:6063985 G A 0.897778 -2.9424e-05
11:6071807 T C 0.036476 -3.7028e-05
11:6078152 T G 0.051653 3.6931e-05
11:6078575 T C 0.059436 6.9823e-05
11:6081370 T C 0.084643 -2.1339e-05
11:6083563 A C 0.057343 7.9929e-05
11:6083794 G T 0.089719 -3.5208e-05
11:6083947 A C 0.443769 -9.4176e-05
11:6083952 A G 0.606141 3.8571e-06
11:6084411 A G 0.391993 8.9627e-05
11:6085342 A G 1.329356 -3.2675e-05
11:6087959 A C 0.030533 -9.2436e-05
11:6104476 G T 0.062348 7.0174e-06
11:6104831 C T 0.922199 -2.7505e-05
11:6111054 T C 0.104990 2.6495e-05
11:6116105 C T 0.279550 -1.1524e-05
11:6116294 G A 0.085195 -4.7726e-05
11:6118695 C T 0.050861 -3.6762e-05
11:6121675 T C 0.988487 -2.4603e-05
11:6129837 T C 0.910940 -1.0227e-05
11:6144440 T C 0.828085 -1.1346e-05
11:6145633 A G 0.044142 -1.4858e-04
11:6149225 C T 1.025768 -2.9053e-06
11:6150568 T C 0.111511 1.7345e-05
11:6157871 T C 0.021156 1.6472e-05
11:6171223 A G 0.772817 -3.9630e-05
11:6172833 G A 1.889651 -4.2944e-05
11:6173364 A T 1.889810 -3.8550e-05
11:6176913 C T 0.021289 1.1315e-05
11:6179462 C T 1.064087 3.0463e-05
11:6184559 C T 1.091829 -7.0658e-06
11:6188500 T G 0.267252 6.3115e-05
11:6190850 T C 0.054665 1.5283e-05
11:6191528 C T 0.027738 -2.2157e-05
11:6191875 G A 0.024392 -5.3413e-05
11:6192462 C T 0.111381 -2.3842e-05
11:6195700 A C 0.073451 -2.3392e-05
11:6198997 C T 0.516802 -1.9054e-05
11:6213501 A C 1.588987 -5.8860e-05
11:6216271 C G 0.181791 6.3130e-05
11:6217061 C T 1.536065 -3.7850e-05
11:6217122 A C 0.903741 -1.8993e-05
11:6221214 A T 1.468511 -5.9327e-05
11:6221249 G A 0.111281 -4.3040e-05
11:6221427 C T 0.138386 -1.8575e-05
11:6223837 A G 0.110687 -5.1811e-05
11:6224540 T C 0.059754 -3.8866e-05
11:6231731 T C 1.476090 -5.7482e-05
11:6232653 T C 0.087970 -1.1187e-05
11:6239139 G A 0.506730 7.1699e-05
11:6239344 A G 1.125137 1.6995e-05
11:6245754 T G 0.028602 -2.7236e-05
11:6247854 A G 0.384813 8.3780e-05
11:6250938 T C 0.022772 -6.3898e-05
11:6251817 C A 0.043947 -3.4085e-05
11:6256237 A C 0.043003 -4.3857e-05
11:6262064 C T 0.046875 3.6129e-05
11:6262715 A G 0.365008 8.0018e-05
11:6262909 A G 0.043457 -2.9894e-05
11:6264866 A G 1.077275 -2.8127e-05
11:6265242 C G 0.056259 3.3275e-05
11:6265492 T C 0.040241 1.5142e-05
11:6274879 G C 1.534871 -8.6731e-05
11:6275920 T C 0.034502 2.1598e-05
11:6283358 A C 0.066061 -3.0347e-05
11:6285301 A G 0.507116 5.9035e-05
11:6286879 G T 0.111368 -2.4703e-06
11:6290231 C G 0.095256 -3.2952e-05
11:6291120 A G 0.107360 2.7223e-05
11:6291466 G A 0.035113 6.0187e-05
11:6293179 A G 0.241919 3.5898e-05
11:6293210 G A 0.621253 9.6489e-07
11:6294181 C T 0.081770 -4.9903e-05
11:6294394 G A 0.366023 7.4630e-06
11:6297696 C A 1.514036 -1.7537e-05
11:6298284 T C 0.029452 2.7275e-05
11:6300246 C T 0.314708 -2.5120e-07
11:6301613 T G 1.714286 6.1158e-05
11:6303426 A G 0.026388 -1.0453e-05
11:6303792 C T 0.813726 -4.3221e-05
11:6304531 A G 0.102553 5.1588e-05
11:6307749 T C 0.387916 -3.3407e-05
11:6311676 A C 0.934543 1.8281e-05
11:6312769 C A 1.374070 -2.1607e-05
11:6312774 T C 0.034833 -5.5675e-06
11:6312946 C G 0.033581 3.0674e-05
11:6313227 T C 0.236563 1.1062e-05
11:6313741 A G 1.181210 3.3427e-05
11:6315606 A G 0.168945 -5.1175e-05
11:6316559 G A 0.940171 5.3730e-05
11:6318666 G A 0.122631 -1.2220e-04
11:6318959 G A 0.596290 9.8419e-06
11:6320260 C G 0.594875 -1.1168e-04
11:6320703 A G 0.371840 -1.8975e-05
11:6322284 C A 1.058531 -1.2589e-06
11:6324634 A G 0.831539 -4.0761e-06
11:6324964 A G 0.789270 -5.0820e-05
11:6326411 C A 0.028274 -2.3616e-06
11:6327406 G A 1.114481 -8.5467e-05
11:6327534 T C 0.370869 -1.8949e-06
11:6328425 C T 0.116026 -5.8431e-05
11:6335562 T C 1.568971 1.7337e-05
11:6336747 G A 0.528068 5.1742e-05
11:6338135 G A 0.919872 -2.4775e-04
11:6340416 A G 0.034265 2.6974e-05
11:6340706 G A 1.076918 -1.7111e-04
11:6340869 G A 0.077596 -1.5101e-06
11:6341365 T C 0.245522 4.7197e-05
11:6343245 C G 0.244645 5.8480e-05
11:6345435 C T 0.044210 -6.4971e-05
11:6348351 G A 1.948068 -4.4408e-05
11:6350417 T C 1.624512 -2.1773e-04
11:6351109 T G 0.099878 4.3616e-05
11:6351378 A G 0.188585 1.2129e-04
11:6355786 T C 0.071134 -2.1368e-05
11:6357136 T C 0.082484 -5.2565e-06
11:6362509 T C 0.074669 -7.5368e-05
11:6365848 A G 0.026946 -2.8416e-05
11:6366376 G A 0.683140 2.2140e-05
11:6366647 T C 0.067314 -2.2693e-05
11:6366957 C T 0.416238 -1.4246e-05
11:6370376 C T 0.921865 -2.4138e-04
11:6372010 G A 0.178971 4.4637e-05
11:6379270 C G 0.166374 9.0610e-05
11:6385073 G C 1.560334 -6.7814e-05
11:6393028 C T 1.935075 -6.6798e-05
11:6394176 A C 0.165154 5.4752e-05
11:6396421 A G 0.065165 -2.7756e-05
11:6397336 C T 0.426054 2.1183e-05
11:6401526 A G 0.312488 -1.2975e-05
11:6406314 C T 0.122099 6.7384e-05
11:6410397 C T 0.860199 4.5229e-05
11:6412931 C T 0.281222 -5.8586e-05
11:6415463 A G 0.487320 2.8185e-05
11:6417627 C G 0.099223 -1.4969e-05
11:6422159 T G 0.068722 7.2956e-05
11:6423630 C G 0.556601 -1.0472e-05
11:6426998 C T 0.197670 3.9883e-05
11:6428106 C T 0.635979 3.6079e-04
11:6431445 C T 0.057349 1.2797e-05
11:6432874 A C 0.033146 2.4517e-05
11:6434317 C A 0.442873 9.8276e-05
11:6435488 T C 0.060657 -1.5229e-05
11:6436789 C A 0.061744 -1.5173e-04
11:6436813 C A 0.567134 -6.3826e-05
11:6441051 T C 0.961304 2.5391e-05
11:6446328 C T 0.195891 3.8817e-05
11:6450143 C T 0.042691 -3.2250e-05
11:6450724 T C 0.489446 1.8487e-05
11:6468149 G A 0.421691 1.3487e-06
11:6468326 C T 1.119246 8.4108e-06
11:6470057 A G 0.357695 8.8529e-06
11:6471722 G T 0.443990 -3.2509e-05
11:6473013 T C 0.031922 1.9938e-04
11:6476035 A G 0.069118 5.5705e-05
11:6479487 C T 0.057677 -3.9178e-05
11:6479744 C G 0.093439 7.6207e-05
11:6480063 G A 0.445012 -3.0509e-05
11:6487800 G C 0.272114 5.1630e-05
11:6489094 A G 0.036317 -1.9316e-05
11:6496677 G C 0.346043 -1.3066e-05
11:6499215 G A 1.018498 6.5404e-06
11:6502780 A C 0.369776 -4.9799e-05
11:6507129 C G 0.030659 2.0515e-05
11:6510244 G A 1.322235 1.7110e-05
11:6513200 A G 0.035028 2.5954e-06
11:6520015 T G 1.029017 -1.6732e-05
11:6520164 A T 1.065548 -1.8935e-05
11:6524072 C A 0.367802 -5.2127e-05
11:6529559 G C 0.281644 -1.7558e-05
11:6532519 T C 0.656311 1.3129e-05
11:6532778 T A 0.372999 -4.6617e-05
11:6541225 G C 0.414044 -4.7917e-05
11:6544061 G A 0.227888 1.1125e-04
11:6544363 G A 0.659014 1.3112e-05
11:6548657 C T 0.110271 -8.6409e-06
11:6550309 A G 1.339042 -1.2292e-05
11:6550900 A T 0.387114 -2.7269e-05
11:6554941 A C 0.638196 4.9751e-06
11:6555365 G A 1.744066 -4.3667e-05
11:6555804 A C 0.033013 -7.8285e-06
11:6562742 A C 1.766773 -1.6939e-05
11:6563923 G A 0.040124 6.6394e-05
11:6564674 T C 1.188260 -2.7149e-05
11:6567591 T C 0.061335 -4.3063e-06
11:6567857 C G 0.030890 -1.3441e-05
11:6568213 C T 0.448492 -6.6157e-07
11:6568667 C T 0.054422 4.2410e-05
11:6569896 A G 0.377062 -5.4743e-05
11:6571304 A G 0.056846 2.2419e-05
11:6578004 A G 0.205842 -4.4252e-05
11:6578792 C T 0.028955 8.7339e-05
11:6579354 C G 0.248894 8.2849e-05
11:6579539 G A 0.867882 3.2443e-05
11:6580495 A G 0.217998 6.3025e-05
11:6585007 A G 0.982437 -5.2288e-05
11:6588228 A G 0.806141 5.1845e-05
11:6588256 A G 0.028800 9.1981e-05
11:6590995 A G 0.114309 1.4699e-04
11:6594080 T C 0.048329 9.8675e-05
11:6601677 T C 1.786884 6.0410e-05
11:6611593 C T 0.083439 7.2106e-05
11:6612903 A G 0.085831 4.3569e-06
11:6617527 C G 0.719817 1.4073e-04
11:6618479 G A 0.032857 1.6798e-05
11:6621369 T C 0.050949 2.5675e-06
11:6623433 A G 0.061955 -1.0668e-04
11:6623918 A G 0.509129 2.8193e-06
11:6624181 C T 0.259920 -4.4130e-05
11:6624803 G A 0.042279 -1.6842e-04
11:6625016 T G 0.250786 -9.3730e-05
11:6626072 A C 0.508493 1.3179e-05
11:6626989 A G 0.521748 -1.3392e-05
11:6629530 A G 1.032740 -1.7469e-06
11:6632857 T A 0.911154 -1.3595e-05
11:6634149 T C 1.479167 -2.5251e-05
11:6642206 T C 0.045096 2.0730e-05
11:6646335 A C 0.022256 9.4690e-06
11:6646584 T C 0.019896 -2.4152e-05
11:6648424 A G 0.737097 7.1291e-07
11:6650684 A T 0.031042 -6.4451e-05
11:6654613 G A 0.820120 3.6716e-06
11:6659059 A G 0.036141 5.0130e-05
11:6659202 C T 0.062520 -9.3729e-06
11:6660540 T C 0.033512 -1.2134e-04
11:6663206 A G 0.150996 -4.2722e-05
11:6666054 A C 1.195761 2.4918e-05
11:6666689 C T 0.041899 4.1593e-05
11:6667090 T G 0.244399 2.7293e-06
11:6669175 G T 0.643597 -7.4555e-06
11:6670921 A G 0.729768 -1.4059e-04
11:6673013 T G 1.257450 -4.8249e-05
11:6678094 C T 0.028767 4.6415e-05
11:6681304 T C 0.159305 -2.0474e-04
11:6684309 G A 0.095130 5.2755e-05
11:6688764 T C 1.825028 -1.5537e-05
11:6691762 C T 0.417043 -1.8579e-05
11:6699646 A G 0.120989 1.2785e-05
11:6702454 T G 0.047407 -4.8634e-05
11:6705045 G A 0.128899 3.6626e-05
11:6705253 A G 0.136185 -1.2390e-05
11:6713974 T G 0.078171 5.3064e-05
11:6717557 T C 0.651747 -1.8582e-05
11:6718915 C T 0.769600 -3.6781e-05
11:6728220 G A 1.322375 -6.9919e-05
11:6735019 A G 0.335731 7.8589e-05
11:6735869 G A 0.661750 6.3129e-05
11:6736620 T C 0.063325 6.5623e-05
11:6738411 G A 0.333449 9.5961e-05
11:6738728 C T 0.659141 6.4727e-05
11:6738952 T G 0.562242 2.7583e-05
11:6739407 G A 1.218280 -6.1831e-06
11:6739822 C T 1.458287 6.7873e-06
11:6739850 A G 0.236885 3.4850e-05
11:6739928 G A 0.037852 3.7701e-05
11:6740462 C G 0.326075 4.2509e-06
11:6744049 A G 0.231166 3.2076e-05
11:6755158 A G 0.044457 1.3548e-04
11:6756331 C T 1.785076 4.0338e-05
11:6758010 C T 0.039326 -9.3636e-05
11:6758224 G A 1.074600 2.6509e-05
11:6764859 G T 0.147665 -6.5356e-05
11:6766232 T C 0.707279 -1.6107e-05
11:6768655 G A 0.344118 -6.7328e-06
11:6774685 A C 1.046401 -2.3995e-05
11:6779112 G A 0.738730 3.0249e-05
11:6780252 G T 0.349097 3.9776e-05
11:6780724 T C 0.097457 9.4117e-05
11:6783401 A G 1.796709 7.5247e-05
11:6789929 A C 0.705175 -1.5574e-05
11:6790028 G C 0.448352 -1.5563e-05
11:6790106 C T 1.661481 -3.3351e-05
11:6793070 C G 0.442175 -2.2224e-05
11:6801825 G A 0.348078 5.5463e-07
11:6806827 T G 0.664691 -9.6237e-06
11:6810524 T C 0.220805 -3.0365e-05
11:6816778 G A 1.515925 -5.8928e-05
11:6816875 A G 0.561032 -1.9013e-05
11:6820349 C T 1.234132 -2.9415e-05
11:6835012 T C 0.070968 -5.7786e-05
11:6841269 T C 0.031312 6.2527e-06
11:6844927 G A 0.051004 -3.0959e-05
11:6846551 G C 0.025375 4.5412e-05
11:6848274 C T 0.102313 -2.1376e-05
11:6851612 A C 0.536932 -2.1997e-05
11:6853011 T C 0.070160 -1.1987e-04
11:6853257 A G 0.038459 2.9753e-05
11:6864488 C T 0.049592 2.6727e-04
11:6866146 C T 0.021133 5.7832e-07
11:6867671 G A 0.021026 4.6022e-05
11:6869547 T C 0.170421 6.8600e-06
11:6873194 A G 0.961015 -2.6190e-05
11:6885429 A G 0.022792 3.5008e-05
11:6891385 A G 0.630517 9.8503e-06
11:6891758 C A 0.769042 1.4187e-05
11:6895415 T C 1.107658 5.1511e-05
11:6897251 A C 1.706266 3.2561e-05
11:6898495 C T 0.129142 2.7905e-05
11:6898663 A G 0.596767 -3.6678e-05
11:6905024 C T 0.621906 5.5492e-06
11:6905805 T C 0.486918 4.6953e-05
11:6911379 T C 0.027738 3.8010e-05
11:6913127 G A 1.100365 6.1668e-05
11:6913243 C T 0.284357 -3.4821e-05
11:6913290 G A 0.477139 3.1846e-05
11:6916477 C T 0.128847 3.8260e-05
11:6917779 G A 0.935507 -7.6111e-06
11:6918555 T C 0.676785 7.7650e-06
11:6918641 C T 0.855954 1.1575e-05
11:6919211 G A 0.031815 9.5921e-06
11:6920194 C A 0.365261 1.1862e-05
11:6922247 T A 0.048453 -5.8524e-05
11:6923309 T C 0.372528 9.4625e-06
11:6932335 T G 0.046963 7.4199e-05
11:6939299 A G 0.032938 -1.2494e-04
11:6942476 A C 1.261040 -7.0401e-06
11:6942619 A G 0.043672 4.0890e-05
11:6942695 T C 0.362554 -3.5047e-07
11:6942726 C G 0.758250 -2.4908e-05
11:6942915 T C 0.021649 6.6484e-05
11:6950490 C T 0.048053 8.7547e-05
11:6953456 G A 0.100732 2.3314e-06
11:6954539 C G 0.675181 2.7411e-05
11:6963165 G A 0.421782 1.1518e-05
11:6964018 C T 1.910216 1.0284e-04
11:6964926 G T 0.092004 1.1470e-04
11:6966708 A G 1.494675 -4.0576e-06
11:6978090 T C 0.094296 -1.4452e-04
11:6979378 A G 0.423704 2.5442e-05
11:6986426 T C 0.679878 -6.1506e-05
11:6991389 A G 0.503569 2.1081e-05
11:6992423 T C 0.030257 2.7325e-05
11:6997585 A C 0.655600 2.2908e-05
11:6999843 T C 0.024054 9.2645e-06
11:7000368 C G 0.130190 -6.1918e-05
11:7001006 A G 0.189481 1.4506e-04
11:7008962 G A 0.444545 -2.6939e-05
11:7010995 G A 0.031111 2.7768e-05
11:7012914 A G 1.158422 -3.8237e-06
11:7013708 G T 0.171846 -4.7408e-05
11:7017962 C T 0.082341 2.4956e-05
11:7020123 G T 0.442691 1.2365e-05
11:7022038 G A 0.464892 9.2488e-05
11:7022160 G A 1.944085 4.7099e-05
11:7022360 C A 0.195005 2.5581e-05
11:7022717 C T 1.246862 -1.6395e-05
11:7030913 T C 0.043399 -5.0963e-05
11:7034570 C T 0.099684 -6.1331e-05
11:7037018 T C 0.031549 8.9853e-06
11:7040371 C G 0.448099 4.0579e-06
11:7052578 C T 0.159383 -1.0155e-04
11:7055078 G T 1.250877 7.9548e-08
11:7060092 G A 0.057041 8.9131e-07
11:7061062 G T 0.157747 7.0443e-05
11:7065289 A C 1.285006 -2.8721e-05
11:7067701 T G 1.180603 -4.1545e-06
11:7070216 A G 0.072289 2.8486e-05
11:7078804 C A 0.129648 2.0155e-05
11:7079038 A G 1.179175 -3.3481e-06
11:7079339 T C 0.108035 4.8331e-05
11:7079444 C T 0.039608 4.4246e-05
11:7083610 A T 0.072296 3.3861e-05
11:7091569 T C 0.444259 -4.4368e-06
11:7091772 A C 1.308502 1.0453e-05
11:7093741 C T 0.196001 2.8808e-05
11:7110363 A G 0.680998 -4.7455e-05
11:7110548 T C 0.476363 -7.5269e-06
11:7119010 C T 1.762226 -1.7845e-05
11:7152430 G T 0.531122 1.9578e-07
11:7155069 A C 0.050455 1.0830e-04
11:7156944 G A 0.712449 6.9683e-06
11:7157433 G A 0.085587 8.6222e-05
11:7161952 T C 0.133160 8.3948e-05
11:7165648 T G 0.041679 -1.5195e-05
11:7177518 T C 0.133397 -7.2240e-05
11:7177827 T G 1.870417 -8.3225e-05
11:7177951 G A 0.100719 6.8275e-05
11:7178905 A C 0.027897 -4.7614e-05
11:7180562 C A 0.982593 -9.2142e-06
11:7181498 C G 0.098548 -2.2751e-05
11:7181636 T C 0.138324 -1.6453e-05
11:7191103 A G 0.077535 -1.4539e-06
11:7192797 G C 0.072309 4.1798e-05
11:7195494 C A 0.347435 5.2038e-05
11:7196338 G A 0.432925 1.2708e-05
11:7206403 T C 0.513072 3.0694e-05
11:7210065 T G 0.046778 1.8948e-05
11:7215888 C G 1.406741 -1.3449e-05
11:7216241 C T 0.803304 -1.0022e-05
11:7216257 A G 0.035252 -2.7527e-05
11:7224113 G C 0.023788 -3.8278e-05
11:7224749 C G 0.088109 -5.2423e-05
11:7225859 A G 0.126685 1.9400e-04
11:7232335 C T 0.035635 1.9004e-05
11:7233864 G A 0.025398 -3.5876e-05
11:7234713 A G 1.050841 2.3659e-05
11:7235856 A G 0.029536 -4.3789e-05
11:7239964 A G 0.024372 -3.3491e-05
11:7242243 A C 0.023749 -1.2625e-04
11:7244599 C T 0.628030 -7.6632e-06
11:7245384 T C 0.777387 1.6991e-05
11:7245642 A G 0.095279 -2.9339e-05
11:7248270 T C 0.030406 -2.7753e-05
11:7256743 A C 0.608465 3.1353e-05
11:7256822 A G 0.087093 6.2471e-05
11:7260450 C G 1.025934 5.5854e-06
11:7261555 G A 0.272984 -5.4109e-06
11:7262789 T C 0.020727 -6.3336e-05
11:7262943 T C 0.108275 -1.6363e-05
11:7266724 A G 0.323722 2.4664e-05
11:7271315 G A 0.213366 -1.6909e-05
11:7271513 C T 0.025891 -3.5650e-05
11:7271898 A G 0.936854 -6.5460e-05
11:7272026 T C 1.670998 1.1038e-04
11:7272397 T C 1.170775 2.1952e-04
11:7279255 A G 0.064584 -1.1391e-06
11:7281375 A G 0.087301 2.3218e-05
11:7283776 A G 0.598854 -6.1343e-05
11:7284965 A G 0.065645 6.5533e-05
11:7287800 A C 0.052948 1.1880e-04
11:7288050 T C 0.084844 3.1146e-06
11:7304294 C A 0.038180 -1.3679e-05
11:7307901 T C 0.036297 9.8648e-05
11:7310138 A G 0.216479 -3.9576e-05
11:7312479 C G 0.055012 -2.7060e-05
11:7314202 T G 0.645606 -5.4502e-05
11:7324584 A G 0.067083 -5.1225e-06
11:7328696 G C 0.671975 -5.9158e-05
11:7328828 G A 0.054175 -2.2304e-05
11:7329474 G A 0.228472 7.2227e-05
11:7329835 C A 0.375832 -2.7585e-05
11:7330993 T C 0.045574 7.5994e-06
11:7333468 C T 1.228608 -7.5953e-06
11:7335198 A G 0.043311 1.0083e-04
11:7335424 G C 1.133598 1.4929e-05
11:7335968 C G 0.072039 1.6921e-05
11:7336536 T C 1.486230 2.0928e-05
11:7350417 T C 0.040770 1.3591e-05
11:7354753 G T 0.034476 -4.3090e-05
11:7355217 C T 0.735793 5.9292e-06
11:7367066 G A 0.055405 -1.1718e-05
11:7367095 C T 0.641315 -1.3008e-04
11:7367106 T C 0.745929 1.2982e-05
11:7375914 G A 0.175994 1.8782e-05
11:7376305 G A 0.710943 1.7187e-05
11:7391463 G A 0.161220 2.7368e-05
11:7394829 T G 0.526834 6.2597e-05
11:7394916 C A 0.599581 -7.7980e-05
11:7400684 A G 0.827423 -2.7080e-05
11:7403510 G C 0.191353 1.5364e-05
11:7417395 C T 0.664811 1.1852e-05
11:7418020 G A 0.032909 -1.7488e-05
11:7419377 G A 0.171947 6.0197e-05
11:7423572 T C 0.373849 -2.1097e-05
11:7425066 C A 0.206563 2.2260e-05
11:7425233 A C 0.546750 2.7684e-06
11:7435295 A C 0.817225 -9.5452e-06
11:7436479 C T 0.428861 7.2000e-05
11:7436630 A G 0.026878 -1.1456e-04
11:7436701 G A 0.468339 -1.7774e-05
11:7437611 T C 1.117438 -2.8806e-05
11:7438219 C A 0.033753 -4.7950e-05
11:7441272 A G 1.219354 2.9620e-05
11:7441554 T C 0.269092 -5.8621e-05
11:7441737 C T 0.237427 -3.8549e-05
11:7444805 A C 1.489304 -1.0171e-05
11:7445026 A G 0.020400 9.3940e-05
11:7447716 G A 0.026547 -1.0666e-04
11:7450753 G A 0.090537 4.3918e-05
11:7451659 C A 0.243061 -1.5063e-06
11:7454142 G A 0.735627 1.2416e-04
11:7455385 A C 0.392106 -5.7596e-05
11:7457405 G A 0.024405 -7.2343e-06
11:7458223 A C 1.150687 8.3962e-05
11:7463072 A C 0.610136 1.0675e-04
11:7465203 G C 0.047463 9.9361e-06
11:7465399 G A 0.151911 1.1567e-04
11:7465484 C T 0.239384 2.1327e-05
11:7467144 C T 0.033129 -8.1771e-05
11:7468952 T C 0.037774 6.6194e-05
11:7472283 G A 0.566471 5.2963e-05
11:7477405 T C 0.272091 2.4134e-05
11:7479842 G A 0.203788 7.6058e-05
11:7480163 C T 0.243607 6.1025e-05
11:7485417 C T 0.309794 -2.5487e-05
11:7485711 T C 1.080517 1.0548e-04
11:7486856 T C 0.030932 -5.0820e-05
11:7487466 T C 0.283062 1.9071e-05
11:7488872 T C 1.017261 2.7142e-05
11:7498012 T C 0.056268 -1.2198e-05
11:7498835 A G 1.572739 4.0058e-06
11:7501472 C T 0.434879 -8.1530e-05
11:7503395 C T 0.858709 -1.1821e-05
11:7505089 C T 0.753936 -9.4543e-07
11:7505961 T C 0.403142 1.3963e-04
11:7507182 G A 0.153605 1.4884e-05
11:7509566 T A 0.364787 -4.3284e-05
11:7512590 A G 0.844214 1.5528e-04
11:7515061 G A 0.265701 3.6252e-05
11:7517030 C T 0.057103 3.4918e-05
11:7525376 T C 0.939717 2.6333e-06
11:7528690 A G 1.203460 2.4422e-05
11:7530985 A G 0.062786 -5.1373e-05
11:7531229 A G 0.049605 -1.9453e-05
11:7533228 G A 0.944111 3.6404e-06
11:7535878 G T 0.074837 6.2110e-05
11:7543251 G T 1.436833 2.8780e-05
11:7548423 A G 1.232750 1.7701e-05
11:7549093 G A 0.874931 2.8248e-05
11:7552735 A G 0.101005 -6.0280e-05
11:7554439 C T 0.124208 -2.3147e-05
11:7557942 A C 0.114880 3.0575e-05
11:7560579 C T 0.422321 4.7336e-06
11:7563079 G A 1.378698 -2.8567e-05
11:7563126 A G 0.054201 1.1131e-04
11:7563177 T C 0.681520 5.2275e-05
11:7564210 T C 0.026641 4.8919e-05
11:7571851 G A 0.703595 -2.6930e-05
11:7573588 T C 0.157893 -8.7393e-05
11:7576036 G A 0.027066 -1.5548e-05
11:7576049 C T 0.027638 -1.1425e-05
11:7578417 G A 0.919006 -2.0137e-05
11:7584223 C T 0.405745 -1.0569e-04
11:7587141 A G 0.041851 7.0071e-05
11:7588238 T C 0.072825 2.1724e-06
11:7592351 A G 0.024132 3.1219e-05
11:7594803 T C 0.089209 -6.6449e-05
11:7596387 A C 0.172612 7.2538e-05
11:7599301 A T 0.331378 5.1497e-05
11:7599370 C T 0.800811 -9.8719e-06
11:7602268 C T 0.094945 6.7917e-06
11:7603479 C A 0.357192 6.8093e-05
11:7610047 G A 0.040828 -5.5280e-07
11:7610975 A G 1.118746 6.8973e-06
11:7611536 C T 0.291718 -6.9189e-05
11:7611957 G A 0.039631 1.4012e-05
11:7613349 G A 0.690203 3.7767e-06
11:7613461 A G 0.698651 -7.7940e-06
11:7614283 A G 0.469102 2.7547e-05
11:7615059 A G 0.076411 -1.2771e-05
11:7617272 C T 1.395748 -7.7393e-07
11:7617899 T G 0.398952 5.6518e-06
11:7622072 T C 0.041137 -4.4244e-06
11:7624630 G C 0.396060 5.2358e-05
11:7634787 T C 0.030325 6.5492e-05
11:7635276 A G 0.204281 -1.8447e-05
11:7637074 A G 0.395979 3.6837e-05
11:7641520 A G 0.956072 -5.8531e-05
11:7642431 C T 0.192970 -6.8319e-07
11:7650311 C T 0.150902 5.7449e-05
11:7652385 A T 0.945588 9.3774e-08
11:7653243 C T 0.274146 2.4224e-05
11:7653899 A G 0.047193 -2.4468e-05
11:7660552 C T 0.030082 1.0588e-05
11:7670249 G A 1.546724 -3.2103e-06
11:7671816 C T 0.980483 2.0733e-06
11:7673261 T G 0.927652 -1.2770e-05
11:7674238 G C 0.029121 -1.5076e-05
11:7675579 C A 1.288992 3.6030e-05
11:7677468 G C 0.086347 -1.0285e-04
11:7685678 G T 0.098057 8.0240e-06
11:7686674 C T 1.538633 1.6867e-06
11:7687715 C T 1.544670 2.5469e-06
11:7689029 C A 0.098707 7.1236e-06
11:7691019 A G 0.149077 5.8948e-05
11:7691915 C T 0.063932 -2.4674e-05
11:7694002 A G 0.064866 2.0838e-05
11:7696591 C G 0.042786 7.0703e-05
11:7701244 A G 0.479352 3.7625e-05
11:7706492 T C 0.155718 1.0742e-05
11:7708281 G A 0.331359 2.7410e-05
11:7708799 C T 0.485759 2.9567e-05
11:7709553 C T 1.499028 -7.8992e-07
11:7709841 A C 0.112994 1.8846e-06
11:7712332 A G 0.080005 -2.3826e-05
11:7712471 T C 1.279024 2.7089e-05
11:7712523 A G 0.266035 1.9953e-05
11:7712561 A T 0.268622 1.2816e-05
11:7713338 G A 0.054756 -1.1268e-04
11:7714182 T G 0.163011 1.2577e-05
11:7714879 C T 0.866239 1.9833e-05
11:7715027 C G 0.464691 2.7319e-05
11:7715174 C T 0.569642 4.7399e-05
11:7715416 A G 0.049524 -5.5761e-05
11:7715441 T C 0.044025 -2.3384e-05
11:7717233 A G 0.082994 -2.6852e-05
11:7721210 C T 1.462007 -3.1867e-04
11:7721870 A G 1.911151 1.5522e-05
11:7721974 T C 0.045567 -6.7749e-06
11:7723378 G A 0.029387 5.7265e-08
11:7724989 A G 0.025577 7.4376e-07
11:7727042 G T 0.088641 -9.7365e-06
11:7727872 C T 0.696834 -1.4461e-04
11:7727886 T C 0.736007 1.5832e-05
11:7743478 C T 0.021571 -3.9182e-05
11:7747954 T C 1.382239 -6.8661e-05
11:7749695 T C 0.046200 -1.0716e-05
11:7750166 A T 0.092647 -3.9785e-06
11:7750446 T C 0.027466 4.8343e-05
11:7750622 C T 0.432610 1.6589e-04
11:7751197 G A 0.050825 5.0206e-05
11:7762401 T C 0.087996 -5.3994e-06
11:7764310 G A 0.060280 5.2038e-06
11:7770493 A G 0.625281 -7.2884e-05
11:7770988 G T 0.089872 -7.7265e-06
11:7780588 C T 0.065665 9.5368e-06
11:7782923 A C 1.425430 -3.5719e-05
11:7784767 C T 1.595508 -6.7272e-05
11:7785710 A C 0.043603 8.7542e-05
11:7794724 C T 0.113666 -2.7184e-06
11:7797856 A G 0.051656 -3.3141e-05
11:7800071 C T 0.046138 -2.1650e-05
11:7808255 A G 0.039683 -3.5249e-05
11:7817852 G C 0.594200 1.0587e-04
11:7847129 A G 0.029692 6.9609e-05
11:7849162 A C 1.299060 -8.5685e-05
11:7850345 C T 1.838628 3.0640e-05
11:7860936 T C 0.062624 -6.4695e-06
11:7862788 A G 0.093637 -2.5303e-05
11:7870760 A G 0.538409 7.2637e-04
11:7876081 G A 0.051835 -4.6258e-05
11:7876261 C T 0.723274 -6.5769e-06
11:7880845 T C 0.074633 2.3117e-05
11:7880947 G C 0.124101 -3.1301e-05
11:7882544 G A 0.418332 6.1823e-05
11:7890697 T C 1.325987 9.8808e-05
11:7894680 G A 0.127681 -5.2496e-05
11:7895596 G A 0.051682 -4.7357e-05
11:7899800 C T 0.025602 1.4115e-05
11:7900218 G A 0.061277 2.3030e-05
11:7900940 C A 1.504023 -4.0044e-05
11:7904766 C T 0.835914 9.7520e-06
11:7909574 T C 0.955497 -9.7269e-06
11:7910740 G A 0.406933 -5.4554e-05
11:7913972 G A 0.157834 4.5638e-06
11:7914606 C T 0.408676 -3.7820e-05
11:7915334 A G 0.035424 4.9491e-05
11:7917254 A C 1.798909 -3.2350e-05
11:7918294 A G 0.109035 -9.1371e-05
11:7924124 G T 0.399815 2.8771e-05
11:7926432 C T 1.584248 2.0228e-05
11:7929499 C T 0.983934 1.7618e-05
11:7933501 T C 0.073150 2.7626e-05
11:7933703 T C 1.573654 -4.5292e-06
11:7949350 G A 1.576121 -1.9241e-05
11:7949707 G A 0.091287 -3.9150e-06
11:7950797 G A 0.785651 9.9319e-06
11:7953053 C A 0.793375 -2.6633e-05
11:7953714 C G 1.871053 -5.7354e-05
11:7965164 C T 1.810753 -1.8177e-05
11:7970050 T C 0.799088 1.9309e-05
11:7972203 T C 0.336549 -2.3397e-05
11:7981261 T C 0.058820 -1.8809e-05
11:7988181 C T 0.739067 3.5964e-06
11:7993666 A G 0.153521 5.7662e-05
11:7998089 C A 0.061049 -3.1442e-05
11:8005470 A G 0.228537 -8.9619e-05
11:8005512 A G 1.937422 -2.1109e-05
11:8007593 A G 0.266525 -8.1522e-06
11:8008934 T C 0.102887 -1.4581e-04
11:8010242 G C 0.228504 9.3195e-06
11:8010307 G T 1.530210 4.9735e-05
11:8014138 G A 0.242490 -1.1493e-04
11:8014695 T C 0.049212 1.0867e-05
11:8014777 T G 0.164121 7.7095e-05
11:8016730 C T 0.281692 -4.3209e-05
11:8018591 T G 0.373641 1.3251e-04
11:8020240 G A 0.072659 -8.0623e-06
11:8021226 A G 0.061724 6.2489e-06
11:8022014 T C 0.934945 2.4225e-05
11:8025954 G T 0.042055 4.6588e-05
11:8026414 G A 0.110154 -6.5573e-05
11:8031000 T G 0.246385 4.0374e-05
11:8037030 C G 0.042831 -2.2729e-05
11:8037434 A G 0.254253 9.7961e-06
11:8037864 G A 1.058670 4.7488e-05
11:8042462 C T 0.955095 7.1714e-07
11:8053159 A G 0.538665 2.6649e-06
11:8054221 T C 0.021023 1.0174e-05
11:8054604 T C 0.024931 -1.9156e-05
11:8055024 G C 0.044762 -3.7193e-05
11:8055371 T C 0.114338 2.3357e-05
11:8056748 C A 1.606498 6.8913e-06
11:8060654 G A 0.649968 1.0619e-05
11:8063167 C T 0.306565 -3.1356e-05
11:8076335 C T 0.027917 -8.8948e-05
11:8076813 C T 0.024486 4.2159e-06
11:8077380 G A 1.119064 -3.4130e-05
11:8078798 A C 1.544602 -7.5758e-05
11:8080633 A G 0.025560 -4.6067e-05
11:8088600 G C 0.210237 6.6614e-06
11:8090415 A G 0.819793 -4.2556e-05
11:8094289 G A 0.081913 7.2166e-06
11:8094502 A G 1.246635 -6.6553e-06
11:8094709 T C 0.053250 -1.4822e-05
11:8096793 G C 0.227543 1.0758e-04
11:8096953 G A 1.737782 -1.5179e-05
11:8097434 T C 1.198280 -6.2613e-05
11:8098688 G C 1.002885 1.0629e-04
11:8099189 T C 1.281741 5.6261e-05
11:8101173 T C 1.067012 -1.4501e-05
11:8105145 G T 1.756987 -1.7095e-05
11:8105731 C T 0.057846 3.4717e-05
11:8108721 C T 0.084766 5.7503e-06
11:8112095 G T 0.193960 1.1673e-04
11:8112140 T C 0.106039 -2.4834e-06
11:8113974 A G 1.307194 -1.0886e-05
11:8115233 T C 0.151174 -8.7415e-06
11:8115435 A G 0.089148 2.7169e-05
11:8115762 G C 1.878349 -4.8620e-06
11:8118103 G A 1.463532 1.4216e-05
11:8119298 G A 0.076285 6.0149e-06
11:8121035 A G 0.093916 3.9769e-05
11:8121218 C A 1.186371 -4.4001e-07
11:8122059 A G 0.020107 5.6072e-05
11:8122091 T C 0.073604 -9.4869e-05
11:8122228 G A 0.199659 -2.7348e-05
11:8122932 A C 0.125257 4.2978e-05
11:8124754 T C 0.057310 -2.1351e-05
11:8126155 T C 0.058891 1.7734e-06
11:8126492 C T 0.270553 6.7807e-05
11:8129194 C T 0.051306 3.5913e-05
11:8129296 A C 1.298359 -1.6619e-05
11:8131596 C A 0.070111 -1.7830e-05
11:8132301 T C 0.122063 8.2614e-05
11:8136531 A G 0.121183 -9.1018e-05
11:8149883 A G 0.058313 -3.7362e-05
11:8150185 C T 0.061650 -1.3544e-05
11:8154319 G A 0.065480 4.1383e-05
11:8159884 G C 0.027751 8.1450e-06
11:8162093 A G 0.722758 4.7473e-05
11:8171902 G A 0.219549 1.3931e-06
11:8172150 A C 0.771476 -1.3495e-05
11:8173874 T C 0.053441 -2.1421e-05
11:8174763 T C 0.192356 4.1507e-05
11:8198422 A C 1.300699 -4.2438e-04
11:8200316 A G 0.022597 -2.7762e-05
11:8205151 T A 0.024434 2.5204e-05
11:8212551 T C 0.080082 7.5459e-05
11:8212769 A G 0.596352 1.2120e-04
11:8217166 A G 0.246161 -1.8742e-05
11:8219263 G A 0.404888 2.6325e-05
11:8219858 C T 0.229858 2.4311e-07
11:8222286 G A 1.182450 -1.5154e-04
11:8225805 A G 1.565592 -2.3720e-04
11:8227998 T C 0.043873 -2.7061e-05
11:8230352 G A 0.158318 3.6319e-05
11:8230577 C T 0.327068 2.0851e-05
11:8231720 T C 0.029630 1.2821e-04
11:8233496 T C 0.064831 3.0165e-05
11:8234169 A G 0.420984 -4.3677e-06
11:8238428 C A 1.111777 -9.6701e-06
11:8243002 A G 0.205579 -1.3774e-05
11:8243170 T C 0.171032 8.5830e-05
11:8243798 G A 0.920778 -2.0126e-04
11:8245329 A C 0.025317 -4.6895e-05
11:8246181 G A 0.340590 2.8362e-04
11:8246554 G T 0.093955 -4.0800e-05
11:8247386 T C 0.109090 9.5735e-07
11:8250433 A G 0.095302 7.1274e-05
11:8251921 C G 0.973943 -5.5087e-04
11:8254503 T G 0.536857 1.1359e-04
11:8254838 T C 0.110631 9.4039e-05
11:8259615 T C 0.092416 -9.2706e-05
11:8259941 T G 0.035892 -3.1378e-05
11:8260305 A G 0.233856 5.8133e-05
11:8263928 G A 0.031727 -3.3043e-05
11:8264900 G A 1.308833 -2.9990e-05
11:8265604 C T 0.229585 8.0130e-07
11:8266994 A C 0.025187 2.7372e-05
11:8274248 A G 0.527649 1.0012e-04
11:8274457 A G 0.115980 6.3751e-05
11:8275126 T C 0.051549 7.1615e-05
11:8275294 T C 0.942375 -4.5626e-05
11:8280981 A G 0.171785 -1.1252e-07
11:8282704 G T 0.102407 -1.3590e-05
11:8284995 C T 1.954686 2.9678e-05
11:8285882 C A 0.454613 4.6699e-05
11:8286043 A C 0.106074 -5.2823e-05
11:8288724 G A 0.388137 1.1145e-04
11:8291906 C T 0.383239 -4.5199e-05
11:8292219 A C 0.045369 -1.2383e-06
11:8299883 T C 1.028066 -3.1567e-05
11:8300232 C T 0.053792 -6.0888e-06
11:8300660 C T 0.058372 2.2094e-05
11:8301409 T G 0.047528 -2.4720e-06
11:8302023 T C 0.832558 -2.0488e-05
11:8302755 G A 1.435732 -6.1864e-06
11:8310702 T C 0.932089 1.3373e-05
11:8311089 A G 0.026177 4.6626e-05
11:8316228 A G 0.058583 1.0068e-04
11:8316913 T C 0.030147 -5.8912e-05
11:8318158 A G 0.091212 5.1088e-06
11:8321722 C T 0.763962 3.5913e-05
11:8322127 T C 0.088207 -1.2686e-04
11:8322489 T G 0.184011 1.2059e-05
11:8327356 C T 0.033632 2.2101e-05
11:8329618 C T 0.599971 1.0858e-04
11:8332042 A G 0.021935 1.1673e-05
11:8332350 T C 0.490018 4.8032e-06
11:8333255 C T 1.381739 3.3826e-05
11:8333826 G A 1.374557 -5.8170e-05
11:8334784 A G 0.240445 4.7457e-05
11:8335439 T C 1.444230 -7.6808e-05
11:8336461 T C 0.433181 -6.0756e-05
11:8338131 A G 0.055395 5.6987e-05
11:8339628 A G 0.708528 -7.2027e-06
11:8339853 A G 1.119129 -3.4513e-05
11:8340311 G A 0.064373 3.2085e-05
11:8341087 A G 0.441218 -8.1035e-05
11:8341669 T C 1.611292 6.0124e-05
11:8343327 C A 0.156906 2.5749e-05
11:8343361 C T 0.500547 -1.8287e-04
11:8344098 A G 0.048732 -2.2249e-05
11:8344437 C T 0.045022 8.9162e-05
11:8344709 T C 0.668917 1.1606e-04
11:8351657 C T 1.742846 -1.8163e-05
11:8351765 A C 0.356867 -3.6678e-05
11:8352444 T C 0.171898 -1.9002e-04
11:8363297 C T 1.096107 -2.6730e-06
11:8364991 T C 1.587368 7.4248e-06
11:8366256 A G 0.477778 -4.4630e-06
11:8371880 C G 0.038345 -7.1306e-05
11:8375267 C T 0.132099 -2.9376e-06
11:8375907 A G 0.151142 -3.1207e-04
11:8380719 C T 1.240539 -2.8469e-05
11:8380775 T C 0.028063 5.8304e-05
11:8384816 T C 0.527986 -1.7017e-05
11:8387623 A G 0.032522 3.3587e-06
11:8388766 A G 0.147052 -2.7172e-04
11:8389200 A C 0.563943 7.9254e-06
11:8392474 A G 1.045405 2.5238e-05
11:8396847 T C 0.043126 3.1583e-05
11:8397460 C T 0.030708 8.6117e-05
11:8397824 T C 1.936403 -3.3067e-05
11:8403321 T C 0.026180 5.8139e-05
11:8404535 A C 0.446249 -1.5227e-05
11:8406648 G T 0.051461 -8.4760e-05
11:8406702 C T 0.360613 -1.4909e-05
11:8409110 C T 0.109528 2.5112e-05
11:8414229 T G 0.025758 -2.4922e-06
11:8416028 T C 0.227748 3.6411e-05
11:8416101 C T 0.322566 1.1133e-05
11:8416903 A G 0.189192 1.4122e-04
11:8424993 C T 0.029384 4.7243e-05
11:8425504 T C 0.021334 -1.8955e-06
11:8427304 T C 1.004969 9.7601e-06
11:8429992 C T 0.086714 -2.6610e-05
11:8435078 C A 0.459650 -2.0062e-05
11:8449677 C T 0.103935 -2.6025e-05
11:8480809 C T 0.064694 -4.1043e-05
11:8481479 A G 0.168549 -4.0000e-05
11:8484089 T C 0.945345 3.3409e-06
11:8494482 G A 0.023528 4.9783e-05
11:8500380 G A 0.411892 -3.2040e-05
11:8511435 A G 0.097016 5.9024e-05
11:8529277 A G 0.276028 1.1017e-04
11:8535573 C G 0.262938 7.1057e-05
11:8549553 A G 0.050465 3.9341e-05
11:8567402 C A 0.035028 -1.3347e-05
11:8572643 T C 0.028134 5.9113e-05
11:8573885 G A 0.129976 -1.5178e-04
11:8584507 A G 0.034408 -8.2486e-05
11:8595489 C T 0.753138 2.6989e-05
11:8604593 C T 1.051484 -7.6893e-06
11:8615886 T C 0.145254 1.3269e-05
11:8620053 C A 0.074513 5.3786e-05
11:8639200 C T 1.294253 6.1495e-05
11:8641037 C T 0.023207 -8.4708e-05
11:8646763 C G 0.497567 -1.0960e-04
11:8647312 T C 0.051887 -1.2294e-04
11:8651131 T C 0.042240 9.7689e-06
11:8653359 C T 1.810179 -1.4929e-05
11:8654528 C T 1.454100 1.8821e-05
11:8655569 C T 0.027160 4.8151e-05
11:8659404 C G 0.357049 -4.4870e-05
11:8661751 T C 0.082329 1.4388e-06
11:8664019 G A 0.170976 -3.8668e-05
11:8666411 A G 0.078141 -1.7890e-05
11:8668082 T C 0.141051 -7.8796e-05
11:8673716 G A 0.082436 -2.4319e-05
11:8677892 C T 0.042149 -2.6625e-05
11:8695520 T C 0.033288 2.3054e-05
11:8699294 C T 0.087992 4.8717e-05
11:8700284 G T 0.231448 4.1878e-05
11:8700326 C T 0.116000 3.2441e-05
11:8701836 T C 0.843396 -2.2758e-04
11:8704641 T C 0.058252 -1.1625e-04
11:8704711 C A 0.280043 -3.3424e-04
11:8705528 G C 0.197082 -9.7595e-06
11:8708160 C A 0.055230 3.4294e-05
11:8708527 T C 0.314994 -2.4803e-05
11:8710244 T G 1.351077 -1.4640e-04
11:8710511 T C 0.839942 -2.6591e-04
11:8712173 A C 0.041494 8.2298e-05
11:8719262 A G 0.081679 -4.9817e-05
11:8723431 G C 0.076548 3.8183e-05
11:8727959 T C 0.036365 6.4483e-06
11:8729851 G T 0.023937 3.9556e-05
11:8730167 C T 0.055301 -1.1388e-04
11:8731752 C G 0.047067 5.3785e-05
11:8735662 A G 1.159214 -2.4676e-04
11:8736695 C T 0.968370 -6.4976e-05
11:8737724 T C 0.112446 4.9297e-05
11:8737750 G A 0.115792 3.8336e-06
11:8739821 G A 0.065094 3.6002e-05
11:8745203 G A 0.056681 4.2361e-05
11:8745413 T C 0.043938 7.2346e-05
11:8747977 A G 0.055178 -4.1889e-04
11:8751640 C G 0.611292 6.2634e-05
11:8751889 G C 0.943722 2.5099e-06
11:8757577 A G 0.028089 -7.8378e-06
11:8758026 C A 0.028449 2.0547e-05
11:8760078 C T 0.037099 6.9257e-05
11:8762162 G T 0.208858 -2.0713e-05
11:8763228 T C 0.034528 1.1820e-05
11:8777654 T C 0.045148 -9.1908e-05
11:8782754 A C 0.102715 -1.0551e-06
11:8795126 A G 0.022827 3.3763e-05
11:8808587 G A 1.347825 -1.4142e-04
11:8812517 C T 0.045243 -5.8158e-06
11:8819939 C T 0.061984 -1.7191e-05
11:8822601 A G 0.400532 -5.7287e-04
11:8826779 G A 0.470939 -1.9596e-04
11:8828017 C T 0.539791 5.0744e-05
11:8829168 G A 1.498982 7.0807e-05
11:8834224 C T 0.022561 -1.8769e-05
11:8839229 C G 0.911420 1.2087e-05
11:8839379 A G 0.566819 5.8455e-05
11:8852014 G A 0.179549 -6.2483e-05
11:8854947 G T 0.027738 1.6466e-05
11:8857329 T C 0.071861 3.4863e-05
11:8874075 C T 0.501699 4.7995e-05
11:8875294 A G 0.068047 -1.5864e-04
11:8876852 T C 0.996998 -1.3530e-06
11:8877495 C T 0.029958 -1.9141e-05
11:8878635 C G 0.072789 2.3240e-05
11:8903943 G A 0.252302 -1.4777e-05
11:8906862 G T 0.743290 2.0524e-05
11:8933064 A G 0.498924 5.5755e-05
11:8936464 C T 0.074386 1.7854e-05
11:8947586 G C 0.326756 -4.2300e-05
11:8954004 T C 0.060390 -5.6081e-05
11:8957124 A G 0.035294 -1.4487e-06
11:8965698 C T 0.687914 1.1898e-05
11:8970780 T G 0.025577 4.7433e-06
11:8988946 A G 0.022123 -2.9291e-05
11:8998158 A C 0.639105 4.2438e-05
11:9008674 G A 0.365978 -4.7446e-05
11:9019246 T C 0.040919 8.0929e-05
11:9023421 A G 0.910323 -6.9780e-06
11:9024044 A G 0.041893 4.6578e-05
11:9026949 C T 0.156010 -5.0674e-05
11:9038921 T C 0.076999 9.9492e-05
11:9043825 T G 0.115046 -1.6637e-05
11:9045960 A T 0.217981 -2.2670e-05
11:9046805 T C 0.069264 7.0107e-05
11:9051475 C G 0.156672 -7.7884e-05
11:9052854 T C 0.056122 -4.7202e-06
11:9054934 T C 0.206206 -4.0238e-05
11:9066476 T C 1.522637 -3.3566e-05
11:9067267 C T 0.081517 -5.0844e-05
11:9068979 G A 0.073296 2.7098e-05
11:9069046 A G 0.267632 8.5050e-06
11:9073835 A G 0.051747 -8.9105e-05
11:9075058 A G 0.025119 -3.2261e-05
11:9078676 T C 0.392359 -1.0139e-05
11:9080554 T C 0.114241 5.8721e-05
11:9081299 C T 0.072046 5.6159e-05
11:9082068 A G 0.028319 3.9869e-05
11:9084461 A G 0.418871 2.8506e-05
11:9084515 T C 0.109921 5.8394e-05
11:9086219 A G 0.071546 8.5293e-06
11:9087533 G A 0.476386 3.3055e-05
11:9088645 A G 1.389763 3.1819e-05
11:9089120 A G 1.617722 -1.3664e-05
11:9089554 A C 0.425953 -1.2991e-04
11:9092711 G T 0.060352 -1.2991e-05
11:9094508 A G 1.827014 -8.7309e-06
11:9094566 T C 1.797842 2.5447e-05
11:9099303 A C 0.070267 1.8132e-04
11:9099847 A G 0.026706 -2.9779e-05
11:9100087 C T 0.035606 3.5935e-05
11:9107703 T C 0.039832 3.5552e-05
11:9109287 A G 0.331849 1.2619e-05
11:9109465 A T 0.256525 -3.2281e-05
11:9113474 C T 0.937243 1.0080e-06
11:9115640 C T 0.070488 4.2542e-05
11:9115771 G A 0.196508 2.2271e-04
11:9117898 A G 0.417930 -3.3908e-06
11:9122383 A C 0.176449 2.9436e-05
11:9125228 A C 0.504585 1.0126e-06
11:9126317 C T 0.853477 1.3530e-05
11:9126448 A T 0.038300 3.0960e-05
11:9130147 G A 0.757416 1.9175e-05
11:9140185 G A 0.845116 2.3723e-05
11:9145807 A C 1.235005 1.1309e-04
11:9145922 A G 0.058157 -1.8234e-04
11:9146808 T C 0.041708 -6.6014e-05
11:9159508 T C 0.871413 3.9641e-05
11:9159739 G A 0.183245 4.9629e-04
11:9163948 T C 0.841094 2.3155e-05
11:9169023 T G 0.039511 2.1696e-05
11:9175535 T G 0.040578 -4.3225e-05
11:9177083 C T 0.438459 5.5316e-07
11:9217005 C T 0.217177 -7.1026e-06
11:9217846 T C 0.157120 -2.1150e-05
11:9221693 G A 1.136893 -5.9142e-06
11:9222373 T C 0.037368 1.5712e-05
11:9225486 G C 0.545991 -1.1204e-04
11:9232590 C T 0.525224 1.6781e-05
11:9235473 G A 0.078223 6.9311e-06
11:9257415 A G 0.077187 -7.8891e-05
11:9262333 T C 0.218699 5.0425e-07
11:9262696 C T 0.028657 3.9919e-05
11:9263677 C G 0.213522 -1.7187e-05
11:9274919 A G 0.410201 -1.0190e-05
11:9295884 C T 0.921144 3.5334e-05
11:9323353 C T 0.148500 -1.3342e-04
11:9333089 G C 0.949298 4.6462e-05
11:9336505 G A 0.036184 -4.8505e-05
11:9343753 A G 0.041906 6.1619e-05
11:9350614 A G 1.827102 2.4489e-05
11:9351664 G T 0.194667 4.8557e-04
11:9352951 A G 0.368218 -2.0499e-04
11:9363348 G T 1.545306 -1.0993e-04
11:9365563 C G 1.361677 2.4446e-05
11:9365758 A G 0.193145 4.8469e-06
11:9366309 G A 1.604005 -1.1450e-04
11:9366346 T G 1.806910 -3.3810e-04
11:9372626 C T 0.734958 6.6884e-06
11:9373959 T C 0.350577 -2.8158e-04
11:9389032 T C 1.298908 -8.0511e-06
11:9389140 G A 0.291988 7.2079e-05
11:9395220 A C 0.030715 5.5856e-05
11:9401325 T C 1.592924 -1.0316e-04
11:9404876 G C 0.025427 -6.3863e-05
11:9416086 A G 0.045652 -4.2204e-05
11:9440298 G C 0.057654 9.3336e-07
11:9450017 C T 0.156582 8.5328e-05
11:9461491 C A 0.030848 2.9846e-06
11:9462003 A G 0.027556 2.5312e-05
11:9485567 T C 0.052451 1.6064e-05
11:9491474 G A 0.878434 -6.9057e-05
11:9491894 G T 0.160155 3.0655e-04
11:9492137 G A 0.231205 -9.3407e-05
11:9502592 G T 0.319746 4.8524e-05
11:9518551 A C 0.161369 9.6043e-05
11:9518763 G A 0.163433 -1.0042e-05
11:9520287 C A 0.059524 -2.0792e-05
11:9533701 G A 0.878771 -8.5215e-05
11:9536395 A G 0.041682 -2.2639e-05
11:9537904 C G 1.958253 1.6023e-05
11:9546581 C T 0.383018 1.3743e-04
11:9551310 A G 0.043350 8.0238e-05
11:9555086 C A 0.792097 4.9641e-05
11:9555740 T C 0.252010 -3.4121e-05
11:9558148 G A 0.040361 -2.0529e-05
11:9561625 C T 0.196254 -2.5323e-05
11:9561821 C T 0.084737 6.4533e-05
11:9569981 C T 0.524624 4.8945e-05
11:9570229 A G 0.023016 -1.6286e-05
11:9573518 C T 0.285740 7.4214e-05
11:9573792 T G 0.212714 2.4770e-05
11:9585259 A G 1.807397 5.9361e-05
11:9590024 A G 1.024830 -9.2092e-06
11:9602840 G T 0.326016 -2.9307e-06
11:9613447 G A 0.545494 6.1419e-05
11:9615459 T G 0.273471 -3.5232e-05
11:9633962 A G 0.024161 -3.6051e-05
11:9634716 T G 0.076103 3.3595e-05
11:9636854 G A 0.573382 -6.0420e-05
11:9638010 A C 0.051861 1.1447e-05
11:9641847 G C 0.556754 -5.5933e-05
11:9658548 T A 0.119327 7.4642e-05
11:9660750 A G 0.037118 1.5735e-05
11:9661603 A G 0.471410 1.1329e-05
11:9663767 C T 0.963284 1.1771e-05
11:9669728 G A 0.585044 -2.0349e-05
11:9670404 C G 0.822837 5.2580e-06
11:9673168 G A 0.141411 3.3622e-06
11:9681095 T C 0.066041 3.6742e-05
11:9691765 T G 1.281287 2.0850e-05
11:9697344 C T 1.353459 -2.5424e-06
11:9722176 G A 0.053948 -1.3607e-04
11:9734173 A G 0.538535 2.1270e-06
11:9738221 T C 0.692095 -2.6853e-05
11:9750579 C T 0.073903 1.8900e-05
11:9750658 T C 0.991295 -3.6725e-06
11:9759713 G T 1.133628 6.3262e-05
11:9767648 C A 0.144131 4.3814e-05
11:9769562 G C 1.289599 3.9400e-03
11:9775520 G A 0.050991 -9.4828e-06
11:9778416 A G 0.036119 -1.7497e-04
11:9781686 C A 0.023363 2.3053e-05
11:9784245 T C 0.062354 -7.8765e-06
11:9786017 A G 1.797121 1.4291e-04
11:9787460 G A 0.066337 -2.2086e-04
11:9791440 G C 0.093335 -3.3853e-05
11:9800450 T C 0.776163 1.2752e-05
11:9803394 C T 0.060316 4.2145e-05
11:9805846 A G 0.044996 1.2191e-05
11:9808236 G A 0.078167 -2.0946e-05
11:9818132 A G 0.491826 1.0847e-04
11:9825447 T C 1.740031 5.1880e-04
11:9838591 A G 0.062082 -9.8315e-06
11:9845634 G T 0.413291 3.9886e-05
11:9853074 A G 0.031250 4.7253e-05
11:9853777 C G 0.228352 -1.0479e-05
11:9854857 T C 1.367211 2.7855e-06
11:9858293 C T 0.090693 -1.9162e-05
11:9861208 C G 0.046456 7.6828e-06
11:9863971 G T 0.068239 -2.4829e-06
11:9870622 T C 0.499512 2.9104e-05
11:9871369 A G 0.028037 -1.0606e-04
11:9873283 T C 1.128259 2.1831e-05
11:9876766 C T 1.744829 7.2058e-05
11:9879569 A G 0.034084 1.3676e-04
11:9879838 T C 0.240926 1.8725e-04
11:9883493 C G 0.061377 -1.3811e-05
11:9883916 C T 0.022425 1.5343e-05
11:9885732 T C 0.028313 -2.6088e-05
11:9894090 T C 0.410902 3.1204e-05
11:9895029 A G 0.056872 -5.4401e-06
11:9897706 G A 0.087554 -8.7356e-05
11:9914904 C T 0.360142 5.4147e-05
11:9928979 T C 1.213499 1.1133e-05
11:9930813 G A 1.500570 1.7487e-04
11:9933451 T C 0.041880 -9.8320e-05
11:9935026 C T 0.128934 5.6830e-05
11:9938068 C T 0.435745 2.0760e-05
11:9939818 G A 0.596962 -5.0109e-07
11:9951257 A G 1.555394 2.1306e-05
11:9972479 C T 1.133144 1.6633e-05
11:9973511 C T 0.271497 2.8427e-05
11:9991353 G A 0.149412 4.5506e-05
11:9996895 C T 0.161775 8.6140e-05
11:9997974 T C 0.044545 1.4449e-05
11:9998709 C T 0.387741 3.6472e-06
11:10002670 C T 0.050351 1.5027e-05
11:10002761 G A 0.096892 7.7953e-06
11:10019879 A G 0.127149 9.0009e-05
11:10027358 T C 0.083688 -3.3403e-05
11:10027433 C T 1.161830 3.3762e-05
11:10027536 C T 0.064217 -5.3192e-05
11:10033460 G C 0.039764 1.9197e-05
11:10035982 T C 0.044191 4.0208e-05
11:10042385 T C 0.066622 -5.1084e-05
11:10046022 G A 0.247664 1.0730e-05
11:10071404 C T 0.041250 6.6127e-06
11:10074294 C A 0.079167 8.0720e-05
11:10078491 A C 0.031127 8.3249e-06
11:10086370 G A 0.041146 -2.8670e-06
11:10096736 G A 1.007511 1.5508e-05
11:10107344 T C 0.125403 -4.9003e-05
11:10112972 G C 0.039647 3.6179e-06
11:10117179 C T 0.617527 -4.8728e-06
11:10117435 A G 0.167228 6.1358e-05
11:10118383 T C 0.054376 -3.8782e-05
11:10119764 A G 0.358954 2.7566e-06
11:10147968 C T 0.439627 -1.3901e-05
11:10163242 T C 0.117483 -6.9895e-05
11:10164456 C A 0.093160 -1.4170e-04
11:10169895 A G 0.074967 -9.2792e-06
11:10174418 G A 0.028572 6.0235e-05
11:10207389 T C 0.119106 -4.2349e-05
11:10208793 G A 0.268414 -2.0239e-05
11:10209920 A G 0.041526 4.8381e-05
11:10222471 T C 0.070322 -1.0709e-04
11:10226754 G A 0.034178 -8.0266e-06
11:10229851 A G 0.897814 -2.6403e-05
11:10233156 C T 0.116350 -6.7790e-05
11:10236665 C G 0.045243 4.1207e-05
11:10246093 G C 0.037923 3.2417e-05
11:10257316 C T 0.632740 1.8388e-06
11:10259378 A G 0.986238 4.7565e-05
11:10267755 T C 0.073646 5.6460e-05
11:10268593 T C 0.366601 9.0179e-05
11:10325325 A C 0.983077 2.1768e-05
11:10329244 C T 0.067236 -8.7163e-05
11:10330248 G A 0.054217 -3.3210e-05
11:10350538 A G 0.233175 4.6578e-05
11:10355588 T C 0.132355 7.9778e-05
11:10357572 T C 0.947354 3.4755e-03
11:10368960 C T 0.054908 2.7448e-05
11:10369246 A C 0.056035 -8.9001e-05
11:10370119 T C 0.095075 -3.7707e-05
11:10370420 C A 1.027297 2.8009e-04
11:10371614 A G 0.086889 -1.9391e-05
11:10372354 A G 0.058771 -5.7563e-05
11:10372959 T C 0.948048 -4.4468e-05
11:10374712 C T 0.534611 2.6117e-06
11:10377144 G A 0.104822 4.0433e-05
11:10378219 G A 0.127354 6.5351e-06
11:10378840 G A 1.405583 -1.2787e-05
11:10379453 C T 0.030919 -2.6058e-05
11:10388782 G A 0.356221 -2.5429e-05
11:10389109 G T 0.022616 -1.1178e-05
11:10391561 T C 0.030400 -3.0949e-05
11:10395235 C T 0.129346 -7.4928e-05
11:10395597 G A 0.047203 9.3462e-06
11:10396840 G A 0.135565 -1.5085e-04
11:10397895 A G 0.022383 2.6165e-05
11:10400414 T C 1.002853 -4.0544e-05
11:10400947 T C 0.046051 2.6018e-05
11:10404398 T C 0.108317 3.7431e-05
11:10409382 C G 0.225888 -5.9478e-06
11:10414796 G A 0.030468 2.1406e-05
11:10414834 T A 0.034256 2.7015e-05
11:10417080 C T 1.604830 6.2125e-05
11:10419014 G A 0.051952 1.5521e-05
11:10422212 G A 0.032957 3.2518e-05
11:10424636 A G 1.897723 -6.9809e-05
11:10427357 C T 0.318236 -9.3933e-06
11:10432335 A G 0.407634 -4.0080e-05
11:10433350 A C 0.279265 5.8808e-05
11:10433907 C T 0.471744 1.1536e-04
11:10433953 G T 0.181408 2.7990e-05
11:10437082 C T 0.065288 -2.6942e-05
11:10438451 T C 0.030945 1.8238e-05
11:10454314 T C 0.244973 -3.5900e-05
11:10454369 G A 0.170447 -1.5949e-04
11:10455509 T G 0.096246 1.6751e-04
11:10471356 T C 0.081744 1.8980e-04
11:10473889 T C 0.920752 -1.1767e-04
11:10474167 T C 0.068232 1.0604e-04
11:10475761 A G 1.192372 9.3256e-08
11:10476115 C A 0.027229 3.5264e-05
11:10476698 T C 0.105662 -2.6922e-05
11:10476898 C T 1.425921 -5.3407e-06
11:10486254 T C 0.486739 -1.3592e-04
11:10486898 A G 0.121459 -3.6466e-05
11:10503736 T C 0.173106 -9.7834e-07
11:10503756 A G 0.175345 -1.7773e-04
11:10505942 A G 0.073769 2.2560e-05
11:10508408 G C 1.589354 -1.9599e-05
11:10511142 T C 0.208890 3.6560e-05
11:10512308 T C 0.175069 -3.2392e-06
11:10513317 C A 1.493088 -8.9090e-06
11:10515793 G A 0.232662 4.6121e-05
11:10518289 C T 1.685724 -2.0723e-06
11:10518518 C T 0.071420 -8.7417e-06
11:10518585 G A 0.367981 -6.8606e-05
11:10518858 G A 0.047586 1.1782e-05
11:10518977 G A 1.024350 7.9682e-05
11:10519088 C G 0.730145 -3.3637e-05
11:10519151 G A 0.159474 4.6314e-05
11:10521749 T C 0.053548 -9.3538e-05
11:10521764 C T 0.817634 3.5339e-05
11:10525791 C A 0.029673 8.6817e-05
11:10526060 T C 1.799195 2.2660e-05
11:10528501 G A 0.466992 2.2157e-04
11:10534866 T C 1.065684 2.2766e-05
11:10538816 T C 0.140713 -4.7250e-05
11:10539401 A G 0.024415 3.4667e-05
11:10540372 G A 0.040020 -6.9865e-05
11:10549401 T C 0.226813 7.0770e-06
11:10550251 C T 0.237219 2.9073e-05
11:10551106 C T 1.302825 4.8323e-05
11:10555586 G C 0.023817 -1.5881e-05
11:10555589 G A 0.833902 2.1418e-05
11:10564929 T C 0.250605 2.0419e-05
11:10569664 A G 0.049936 -4.9899e-06
11:10577397 G T 0.629728 -4.7720e-05
11:10580684 T C 0.035395 2.4422e-04
11:10583210 G T 0.026414 -7.3447e-05
11:10588485 C T 0.033701 3.2003e-05
11:10601396 C T 0.024093 -3.3611e-05
11:10611665 T C 0.142362 3.4661e-05
11:10611915 C A 0.030302 -7.9650e-05
11:10614128 G A 0.174680 4.5494e-06
11:10616209 A G 1.140746 8.3860e-05
11:10616376 G A 0.056846 4.3531e-05
11:10621793 A G 0.078223 2.6923e-05
11:10629254 T C 0.064253 -2.0733e-06
11:10631200 T C 0.024626 -7.3415e-06
11:10631247 T C 0.963193 2.2369e-04
11:10632484 G A 0.833334 6.6683e-05
11:10634090 T C 0.034067 2.6514e-04
11:10634502 C A 0.036612 -5.9546e-05
11:10647702 A G 0.959292 2.0041e-04
11:10647977 C T 0.042685 4.3574e-05
11:10647995 A G 0.081410 7.3492e-05
11:10649293 A G 0.032445 1.9421e-04
11:10650329 T C 1.122336 4.4292e-05
11:10650367 A G 0.135926 -8.1591e-05
11:10650802 C T 0.064350 1.4773e-05
11:10656687 C T 0.848297 -2.1127e-05
11:10658735 G A 1.290501 1.3527e-05
11:10659203 G A 0.119389 -2.9340e-05
11:10662131 T C 0.030955 1.0983e-05
11:10665235 T C 0.574187 -1.8773e-05
11:10668389 G A 0.032088 -1.8919e-05
11:10672895 C T 0.075490 9.1004e-05
11:10673739 C T 1.379266 7.2197e-05
11:10682045 A G 0.159805 7.0151e-05
11:10684290 A G 0.404430 6.6171e-06
11:10697390 C T 0.815067 6.9047e-05
11:10700646 C T 0.096714 -5.4347e-05
11:10708267 G A 0.363034 -1.2369e-05
11:10709412 G T 0.050423 3.9650e-05
11:10709910 G A 1.428929 -4.7392e-05
11:10711415 G T 1.005278 -7.6089e-05
11:10713664 A G 0.028280 -3.3521e-05
11:10715124 C T 1.433006 -5.2153e-05
11:10715721 A G 0.523949 1.0111e-05
11:10716408 C T 0.047988 -4.6363e-05
11:10725139 A G 0.029234 -5.5064e-05
11:10728006 A G 0.140895 5.9086e-05
11:10730679 C T 0.521261 -1.0596e-04
11:10732137 C A 1.637826 -2.4474e-05
11:10734295 T C 0.033081 6.4423e-06
11:10740366 G C 1.000565 -7.7442e-05
11:10745929 C T 0.066953 3.2874e-05
11:10752702 A G 0.304296 -3.4516e-05
11:10753730 A G 0.085750 3.5681e-05
11:10753952 A G 0.340700 -1.4955e-05
11:10756026 G T 0.170915 -3.5078e-05
11:10757334 G A 0.943508 4.6047e-05
11:10757425 C T 0.247346 4.7856e-05
11:10757759 T C 0.153264 2.0530e-05
11:10757993 C T 0.328717 4.9316e-05
11:10763914 C T 1.081472 1.2642e-04
11:10765419 A G 0.195420 5.4047e-05
11:10771040 C G 0.211062 -1.7974e-05
11:10771526 C G 0.830968 4.5739e-06
11:10774685 T C 0.384982 1.9426e-05
11:10776938 C T 0.067171 -6.5614e-06
11:10782467 T C 0.178438 1.0970e-06
11:10785143 C T 0.037625 -4.9530e-05
11:10786142 T C 1.152180 -1.3146e-05
11:10791983 A G 0.250877 1.0816e-05
11:10793511 C T 0.079686 -1.9143e-04
11:10795125 T C 0.543306 1.4386e-05
11:10797903 A G 0.107379 -6.2711e-05
11:10799435 T C 1.275227 8.1773e-06
11:10801535 G T 1.800555 -1.0095e-05
11:10813169 G A 0.851633 1.9143e-06
11:10814022 A C 0.055080 -3.1215e-05
11:10817602 G A 0.066139 4.7922e-05
11:10818213 C T 0.109911 1.6772e-05
11:10825093 T C 0.049011 -4.0781e-05
11:10825671 T C 0.043311 -9.3461e-05
11:10829106 T C 0.095331 -8.6394e-05
11:10830691 T C 0.039890 8.1195e-05
11:10853208 T C 0.044921 1.3281e-04
11:10860511 C T 0.063292 -1.7907e-05
11:10860648 T C 0.896730 4.8412e-05
11:10860810 A G 0.230221 3.4963e-05
11:10869189 G T 0.071157 -5.9877e-06
11:10871733 A G 0.107399 -3.1023e-05
11:10873162 A G 0.050319 -2.9132e-04
11:10874540 A G 0.021721 -2.9916e-05
11:10874594 G A 0.163313 1.3807e-05
11:10875055 C T 0.066512 4.7865e-05
11:10876353 C T 0.164651 9.7414e-06
11:10876443 A G 0.161739 7.6538e-06
11:10886178 A G 0.048472 2.2088e-05
11:10889343 A G 0.834707 -1.0573e-04
11:10895618 A G 0.036742 -2.7085e-05
11:10899537 T C 0.036807 4.8285e-05
11:10900267 T C 0.166637 3.6128e-05
11:10901377 G A 0.125818 3.5360e-05
11:10914196 T C 0.859063 -1.7554e-04
11:10919211 G T 1.130080 -1.2919e-04
11:10921626 G A 1.000996 -3.5673e-04
11:10922232 T C 0.198494 -1.6395e-04
11:10929018 G A 0.088554 6.0034e-05
11:10929246 C T 0.293014 6.0016e-05
11:10931092 C T 0.070459 1.3104e-05
11:10932454 G C 0.063708 4.6761e-05
11:10933191 G T 1.339395 -1.1543e-04
11:10940064 G A 0.043970 -6.4823e-05
11:10941918 C A 0.385504 -6.7727e-05
11:10943905 T C 0.037943 4.4687e-05
11:10954504 C T 0.313459 7.6120e-06
11:10955151 A G 0.186709 4.3905e-05
11:10955318 T G 0.100677 -3.9469e-05
11:10956057 G C 0.064282 1.9124e-04
11:10958640 C T 1.075126 3.5076e-06
11:10962378 C T 1.660462 -2.5995e-05
11:10963705 G A 1.436343 -8.4887e-05
11:10967638 T C 0.196858 -4.7695e-05
11:11000630 A G 1.844470 8.1154e-06
11:11007887 T C 0.040851 5.5967e-05
11:11007971 G T 0.624921 5.2534e-05
11:11010800 T C 0.068508 4.4504e-06
11:11011562 T C 0.630799 -4.3080e-05
11:11013545 G A 0.133718 -1.3319e-05
11:11015475 T C 0.040075 -5.4504e-05
11:11019946 G A 0.147497 -5.0986e-05
11:11021312 T C 1.724053 1.3522e-05
11:11027351 G A 1.166497 4.2381e-05
11:11034353 T C 0.055554 1.3558e-05
11:11035349 T C 0.711647 4.0541e-05
11:11035463 T C 0.055577 -2.7704e-05
11:11042515 T C 0.112602 -6.5494e-05
11:11044669 C T 0.402259 2.0333e-05
11:11048313 C A 1.959110 2.0894e-05
11:11048420 A G 0.098982 -1.7882e-05
11:11050669 C G 0.087687 9.0271e-06
11:11050931 T G 0.326562 1.8452e-05
11:11054172 C A 1.401941 5.0417e-05
11:11056604 A G 0.099966 3.0837e-05
11:11062758 C T 1.073286 1.0656e-05
11:11063203 T C 0.053935 -3.1293e-05
11:11064957 G A 0.469858 1.2539e-04
11:11066719 C A 0.042831 -4.2762e-07
11:11067183 A C 0.020818 -2.0035e-05
11:11070405 T G 0.113903 5.4491e-06
11:11070487 G A 0.605537 3.2839e-05
11:11075578 A C 0.415930 4.7311e-05
11:11075960 G A 0.234340 7.9126e-06
11:11076666 C T 1.695912 8.0310e-05
11:11085043 G A 0.045428 6.7621e-06
11:11085212 A G 0.208975 -6.9895e-06
11:11085445 T C 0.882741 1.2338e-05
11:11085664 A G 0.045415 2.2939e-05
11:11086816 G T 0.637222 9.6403e-05
11:11089620 T G 0.101245 -5.8156e-05
11:11094475 C T 1.386657 2.2793e-05
11:11100823 C G 0.094698 -1.3492e-05
11:11101926 A G 0.041987 -1.4428e-04
11:11108962 C T 0.608738 -8.8329e-07
11:11115392 G A 0.746578 1.6314e-05
11:11116933 G A 0.156556 -1.5773e-05
11:11118486 T C 0.463821 -3.7095e-05
11:11119022 C T 1.388328 -5.0456e-06
11:11121857 C A 0.545832 -2.7896e-05
11:11122577 A C 0.150850 9.7170e-05
11:11130501 C A 0.032584 -4.1222e-05
11:11134733 T C 0.098382 -4.9686e-05
11:11138806 A C 1.325169 -1.0316e-05
11:11140165 G A 0.169178 -5.2773e-05
11:11144642 G T 0.372466 1.9400e-05
11:11151077 A G 0.969188 1.0236e-05
11:11154436 G T 0.048401 -4.9064e-05
11:11159148 A C 0.095974 -1.3163e-05
11:11163649 A G 1.739866 2.1471e-06
11:11164516 G T 0.029585 -7.7319e-06
11:11165364 G A 0.354595 1.3578e-05
11:11167209 C G 1.804671 8.8211e-06
11:11167506 G A 0.061721 -6.5290e-05
11:11176615 G T 0.266028 2.4453e-05
11:11182808 G A 0.462747 -7.7292e-06
11:11184095 T C 0.124114 -2.6017e-05
11:11189817 A C 0.139457 -1.3119e-05
11:11193569 G A 0.228235 -1.2367e-05
11:11198251 C T 1.861257 4.2117e-05
11:11201439 G A 0.688207 1.1340e-04
11:11202389 A G 0.368786 6.2991e-05
11:11202972 A T 1.296383 -1.2410e-05
11:11205233 G A 1.000490 -2.8744e-05
11:11206934 T C 0.781064 -1.5086e-05
11:11211122 A G 0.423382 1.2619e-04
11:11215710 G A 0.268537 -6.8520e-05
11:11223372 G T 0.711641 1.1281e-04
11:11226112 C A 0.290959 1.0561e-05
11:11228374 G C 0.847764 -2.2931e-05
11:11232050 A G 1.034541 -2.6229e-05
11:11234933 C A 0.060244 6.6664e-05
11:11241192 G C 0.204168 -6.3758e-05
11:11243840 A C 0.083088 2.6357e-05
11:11243909 G A 0.277849 -3.7570e-05
11:11251907 G A 0.491021 1.1038e-05
11:11256491 T C 0.295711 -7.5067e-06
11:11258494 T C 0.035560 -1.7314e-05
11:11260446 A C 1.827618 -3.4563e-05
11:11261148 G T 0.023632 8.8090e-05
11:11269911 T C 1.457963 5.7399e-06
11:11275557 A G 0.067440 -3.7537e-05
11:11280629 C T 0.854048 1.3547e-05
11:11283138 T C 0.066473 1.3981e-05
11:11284351 A G 0.068450 -6.0696e-05
11:11288590 G A 0.396225 -5.9251e-05
11:11293571 T C 0.030799 4.5814e-05
11:11301309 G A 0.255077 -7.1918e-05
11:11302993 T C 0.048066 2.4458e-04
11:11309469 C A 0.185319 -1.8725e-05
11:11309993 A G 0.045363 -9.1346e-05
11:11311488 A G 0.143332 2.7962e-05
11:11312500 T C 0.481712 -2.1247e-05
11:11312837 T C 0.366575 1.5562e-05
11:11314132 C T 0.810377 -1.9654e-05
11:11314205 A G 0.031156 2.7010e-05
11:11316990 A G 0.123254 -6.3665e-05
11:11317869 G A 0.673812 1.5714e-05
11:11317909 A C 0.773657 -2.1532e-05
11:11317991 T C 0.105451 -1.0134e-04
11:11319627 A G 0.034457 -4.0046e-05
11:11323701 A C 1.040874 -1.1442e-05
11:11326225 T C 1.345536 1.2859e-05
11:11329510 A G 0.293169 -2.5584e-06
11:11329832 T C 0.648040 -1.2694e-05
11:11330448 G A 0.669868 2.4339e-05
11:11332168 T C 1.086158 -5.4745e-06
11:11338146 G A 0.340298 3.6285e-06
11:11341186 A G 0.113640 -1.4193e-05
11:11346056 C T 0.371441 -2.1987e-05
11:11348794 T C 0.149477 -1.4495e-05
11:11349687 C T 1.437982 4.8377e-05
11:11351802 A G 0.147747 -4.9938e-05
11:11353014 C T 1.769555 8.7020e-05
11:11355800 C A 0.089790 2.9195e-05
11:11356753 G T 0.454967 7.3224e-05
11:11358693 C A 0.309051 -1.2530e-05
11:11359980 A G 1.903789 1.5373e-04
11:11361034 T G 0.923829 -2.0742e-05
11:11362285 A G 0.053669 -2.5404e-05
11:11363558 C T 0.421110 6.3034e-06
11:11364026 A G 0.557341 -2.4545e-05
11:11365617 G C 0.674918 -4.4257e-05
11:11365840 G A 0.176816 -2.2289e-05
11:11366499 T G 0.537133 -1.9129e-05
11:11368102 G A 0.032253 -9.5446e-06
11:11369194 G T 0.785417 1.1593e-05
11:11370908 A G 0.118480 -4.5075e-05
11:11375139 C G 0.550609 1.6285e-05
11:11376253 A G 1.388504 1.1879e-05
11:11376765 T C 0.381155 1.9321e-05
11:11383342 G A 0.065425 -1.8726e-05
11:11389077 G A 0.650793 -2.4749e-05
11:11391914 C A 0.244090 -4.3460e-06
11:11392698 T C 0.278054 -6.8395e-06
11:11395350 C T 0.244548 5.1757e-05
11:11396532 C T 0.030211 3.6189e-05
11:11396579 T C 0.159834 -1.5290e-05
11:11397975 T C 0.348350 1.1478e-04
11:11398285 G A 1.430036 9.1215e-06
11:11401510 G A 0.416368 1.1078e-05
11:11402344 T G 0.048615 -5.1830e-06
11:11402963 C A 0.683341 -4.7112e-05
11:11403007 G A 0.168740 -3.1265e-05
11:11408550 T C 0.201548 -1.4237e-05
11:11409067 G T 0.349217 4.0026e-05
11:11410851 A G 1.008452 -2.0591e-06
11:11413235 A G 0.269443 -1.4059e-05
11:11415019 C T 0.234866 2.8692e-06
11:11418760 C A 0.254120 -2.4318e-05
11:11420149 G A 0.271153 3.7467e-05
11:11424193 T C 0.025200 9.9629e-06
11:11424591 G A 0.614197 -8.1778e-05
11:11426275 T A 0.038939 -4.0281e-05
11:11427629 T C 0.282893 4.9279e-06
11:11431162 C T 0.091160 -7.6846e-07
11:11437641 T C 0.188504 2.2003e-05
11:11438569 G T 0.168773 -9.0043e-05
11:11441428 G A 0.770025 -1.3331e-05
11:11443971 C T 0.056726 2.2778e-05
11:11446037 C A 0.184878 3.3471e-05
11:11448210 A G 0.115578 -4.5318e-06
11:11449449 C T 0.334244 -2.5402e-05
11:11453232 T C 0.472848 -8.9577e-05
11:11453685 C A 0.169941 -5.7635e-05
11:11455934 C T 1.691404 -3.5983e-05
11:11456749 G A 0.278765 6.7628e-05
11:11461222 G A 0.251536 -1.1952e-04
11:11465059 G A 0.082523 1.6992e-05
11:11466345 C A 0.052205 1.2681e-04
11:11468382 T C 0.073636 -1.7509e-05
11:11474462 T C 0.326792 -7.1394e-05
11:11474755 A G 0.031756 -9.0833e-05
11:11475827 A G 0.376731 2.3042e-04
11:11478010 T C 0.129613 1.8272e-04
11:11479866 T C 1.083955 3.2673e-06
11:11480055 A G 0.078654 8.5266e-05
11:11480817 T C 0.207326 -1.1544e-06
11:11482187 G A 1.972314 7.7958e-05
11:11482907 C T 0.047771 -3.8312e-05
11:11485261 C A 0.120969 7.0653e-05
11:11489726 G A 0.256739 2.4991e-05
11:11489781 A G 1.808514 -7.9201e-05
11:11493778 A G 0.075675 1.5051e-04
11:11494663 T C 0.189146 -3.3229e-05
11:11496302 C A 1.742018 -1.1617e-06
11:11496352 A G 0.538019 -1.1707e-05
11:11497311 G A 0.020078 -2.3835e-05
11:11499176 C T 1.475107 6.6035e-06
11:11503468 C T 0.038550 1.4547e-06
11:11504228 A G 0.021088 -8.6904e-06
11:11504283 T G 0.992996 -5.4517e-05
11:11508436 C T 0.270160 -2.8978e-06
11:11511326 G A 1.498969 2.1922e-05
11:11512190 G T 0.703900 -8.1759e-06
11:11521192 A G 0.041176 1.1204e-05
11:11521754 A G 0.025236 1.1248e-04
11:11530118 T C 0.654305 5.8102e-05
11:11538360 C T 0.334806 -4.6819e-05
11:11541885 T C 0.114091 -1.1233e-05
11:11542895 T C 0.545228 -1.2826e-05
11:11543155 T C 1.865408 -5.4234e-05
11:11555866 A G 1.396238 -1.8413e-05
11:11562656 C T 0.376121 -3.4608e-05
11:11570895 A G 0.496035 2.5282e-05
11:11579457 A G 0.022688 7.4056e-05
11:11586921 A G 0.367341 -7.7389e-05
11:11587703 G A 0.844486 8.4944e-06
11:11589700 T C 0.020912 5.0546e-05
11:11592691 C T 1.694133 8.4658e-05
11:11593573 T C 0.054259 7.0348e-05
11:11594444 C T 0.303436 1.1601e-05
11:11595622 C T 0.300086 -4.4638e-05
11:11599803 T C 0.033879 2.5727e-05
11:11602225 G T 0.097879 1.1968e-05
11:11603294 C T 0.277116 -5.2542e-05
11:11604714 A G 0.108694 -2.0512e-05
11:11605030 C T 0.121897 8.9005e-06
11:11606686 T G 0.069277 -7.2310e-05
11:11608922 C T 0.410581 2.3498e-05
11:11609494 G T 0.963394 1.8711e-05
11:11615065 A G 0.301897 1.8377e-05
11:11620825 A G 0.056476 3.9431e-05
11:11622357 A C 0.049306 -1.0676e-04
11:11628314 G C 0.115899 9.9305e-06
11:11628635 C G 0.248453 -1.5564e-06
11:11631041 A G 0.031416 3.0378e-05
11:11631429 T C 0.988413 3.3272e-05
11:11632640 G A 0.120021 1.3519e-05
11:11633924 A G 0.165559 -3.0771e-05
11:11635216 G T 0.322959 1.1661e-05
11:11640160 T C 0.436122 1.0372e-04
11:11644391 A G 0.745543 -2.4965e-05
11:11644920 A C 0.708489 -4.2315e-05
11:11645135 G T 0.022775 -8.3186e-06
11:11649377 C T 1.333232 4.6289e-06
11:11651976 C A 0.178890 -1.9746e-05
11:11652453 A G 0.149600 -3.9508e-05
11:11652469 C T 0.227881 3.8140e-05
11:11653625 A T 0.036674 -1.4110e-04
11:11655316 C T 1.934926 -3.5878e-05
11:11656405 A G 0.437115 5.7119e-05
11:11656783 A G 0.386043 1.7546e-07
11:11658764 T C 0.085509 1.1746e-04
11:11667739 C G 0.074081 -7.0118e-05
11:11674555 G A 0.425223 -1.4232e-05
11:11683409 G A 0.157656 3.5603e-05
11:11683809 G A 0.652594 -5.9103e-05
11:11684115 A G 0.344244 3.8417e-05
11:11688465 G A 0.156802 4.9140e-05
11:11691268 G A 0.361746 -2.2694e-05
11:11691676 A G 0.130495 -3.3343e-05
11:11695169 T C 0.055246 -3.7182e-06
11:11700170 G A 0.122563 -6.2831e-05
11:11701019 C T 0.025570 -3.0771e-05
11:11703406 A G 0.032178 -1.1975e-04
11:11703627 C A 0.569925 7.0605e-05
11:11707551 A G 1.557198 1.1591e-05
11:11711850 A G 0.137795 5.2884e-05
11:11712983 A G 0.082017 -9.8346e-06
11:11721940 T C 0.158526 -3.5254e-05
11:11729599 T G 0.137763 -8.0815e-06
11:11729986 C T 0.117026 -2.3973e-05
11:11731251 G A 0.384651 -2.2557e-04
11:11732087 C A 0.020666 -9.6627e-06
11:11746431 C T 0.161603 -1.2739e-05
11:11759056 A C 0.313906 -2.5479e-05
11:11763289 T C 0.816511 -1.1183e-04
11:11770403 G T 0.028761 3.2621e-05
11:11776107 T C 0.313705 -2.7395e-06
11:11779374 T C 0.317162 -9.8167e-06
11:11790181 G A 0.231396 -3.6572e-05
11:11793865 A G 0.049582 -6.3583e-06
11:11794359 A G 0.328457 1.5131e-04
11:11799017 G A 1.515750 -4.3676e-05
11:11799509 C G 0.133835 6.8998e-05
11:11800932 G A 0.095743 2.6466e-05
11:11802361 G A 0.350749 -1.9168e-05
11:11802543 A C 0.060222 -1.3169e-05
11:11803842 C A 0.064402 -2.4625e-05
11:11806206 C T 0.240909 -1.0837e-05
11:11806480 G T 0.049705 -2.4712e-05
11:11807633 T C 0.050121 -1.7688e-06
11:11817978 T C 0.457713 5.5790e-05
11:11821358 G A 0.366267 -1.7307e-04
11:11840925 G T 0.239150 -1.2405e-04
11:11854529 A C 0.068885 -1.4202e-06
11:11860581 G A 0.390607 9.1861e-05
11:11865406 T C 0.152589 -8.3294e-05
11:11873440 T G 0.675357 -1.9815e-05
11:11888289 A G 0.311482 -4.1542e-05
11:11906050 C G 0.035158 8.8333e-05
11:11906797 T C 0.040893 4.0722e-05
11:11913585 T G 1.398974 -6.6209e-05
11:11917062 G A 0.079122 -3.1505e-05
11:11920828 C G 0.128892 -7.9079e-05
11:11952868 A G 0.083101 6.0511e-06
11:11957205 A G 0.045171 -1.2913e-04
11:11976628 A G 1.322254 1.6498e-05
11:11976691 C T 0.060287 -9.4094e-06
11:11977573 C T 0.308590 -4.1927e-05
11:11986061 C T 1.499064 -6.0144e-06
11:12000628 A G 0.351372 -1.0665e-04
11:12003154 T C 0.164378 1.0850e-07
11:12004698 G A 0.028267 -4.2497e-05
11:12005270 A G 1.144345 5.4274e-06
11:12007830 T C 0.370795 2.2857e-05
11:12008220 T C 0.570493 -1.9499e-04
11:12008522 G A 0.146263 -4.0647e-05
11:12009819 G A 1.196397 -3.1631e-05
11:12010310 C G 0.183187 -7.7382e-05
11:12011509 C T 0.178919 1.3752e-05
11:12013509 G A 0.038196 1.3854e-06
11:12016283 G T 0.055223 1.0804e-04
11:12017161 T C 0.415258 -3.9854e-05
11:12017555 A G 0.094192 -2.2698e-05
11:12018868 T G 0.198799 4.8263e-05
11:12021610 G C 0.343212 -1.9210e-05
11:12022898 G A 0.390529 -1.7113e-05
11:12027016 G A 0.829643 -8.2730e-05
11:12027650 T C 0.184304 -3.1225e-05
11:12028355 A G 0.112514 -3.8766e-05
11:12038136 A G 0.652221 -3.4662e-05
11:12039378 T G 0.021925 -1.9177e-05
11:12040766 T G 1.664136 -1.4833e-05
11:12043269 G A 0.239501 -7.7964e-06
11:12050740 T C 0.264623 -4.1885e-06
11:12053190 C T 0.269290 -5.1380e-06
11:12061086 T C 0.170003 3.3346e-05
11:12065087 T C 0.063377 -1.2389e-04
11:12070422 G A 0.221977 -2.8168e-05
11:12070665 A G 0.053484 -2.9054e-04
11:12072099 G A 0.635726 3.6480e-07
11:12072503 C G 1.119856 1.3964e-04
11:12072664 G T 0.633785 2.0824e-04
11:12072694 A G 0.071494 -5.2507e-05
11:12072943 G A 0.036959 2.0002e-05
11:12072988 G A 0.090524 -4.0734e-05
11:12073518 A G 1.300992 5.0743e-05
11:12075732 G A 0.038190 9.8308e-05
11:12075829 A C 0.423055 2.4126e-05
11:12076162 G A 1.134887 1.3533e-05
11:12078008 T C 0.248034 3.6364e-05
11:12078130 C A 0.045499 -3.4502e-05
11:12078926 C T 0.418338 6.4506e-05
11:12082494 T C 1.265989 8.9626e-05
11:12082595 C A 0.063052 -1.5983e-05
11:12082743 G C 0.418725 -9.3672e-06
11:12082917 T C 0.251276 1.6658e-04
11:12085807 C T 0.054642 5.3325e-05
11:12087998 T A 0.079193 2.5902e-05
11:12088048 A G 0.470897 -3.0468e-05
11:12088935 T C 0.078314 5.0613e-05
11:12093054 G A 0.040961 7.6230e-05
11:12097980 C A 0.243250 8.9313e-05
11:12099533 A G 0.106350 2.1039e-05
11:12100269 C T 1.168915 1.3494e-04
11:12101898 C T 0.525685 -9.7887e-06
11:12110471 G A 0.195453 3.1050e-05
11:12111092 C T 1.154566 1.7725e-04
11:12111710 G A 0.116344 3.8539e-05
11:12113538 C T 0.059323 4.5061e-05
11:12113949 A G 0.113848 2.5753e-05
11:12116572 C T 0.526227 2.7572e-05
11:12116758 C A 0.672672 -6.9873e-06
11:12117395 A G 0.040066 1.0667e-04
11:12122094 T C 1.028290 -1.6143e-05
11:12123116 G A 0.155160 -2.7854e-05
11:12123221 G A 1.302345 5.5790e-05
11:12134912 A G 0.117243 -1.0876e-05
11:12135604 G C 0.630007 -7.4093e-05
11:12140184 A G 0.045142 -2.4554e-05
11:12140608 T G 0.236768 -2.4450e-05
11:12141182 T C 0.102290 4.2520e-08
11:12141367 C G 1.437729 7.5503e-05
11:12141529 T C 0.046826 1.5016e-06
11:12141773 T G 0.196952 3.2819e-05
11:12142070 A G 0.487395 9.7118e-06
11:12145217 G A 0.686318 -1.2458e-05
11:12147829 A G 0.072072 -8.8320e-06
11:12147924 T C 1.831695 -7.8449e-05
11:12148615 G C 1.227401 3.0656e-05
11:12148752 A G 0.201814 -5.7466e-05
11:12153360 T C 0.691306 -2.2019e-05
11:12155118 C G 0.024311 4.8987e-05
11:12158306 A G 0.058712 -1.0829e-04
11:12159994 C T 0.241468 -6.1183e-05
11:12160041 T G 0.480436 5.7634e-05
11:12162636 C T 0.023194 2.7995e-05
11:12166233 T C 0.462815 8.9623e-06
11:12169610 G A 1.058920 1.4920e-05
11:12169820 G A 0.254973 1.8931e-04
11:12170264 A G 0.089495 9.0752e-05
11:12170325 G A 0.290151 -5.7041e-06
11:12170824 A G 0.194995 -7.8922e-05
11:12172876 T C 0.023691 1.6828e-04
11:12174088 C A 0.058391 -9.9181e-06
11:12175399 G A 0.081689 -1.9674e-05
11:12176273 G T 1.881767 1.4751e-04
11:12177579 A G 1.227105 2.3797e-05
11:12177626 A T 0.071228 -3.5329e-05
11:12183846 T C 0.402528 4.3820e-05
11:12186086 A G 1.859748 -4.6144e-05
11:12188011 C A 0.089096 1.9086e-05
11:12190298 A G 0.022749 -6.7244e-06
11:12191600 A G 0.692588 -2.3359e-05
11:12191693 A C 0.068297 -1.0084e-04
11:12198052 G A 1.378909 3.9484e-05
11:12203900 G A 1.240572 8.8486e-05
11:12205793 C T 0.760937 -8.4462e-05
11:12210173 G T 0.147078 -1.4796e-05
11:12211114 G A 1.175683 5.7851e-05
11:12221737 A G 1.850643 -6.8960e-06
11:12224331 A G 0.050238 9.2817e-06
11:12224995 T C 0.214739 3.0646e-05
11:12225506 A C 0.111579 1.4712e-05
11:12228854 C T 1.114364 -5.7766e-05
11:12228914 G A 0.236119 -7.6532e-05
11:12236891 T C 1.768578 9.7254e-06
11:12241397 C T 0.100041 -3.2992e-05
11:12241448 T C 0.186180 5.2358e-05
11:12241567 C G 0.061948 -1.2498e-05
11:12246233 C G 0.271553 1.6132e-05
11:12246772 A C 0.162969 -1.4259e-04
11:12248590 G A 0.023782 -3.6227e-05
11:12249495 A G 0.077888 -4.8698e-05
11:12249851 G T 0.061004 -2.6238e-05
11:12253548 T C 0.551590 3.3713e-05
11:12257061 G A 0.272903 3.3095e-05
11:12259083 C T 1.899583 6.8551e-06
11:12259702 G A 1.366374 -1.8482e-06
11:12260774 A G 0.091988 1.1459e-04
11:12265542 G A 0.310177 1.2924e-05
11:12266539 A G 0.418235 -2.7197e-05
11:12267712 T C 0.069459 2.4416e-05
11:12270932 G A 0.126623 -7.5564e-05
11:12271440 T C 1.053500 1.3984e-05
11:12277077 G A 0.037420 -2.1413e-05
11:12277822 C A 0.149791 -2.9215e-05
11:12279937 C T 0.640004 -3.3317e-04
11:12282908 G A 0.488658 -5.5209e-05
11:12284950 A G 0.080501 -4.1016e-05
11:12285090 T C 0.133456 5.4029e-06
11:12286129 C G 1.973927 1.7803e-04
11:12286454 C G 0.032961 -3.2916e-05
11:12288141 G A 0.119856 -7.6208e-06
11:12288656 T C 0.100128 -3.3033e-05
11:12289058 A G 0.792116 -5.4607e-06
11:12290628 C T 1.900764 2.9241e-04
11:12292325 C T 1.273893 4.7002e-05
11:12292654 G A 1.056515 4.2327e-05
11:12293936 A C 0.242195 -3.2110e-05
11:12295824 G A 0.109710 -1.0061e-05
11:12296179 G A 0.151275 -9.2911e-06
11:12296781 G T 0.796125 1.8800e-05
11:12298990 G A 0.654941 2.0856e-05
11:12303077 T C 0.079372 2.5658e-05
11:12304000 T C 0.044149 8.5041e-06
11:12307695 A G 0.033055 6.4195e-06
11:12309002 C T 0.595602 -3.2669e-05
11:12309866 G A 1.798085 -1.1678e-04
11:12310911 A G 0.033873 -8.4148e-08
11:12312331 A G 0.042665 -4.4101e-05
11:12314515 A C 0.038547 -6.0904e-06
11:12314551 A G 0.691274 -2.3396e-05
11:12314927 T G 0.382992 -2.0484e-05
11:12315186 A G 0.723348 -2.7454e-05
11:12315256 C A 0.038342 -6.4360e-06
11:12315891 A G 1.848290 -1.5269e-04
11:12315915 G A 0.681978 -3.5779e-05
11:12323641 T C 1.841714 -1.9514e-04
11:12334083 G T 1.100258 -6.3903e-06
11:12337522 C T 1.403440 -4.1224e-05
11:12342923 G A 0.203096 -4.2396e-05
11:12344695 T G 1.759113 -1.1001e-04
11:12352942 G T 0.133868 -9.5516e-08
11:12355137 C T 0.040617 -7.3123e-05
11:12355462 G T 1.412100 2.1438e-05
11:12361881 G A 0.251010 1.4936e-05
11:12363096 T C 1.117772 9.9384e-06
11:12367095 A G 0.026859 -8.8758e-05
11:12367459 G A 0.172109 1.6923e-05
11:12367700 A G 0.998251 4.0841e-05
11:12371102 A G 0.434252 -3.5700e-05
11:12371577 A T 0.062533 1.0245e-05
11:12374101 A G 0.038628 -6.4436e-05
11:12374712 T C 1.109408 3.4835e-06
11:12375604 C T 0.257395 -1.6909e-05
11:12379949 T C 0.029231 1.0729e-05
11:12381129 A G 0.069699 1.0997e-05
11:12384146 A G 0.046398 -1.7484e-05
11:12385309 C T 1.752742 -1.1386e-05
11:12396966 T C 1.698580 -1.5171e-05
11:12402791 A G 0.049037 -1.6063e-05
11:12406179 T C 0.089885 -2.3238e-05
11:12406279 A G 0.327610 9.5743e-05
11:12411971 T G 0.027891 -6.2868e-05
11:12412086 G A 0.351668 4.3738e-06
11:12413142 T C 0.773972 1.2922e-05
11:12414841 G A 0.326805 3.2126e-05
11:12418387 A G 0.112845 -3.1576e-05
11:12419724 T G 0.162401 -1.1481e-05
11:12421728 T C 0.040572 -1.3087e-04
11:12423692 G A 0.503757 -3.9362e-06
11:12423782 A G 0.072250 -1.4714e-04
11:12424051 G A 0.026472 -8.0980e-05
11:12424521 C T 1.317769 -1.4214e-05
11:12426306 A G 0.145650 3.3407e-05
11:12428968 C T 0.073416 5.7517e-05
11:12429493 A G 0.588312 -1.2547e-05
11:12429729 C A 0.685552 -4.8241e-05
11:12430726 C T 0.297223 3.2856e-05
11:12435158 T C 0.123621 2.3881e-05
11:12436378 G A 0.287824 2.3005e-05
11:12437846 G A 0.930638 -3.2391e-05
11:12442597 A G 1.132904 5.9332e-05
11:12452912 G A 0.707551 -1.3246e-04
11:12454353 C T 0.146370 1.7331e-05
11:12455128 T C 0.128016 1.7587e-05
11:12462139 A G 0.093091 1.6930e-06
11:12468142 T C 0.699317 -1.2058e-04
11:12469397 G A 1.870829 -2.5542e-05
11:12470449 C T 0.960097 -1.2433e-05
11:12475277 C T 1.354047 4.1945e-05
11:12476231 C A 0.170133 4.4029e-05
11:12483197 G A 1.670102 -4.8545e-05
11:12484240 A G 0.082699 2.8348e-05
11:12485824 G A 0.031007 3.1604e-05
11:12489227 A G 0.550616 4.3239e-05
11:12490545 T C 1.689907 4.3146e-06
11:12491057 T C 0.217712 8.9378e-06
11:12491611 T C 0.213807 -2.6433e-05
11:12492122 G T 0.750334 -4.8270e-05
11:12495248 T C 0.089190 2.2260e-05
11:12497077 G A 0.334397 8.8789e-06
11:12498227 A C 0.461040 2.0614e-04
11:12504592 A G 0.573502 -2.7194e-05
11:12514349 G A 0.083030 -4.5283e-05
11:12520450 C T 0.840053 -7.7148e-06
11:12529459 A G 0.918535 -1.6101e-05
11:12531400 T C 0.221873 -2.5320e-05
11:12533888 C T 0.390662 1.5771e-05
11:12534707 A G 1.362602 1.3766e-05
11:12538367 G T 0.176660 1.4325e-05
11:12539863 C T 0.051237 1.8364e-05
11:12541115 A G 1.362882 1.4613e-05
11:12542989 G A 0.029416 -5.8624e-05
11:12543215 T G 0.343527 -3.5475e-05
11:12544573 A G 1.947468 6.7424e-05
11:12545257 G C 0.080615 -1.7035e-06
11:12546292 A G 0.675090 -3.9963e-06
11:12546812 G A 0.759895 -1.5945e-05
11:12549761 G C 0.622941 -1.0601e-05
11:12551844 T C 0.698840 2.8643e-05
11:12552361 G A 0.052568 -6.2636e-05
11:12554553 T C 0.057414 -4.7085e-05
11:12559408 C T 0.076801 -4.9135e-05
11:12561676 T C 0.654720 -5.7333e-07
11:12561933 C T 0.638534 3.8963e-05
11:12562223 C A 1.302754 2.0164e-05
11:12564728 G T 0.960928 9.7459e-06
11:12564968 T G 0.364229 3.2881e-05
11:12565802 T C 0.044976 8.4391e-05
11:12566186 A G 0.813684 -8.8567e-05
11:12566725 C A 1.838988 3.8593e-05
11:12567072 G T 0.071202 -5.6470e-06
11:12573105 A G 0.119350 1.8138e-04
11:12578762 T C 1.179542 4.9132e-05
11:12585369 T C 0.780548 4.1479e-05
11:12590924 T G 0.407637 -2.2000e-05
11:12595076 G A 0.058501 -3.4978e-05
11:12608318 T G 0.264662 8.3753e-05
11:12611849 G T 0.261328 3.6732e-05
11:12612922 G A 0.194599 4.8257e-05
11:12613166 C T 0.036989 1.8011e-04
11:12620941 A G 0.902423 -3.1831e-06
11:12624678 G A 0.399659 -1.4952e-06
11:12627510 A G 0.034947 4.7942e-05
11:12637965 T C 0.038962 -3.3519e-05
11:12638814 T C 0.221146 4.8289e-05
11:12638929 C A 1.488775 2.8336e-05
11:12641918 A G 1.581071 -1.1433e-04
11:12648020 T C 0.200062 -2.4903e-05
11:12648328 G A 0.044129 -3.1705e-05
11:12648527 T C 0.679946 -7.8455e-06
11:12652120 A G 1.553641 -7.8640e-05
11:12660201 A G 0.819296 1.6762e-05
11:12674963 T C 0.040647 -4.9693e-05
11:12688569 G A 0.169451 3.6318e-05
11:12693351 A G 0.290975 -3.4565e-05
11:12697778 C T 0.045408 2.2444e-05
11:12698040 G A 0.935724 1.3063e-05
11:12700668 G A 0.144761 -4.0676e-05
11:12708614 A G 0.206118 3.7292e-05
11:12714954 G A 0.070981 5.0832e-05
11:12737047 T C 0.037303 6.0132e-06
11:12737465 C T 0.125828 6.2658e-05
11:12738444 A G 0.033632 -2.7739e-05
11:12738476 T C 0.035048 7.0747e-06
11:12739053 G C 0.280926 6.6627e-05
11:12741030 T C 0.025116 -7.8366e-05
11:12757006 C T 0.050079 -9.8034e-06
11:12767740 T C 0.032866 -5.9290e-05
11:12772203 A G 0.043704 2.4258e-05
11:12779045 A G 0.082501 -1.9105e-05
11:12782716 G A 0.828001 8.0149e-05
11:12782909 T C 0.041098 -9.6656e-05
11:12792692 A G 0.248592 4.4606e-05
11:12795651 A G 0.109460 -1.1597e-05
11:12800067 T C 0.022334 1.7281e-05
11:12813779 G A 0.071468 -1.1987e-04
11:12827232 G A 0.480056 4.9001e-05
11:12846776 A T 0.087454 -5.6593e-05
11:12853043 G A 1.149814 -1.6669e-05
11:12865441 T C 0.208458 -1.6151e-05
11:12878135 A G 0.029105 6.1750e-06
11:12888236 C T 0.585602 -3.9702e-07
11:12891775 G C 0.065100 1.9744e-05
11:12896015 G A 0.559422 7.8764e-05
11:12896590 G A 0.194920 -6.7144e-05
11:12901978 C G 0.541593 -2.1428e-05
11:12902806 T C 1.123118 2.3143e-05
11:12903077 A G 0.315023 1.6268e-05
11:12903443 T C 0.867440 7.2681e-05
11:12904114 T C 0.190808 -4.2154e-05
11:12904724 T C 0.031967 9.0535e-06
11:12907585 T C 0.186014 -8.7958e-05
11:12907748 T C 0.068281 -1.6221e-05
11:12909074 C A 0.041322 -4.7681e-05
11:12909766 C T 0.175144 2.6966e-05
11:12912067 T G 0.904065 -1.5191e-04
11:12914964 G T 0.072802 7.5128e-05
11:12916329 C A 0.098041 6.2388e-05
11:12917394 G A 1.947461 7.2546e-05
11:12917620 G A 0.466389 3.3740e-06
11:12920271 C T 0.900612 -5.6119e-06
11:12926446 A G 0.036310 6.5180e-06
11:12927392 T C 0.686512 -7.3326e-06
11:12930355 A G 0.067794 -1.5955e-04
11:12932979 G A 0.296707 7.5631e-05
11:12933425 C T 0.187861 4.0562e-04
11:12935738 G A 0.117723 9.5774e-05
11:12944011 A G 0.080725 -7.5281e-05
11:12945249 G A 0.309174 2.7403e-05
11:12945745 G T 0.178305 3.1940e-05
11:12951623 C A 1.281394 -4.8033e-06
11:12956829 T C 0.065129 1.9675e-05
11:12958051 G A 0.638319 -9.7466e-06
11:12960082 C T 0.125783 1.9839e-05
11:12966472 G A 0.031169 -3.1014e-05
11:12966829 G A 0.231286 3.6988e-05
11:12972614 C A 0.398991 1.4791e-05
11:12984052 G T 0.787669 -2.5628e-06
11:12994112 C T 0.355274 1.5716e-04
11:12995901 C T 0.088437 3.3556e-05
11:13002604 G A 0.107136 -1.7836e-05
11:13007397 G A 0.514299 8.2265e-06
11:13011762 G A 0.095305 2.6337e-05
11:13013666 T C 0.092712 -1.7592e-05
11:13013836 G A 0.764365 6.3780e-06
11:13023796 C A 0.029549 1.6379e-05
11:13025053 G A 1.458936 1.5737e-05
11:13027913 T C 0.071098 5.1337e-05
11:13031705 C G 0.048923 7.4208e-05
11:13031846 A G 0.237433 -1.7299e-05
11:13032511 C G 0.195459 1.1197e-05
11:13037536 G A 0.049686 -3.7978e-05
11:13052260 G A 0.582268 -1.2251e-05
11:13056376 C A 0.525387 -1.7616e-05
11:13061282 T G 0.076769 1.2545e-04
11:13066419 G T 0.106334 -1.6401e-05
11:13070708 C T 0.796800 -5.0098e-06
11:13071241 G A 0.035982 -3.7236e-05
11:13072199 A G 0.028374 1.1345e-04
11:13073368 T C 0.426375 9.5118e-05
11:13075407 T C 0.030254 1.4859e-04
11:13075681 G A 1.954274 -4.1104e-05
11:13079707 C T 0.051695 1.4239e-05
11:13085602 C A 0.405378 1.8662e-05
11:13099858 A G 0.072864 -4.9988e-05
11:13102924 A G 1.206722 1.8918e-05
11:13106439 G A 0.074474 6.4350e-05
11:13112300 A G 1.067622 3.3876e-05
11:13119308 A G 0.499534 1.1022e-05
11:13122113 G A 1.743242 6.3763e-06
11:13135055 G A 1.167010 -3.1080e-05
11:13140375 A C 0.020526 -2.4722e-05
11:13140954 G A 1.579542 2.2504e-05
11:13150969 T C 0.046726 -1.9369e-05
11:13156014 T C 0.055457 1.1491e-04
11:13156198 T C 1.297765 3.6055e-05
11:13157778 G C 0.565770 -2.4942e-06
11:13159107 A G 0.220886 -2.1089e-05
11:13164269 C T 0.909953 -7.1755e-05
11:13166910 C T 0.143151 1.6933e-05
11:13168248 T G 0.071403 -3.8817e-05
11:13181590 C T 0.184936 4.3497e-05
11:13181725 T C 0.023194 2.9334e-05
11:13186078 C T 1.004440 -1.2269e-05
11:13187156 A G 0.053558 1.9868e-05
11:13191527 T C 0.287963 2.3220e-05
11:13196582 C G 0.035151 -2.2465e-05
11:13203750 A G 0.119927 -1.5448e-05
11:13206562 T C 0.214177 -2.2637e-06
11:13206576 A T 0.171291 2.0421e-05
11:13206665 C T 1.375556 -5.5420e-06
11:13207713 C G 0.291384 -2.5535e-05
11:13210313 C A 0.371736 -8.1899e-06
11:13216275 C A 1.656612 9.6404e-07
11:13228736 A C 1.608062 -4.5128e-06
11:13231801 C T 0.915844 1.8743e-05
11:13232765 A C 0.030403 -1.1700e-04
11:13236511 A G 0.139846 -6.8593e-05
11:13246876 T C 0.234223 6.7645e-06
11:13248730 T C 0.992609 2.9949e-05
11:13249327 G T 0.419215 1.4990e-05
11:13249759 G A 0.187312 3.7680e-05
11:13255007 T C 0.059848 -5.6338e-05
11:13255161 T C 0.021597 1.4005e-04
11:13256147 G A 0.028121 -1.0237e-05
11:13257150 C A 0.042802 1.2236e-05
11:13267296 T C 0.056463 -7.3018e-05
11:13267384 T C 1.562648 3.5457e-05
11:13269485 C T 1.937636 3.0731e-05
11:13272091 G A 1.162904 6.0409e-05
11:13273711 A G 0.023613 -8.1326e-06
11:13280403 G A 1.164777 7.5629e-05
11:13293905 T C 1.410640 1.0365e-04
11:13296307 G A 0.044811 1.1159e-05
11:13301875 G C 1.148824 3.4262e-05
11:13305152 T C 0.029040 -1.8011e-05
11:13305402 G A 0.084231 -1.0280e-06
11:13306065 A G 0.036807 2.9470e-05
11:13306898 G A 0.041572 5.0350e-05
11:13312306 G A 1.957406 1.0198e-04
11:13313203 T C 0.050037 8.4271e-06
11:13318789 C T 0.071040 -4.3946e-05
11:13319207 C T 0.106321 -9.2428e-05
11:13319793 C G 0.042818 2.2110e-05
11:13321343 C T 0.306792 -4.8893e-05
11:13324530 A G 1.427089 3.3628e-03
11:13326128 C T 1.742842 -3.9341e-05
11:13326726 T C 0.099606 -1.4520e-05
11:13326775 A G 0.122816 2.4756e-05
11:13327899 A G 0.035525 2.4141e-05
11:13329090 T C 0.033324 -9.2657e-05
11:13331323 T C 0.039121 9.8164e-05
11:13335926 T C 0.762976 -7.6487e-05
11:13340613 G A 0.080115 -1.1186e-04
11:13344113 T C 0.076843 2.6469e-05
11:13351253 G A 0.034350 5.2373e-05
11:13354364 G A 0.115721 -1.5156e-04
11:13356030 G A 1.382496 2.1608e-04
11:13360947 A G 0.055061 1.9830e-04
11:13361524 T C 1.382184 2.0730e-04
11:13363279 T C 0.030108 -3.0066e-05
11:13364413 C T 1.914663 -1.2503e-05
11:13364712 G A 0.585579 -1.4643e-04
11:13366722 G C 1.231870 5.0838e-04
11:13367987 A G 0.445548 -2.6681e-05
11:13373983 A G 0.054152 6.2349e-05
11:13378873 A G 0.026596 -5.0687e-05
11:13383655 A C 0.061773 7.7295e-05
11:13383682 T C 0.296707 -3.5068e-06
11:13385303 G A 0.067765 9.2381e-05
11:13386361 T C 0.087850 8.9275e-05
11:13390860 G T 0.681543 2.3282e-05
11:13391531 T C 0.036687 -4.4173e-05
11:13399213 T C 0.026528 -1.4806e-05
11:13400837 G T 0.096860 -1.6260e-04
11:13410371 G A 0.266522 9.3563e-06
11:13428100 T G 0.179062 -5.2690e-05
11:13428513 T C 0.047713 2.1899e-05
11:13441694 A G 0.370681 -1.5964e-05
11:13445539 C A 0.077703 5.8838e-06
11:13447061 T C 0.090449 4.7184e-05
11:13471882 C T 0.045739 2.2018e-05
11:13473207 A C 1.064967 2.5479e-05
11:13507758 T C 0.054843 -3.3607e-05
11:13511832 T C 0.302968 2.8667e-05
11:13514263 T C 0.692579 -7.8545e-06
11:13537535 C A 0.043564 -1.8619e-05
11:13573426 T G 0.051864 -1.7081e-04
11:13573682 T C 0.070352 -1.9158e-04
11:13598287 T G 0.026693 -1.8344e-05
11:13598498 G T 0.296032 -5.6910e-05
11:13611851 G A 0.744913 -3.3204e-05
11:13618919 T C 0.048186 7.8152e-06
11:13620172 C T 1.202285 2.7658e-05
11:13629007 A C 0.682880 -8.4137e-05
11:13629455 C T 0.120356 -2.7062e-05
11:13634069 C T 0.331278 -2.3516e-05
11:13635586 A C 0.021269 3.1218e-05
11:13651328 G T 0.642406 -4.9902e-05
11:13653993 T G 0.295821 -7.8444e-06
11:13654078 T G 0.276285 7.6834e-05
11:13655727 G A 0.403415 -3.0918e-05
11:13665799 C T 0.135286 7.1222e-05
11:13679980 T A 0.298359 -3.2721e-06
11:13683698 C G 1.136711 -3.4512e-04
11:13686116 G C 0.358279 -7.8518e-05
11:13689067 G A 0.202587 -1.0632e-05
11:13705308 A G 0.086782 -2.3643e-05
11:13707479 G A 0.575832 5.0984e-05
11:13716324 T C 0.040523 1.3485e-05
11:13726940 T C 0.034622 -2.2811e-05
11:13746323 T C 0.076707 -9.4563e-05
11:13768946 T C 0.430676 7.1886e-05
11:13769415 G A 0.120998 3.2007e-05
11:13769786 A C 0.021042 5.3836e-05
11:13781551 G A 0.073808 2.1166e-05
11:13789124 G A 0.281858 6.8549e-05
11:13800150 G T 0.216501 -2.4985e-05
11:13800622 A G 0.732177 -1.4937e-05
11:13804707 C T 0.506208 -7.6788e-05
11:13805839 T C 0.320697 7.5189e-05
11:13811857 A G 0.087243 -6.3927e-05
11:13821322 A G 0.046090 -2.1603e-05
11:13831871 T C 0.086366 -6.1674e-05
11:13837503 A G 1.272452 2.9043e-05
11:13846891 A G 0.136987 1.2621e-04
11:13847521 C T 0.165985 9.1476e-05
11:13850184 T C 0.095081 -4.8349e-05
11:13854247 A G 1.144553 1.0339e-04
11:13856553 A G 0.039926 3.7025e-05
11:13865697 G A 0.138691 -1.7996e-05
11:13875755 C A 0.036051 -3.8142e-05
11:13876119 G T 0.399568 4.0361e-06
11:13882652 G T 1.070361 4.7895e-05
11:13882754 C A 0.066512 2.6570e-05
11:13882951 C G 0.037875 5.0967e-05
11:13885746 G A 0.038683 2.3024e-05
11:13891492 A G 0.053847 -2.3877e-05
11:13893667 A G 1.061085 2.0862e-04
11:13893902 G A 0.100667 1.4353e-04
11:13894893 T C 0.041494 -6.8605e-05
11:13899855 A G 0.154303 -2.3032e-05
11:13901466 A G 1.376929 -6.2440e-06
11:13901821 T G 0.310631 -3.3607e-06
11:13907815 G A 0.177134 9.0403e-06
11:13928221 C A 0.031542 5.0285e-05
11:13928677 T C 0.038780 1.4421e-04
11:13930846 A G 0.037488 1.4802e-04
11:13940895 G A 0.149840 5.1009e-05
11:13942063 G T 0.377906 -3.1484e-05
11:13943228 T C 1.471277 -3.9156e-07
11:13946865 C T 1.149467 1.7583e-05
11:13947875 T A 0.109041 -2.9155e-05
11:13953021 A G 0.166238 -1.5863e-05
11:13953404 C T 0.210636 1.0222e-04
11:13961739 A G 0.084140 2.6338e-05
11:13961829 C T 0.080332 2.4249e-05
11:13963368 G A 1.143569 -1.1553e-05
11:13970363 G C 0.535461 2.0193e-05
11:13970854 T G 0.246680 3.1638e-05
11:13975459 C A 0.097989 -1.1933e-04
11:13976179 C T 1.620948 1.4216e-05
11:13980960 C T 0.196196 -4.4483e-07
11:13982569 T C 0.084162 -1.8309e-05
11:13982937 G A 1.617725 7.7423e-06
11:13989897 T C 0.035989 8.9058e-05
11:13992171 T C 0.400519 5.4181e-07
11:13993754 C T 0.266489 -2.3271e-05
11:13997219 T C 0.213817 -3.1157e-05
11:13997399 G A 1.563719 -1.4696e-05
11:14000241 A C 0.741278 -3.5972e-05
11:14005139 A G 0.135806 -2.6385e-04
11:14016761 C T 0.214622 1.8031e-04
11:14024651 A C 0.027482 8.1941e-05
11:14028483 G A 0.056122 -2.6745e-05
11:14034028 G T 0.098090 8.4217e-05
11:14042019 T C 0.753245 3.8816e-05
11:14042295 C T 0.049696 4.9237e-06
11:14058851 A G 0.037936 -7.3154e-05
11:14064392 G A 0.962729 4.9423e-05
11:14083473 T G 0.130002 2.4144e-04
11:14089499 G T 0.710034 1.0351e-05
11:14098482 T G 0.206988 3.1385e-05
11:14103801 C T 0.632295 -1.4520e-05
11:14104256 A G 1.679008 4.6363e-05
11:14113759 C T 1.035687 5.9140e-05
11:14124016 G A 0.093017 4.2756e-05
11:14129627 A G 0.839141 3.8213e-05
11:14130461 G C 1.344913 -5.9883e-06
11:14133432 T C 0.055535 -3.1607e-04
11:14134514 C A 0.694416 -5.8199e-06
11:14145014 T C 0.032808 6.7728e-05
11:14151010 T C 0.072695 -8.4531e-05
11:14155118 A G 0.056320 1.5100e-05
11:14157568 G A 0.062049 5.1731e-06
11:14164159 A G 0.047998 6.0282e-05
11:14174170 C T 0.849696 -1.4308e-06
11:14186021 C T 0.357578 2.6845e-05
11:14188957 A G 0.168867 1.4660e-05
11:14204596 A G 0.026907 -5.4843e-05
11:14207004 C T 0.048264 4.9468e-05
11:14210809 G C 0.304796 3.1161e-06
11:14223447 A G 0.070150 4.7713e-05
11:14225082 T C 0.351963 9.8238e-05
11:14230230 A G 0.131709 -5.6849e-05
11:14234517 A G 0.038774 9.1735e-05
11:14237576 A G 0.994508 1.3226e-04
11:14237921 G T 0.052487 5.1011e-05
11:14246296 A G 1.070998 -3.7803e-05
11:14255608 G A 0.350165 -4.8078e-06
11:14256444 C T 0.606651 9.3068e-06
11:14264916 G A 0.950019 -3.6098e-06
11:14269093 A G 0.091478 -7.7830e-05
11:14271035 G A 0.131836 1.2109e-05
11:14276931 A G 1.585780 -1.0259e-05
11:14282877 C T 0.152112 1.4979e-05
11:14292377 A C 1.759506 -9.6445e-05
11:14296811 G A 0.068739 1.3695e-05
11:14303975 C T 0.622665 2.3188e-05
11:14319685 C A 0.306220 -8.5012e-06
11:14328901 A G 0.058868 -3.0547e-05
11:14344528 C G 0.067966 7.2582e-05
11:14362617 C G 0.051270 -8.9424e-05
11:14371537 T C 0.079635 -1.8169e-06
11:14375689 A G 0.028150 6.6673e-05
11:14376802 C A 0.065447 1.4046e-04
11:14380998 A G 0.701696 1.5309e-05
11:14401216 C A 1.153083 1.8817e-05
11:14409706 C T 0.258625 -1.1893e-04
11:14416189 A C 0.137519 7.2251e-05
11:14432226 A T 0.027693 -6.1037e-05
11:14463755 C T 0.134004 3.2839e-05
11:14464565 A G 0.043707 1.9585e-04
11:14467795 A G 0.030731 1.5915e-05
11:14469598 T C 0.110274 -1.8945e-05
11:14471172 T C 1.241591 1.5079e-05
11:14478440 C T 0.112352 1.2482e-05
11:14484242 T C 0.031620 1.9715e-05
11:14491885 C T 0.066200 -1.8400e-05
11:14517459 C A 0.062487 -5.5109e-05
11:14534378 T A 1.232117 9.0325e-06
11:14561945 C G 0.057508 -4.4639e-04
11:14567538 T C 0.143959 -8.2683e-05
11:14573261 T C 0.030195 1.9561e-05
11:14573552 A C 0.158065 -3.3635e-05
11:14581762 C T 1.022019 3.2469e-05
11:14588324 A G 0.104883 1.2867e-04
11:14595711 C T 0.115854 2.2584e-05
11:14616038 T C 0.683140 1.0534e-04
11:14632507 T C 0.030916 -1.1429e-04
11:14646407 A C 0.099421 4.3610e-05
11:14649377 T C 0.052503 -5.4678e-05
11:14671334 A G 0.044188 1.2190e-04
11:14671396 A G 0.048456 9.8690e-06
11:14679247 G A 0.995612 3.6665e-05
11:14680926 A G 0.040199 7.5490e-05
11:14681568 T G 0.088583 -5.1030e-05
11:14690511 A G 0.022139 -4.5404e-06
11:14711689 T C 0.101965 3.7508e-05
11:14714551 G A 0.067336 -5.9864e-05
11:14732362 C T 0.047161 -5.4582e-05
11:14747297 C T 0.172823 -2.0976e-05
11:14757444 C A 0.073237 -1.2311e-04
11:14770290 G A 0.090475 -1.8452e-04
11:14784110 C G 0.836359 7.5315e-05
11:14788964 A G 0.819685 6.5989e-05
11:14791511 C G 0.051689 5.9478e-05
11:14862404 G A 0.039738 6.3374e-05
11:14863087 T G 0.069352 -9.1172e-06
11:14877948 A G 0.253964 3.4665e-05
11:14903636 C T 0.533563 3.0307e-05
11:14910234 G A 1.173654 7.7935e-05
11:14912417 C T 0.156101 7.9503e-05
11:14912573 T G 0.024350 4.3622e-06
11:14915310 G A 1.188887 6.0918e-05
11:14922950 G A 1.094860 2.1403e-05
11:14926755 C T 0.179779 -7.8111e-05
11:14929960 T C 0.914351 5.2907e-05
11:14950304 C T 0.023081 -6.4740e-05
11:14956391 T C 0.108402 -1.1267e-04
11:14958596 T C 0.894344 7.9892e-05
11:14963144 G A 0.106026 2.1039e-05
11:14968858 G A 0.108691 5.1208e-05
11:14977461 T C 0.082027 -7.9567e-05
11:14977481 T G 0.050790 -9.3889e-06
11:14980848 T C 0.626729 3.9157e-08
11:14988545 T A 0.026469 -4.6175e-05
11:14998603 A G 0.035424 7.2174e-05
11:15020308 C T 0.035814 -3.9360e-05
11:15034021 C T 0.130307 1.1444e-05
11:15047402 G A 0.139970 -1.3087e-05
11:15059742 T C 0.078122 -7.7154e-06
11:15090764 C T 0.046937 6.1548e-05
11:15094057 A G 0.556020 1.6969e-05
11:15097717 C T 0.166017 -1.3818e-05
11:15120042 A G 0.049634 -1.2948e-05
11:15123022 C G 0.556014 -1.3374e-05
11:15125750 C T 0.219462 -3.3766e-06
11:15126262 T C 0.158867 -6.1844e-06
11:15126792 G T 1.520005 9.8563e-06
11:15127851 A G 1.179169 2.5892e-05
11:15128742 T C 0.042526 4.1481e-05
11:15131371 C G 0.266119 3.0939e-05
11:15131859 T C 0.021669 4.1095e-06
11:15131899 T C 0.138172 -1.3131e-05
11:15132050 A G 0.089317 -3.9168e-05
11:15135645 G A 0.120281 4.7354e-05
11:15137750 A C 0.253558 -8.2292e-05
11:15139331 T C 0.035496 -1.6360e-05
11:15139899 C T 1.177624 -7.1365e-06
11:15144391 T C 0.326954 1.4147e-04
11:15145505 C T 0.025271 3.4511e-05
11:15154802 A C 0.048725 1.1177e-05
11:15158109 G A 0.087298 -6.1327e-05
11:15164117 A G 0.811477 -1.9316e-05
11:15167753 T C 0.029887 -1.1674e-05
11:15168469 T C 0.358484 -1.4468e-04
11:15169639 T G 0.192457 -8.7642e-06
11:15169764 C T 0.629971 4.0059e-05
11:15170686 A G 0.159840 -5.4306e-05
11:15172823 C T 0.753264 -4.0683e-05
11:15174044 T C 0.029225 -2.7128e-05
11:15174296 A G 0.058092 -6.1626e-05
11:15180294 A G 0.304065 1.5627e-04
11:15181696 G T 1.594210 -5.8370e-05
11:15182292 G A 0.222431 -2.1141e-05
11:15182889 A C 0.577140 -1.8888e-05
11:15183003 A G 0.068229 -4.3795e-05
11:15185001 T C 0.161794 5.1493e-05
11:15185002 C T 0.095234 2.3765e-05
11:15192049 G A 1.682036 7.9895e-06
11:15195457 A C 0.931369 1.5092e-05
11:15198812 A G 0.043130 -4.5996e-05
11:15200299 G A 0.086973 1.2707e-05
11:15202853 T C 0.044197 7.3821e-05
11:15209462 T C 1.527149 -1.9619e-05
11:15209506 C A 0.298544 7.7110e-06
11:15221092 C T 0.556455 -8.0585e-06
11:15223839 A G 0.027904 -4.2702e-05
11:15225658 A G 1.278774 2.0916e-05
11:15231853 G A 0.068605 -6.6841e-06
11:15237241 G A 0.437174 7.3484e-06
11:15242560 T C 0.069751 -1.5716e-05
11:15243047 A G 0.085224 -7.1973e-06
11:15243059 A G 0.146711 4.8411e-05
11:15245913 G A 0.085717 -5.7533e-05
11:15250651 T C 1.167971 3.0545e-05
11:15261061 G A 0.150785 5.8074e-05
11:15262703 G A 0.051929 7.7129e-05
11:15264166 G A 1.263390 -4.8133e-05
11:15275158 G A 0.400006 3.0396e-05
11:15278600 T C 0.036453 -9.6278e-06
11:15286665 C T 0.090735 -6.1036e-05
11:15290883 T G 0.397812 2.9627e-05
11:15294766 A G 1.518717 -2.8889e-05
11:15297843 A G 0.438550 -1.8290e-05
11:15298730 C T 0.044421 -5.7864e-05
11:15299927 G T 0.821922 -5.2763e-05
11:15300122 A G 1.028456 7.1948e-06
11:15306761 C T 0.231039 1.1064e-04
11:15308279 A G 0.068498 2.8517e-05
11:15309925 C T 0.080037 -1.8268e-06
11:15310933 G A 0.090608 -6.0922e-05
11:15317839 T C 0.284867 4.1704e-05
11:15318784 T C 0.035340 -4.2761e-05
11:15321413 C T 0.211918 5.2048e-05
11:15322753 C G 0.197858 -5.9784e-05
11:15322956 T C 0.975848 6.0171e-06
11:15330115 G A 0.148925 -2.2255e-05
11:15332233 T C 0.076460 2.5517e-05
11:15333212 A G 0.229971 -6.2168e-06
11:15333272 G A 0.521122 -2.3151e-05
11:15346822 T G 1.362761 1.8206e-05
11:15357967 G A 0.050348 -4.3556e-05
11:15362141 G A 0.472533 4.0230e-05
11:15375990 G C 0.118931 -1.0878e-05
11:15385662 G A 0.026739 -3.9764e-05
11:15391330 C G 0.115789 2.0042e-05
11:15391502 A G 0.108272 1.2263e-04
11:15404023 A G 0.703695 -1.3723e-05
11:15413656 G A 0.026683 -4.8799e-06
11:15413973 T C 0.033535 -3.6643e-05
11:15416854 C T 0.116062 5.6027e-06
11:15449051 A G 0.781775 2.8327e-05
11:15459547 A G 0.366647 -6.7871e-05
11:15461116 C T 0.237060 2.8261e-05
11:15463930 T C 0.034152 2.4163e-06
11:15465453 C T 0.038534 -1.4619e-04
11:15473294 G A 1.543401 -1.5275e-05
11:15493771 G C 0.237446 9.7426e-05
11:15501083 T C 0.174070 2.0616e-05
11:15501343 C T 0.039111 4.7295e-05
11:15513372 T C 1.061546 3.3461e-05
11:15531008 A G 0.103802 5.1355e-05
11:15555070 C T 1.845505 1.4809e-06
11:15556087 A G 0.122767 -1.6660e-06
11:15571869 A G 1.400503 2.9901e-05
11:15578512 T C 0.184975 -7.7559e-05
11:15589019 A G 0.244045 -1.0358e-04
11:15600669 G A 0.056330 -2.6314e-05
11:15606332 A G 0.519612 -1.4297e-06
11:15608107 T G 0.058917 5.5330e-06
11:15608233 G A 0.033632 -3.3690e-05
11:15610877 T C 0.105756 4.0489e-05
11:15615390 A G 0.425882 -2.0115e-05
11:15616694 A G 1.206177 8.9049e-05
11:15620586 G A 0.200289 -5.6655e-05
11:15625192 C A 0.056031 -2.1998e-06
11:15627855 C T 0.137445 -2.6360e-04
11:15634227 C T 0.831575 3.3656e-05
11:15635808 A G 0.069131 -8.1604e-06
11:15636352 T C 0.316841 1.3005e-05
11:15637203 T C 0.058995 -9.0371e-05
11:15649086 T C 0.096052 6.8770e-05
11:15650293 G A 0.053286 2.5780e-05
11:15652089 A C 0.061686 -3.4493e-05
11:15669841 C T 0.474234 -2.2740e-05
11:15675017 G A 0.059978 5.7600e-06
11:15676286 A G 0.069498 -2.6230e-05
11:15677913 G A 0.021815 2.5179e-05
11:15682205 A G 0.227027 6.6607e-06
11:15684766 T C 0.030345 -3.1389e-05
11:15694462 A G 1.586803 2.0479e-05
11:15696609 T G 0.024415 -5.7998e-05
11:15704029 A G 0.056479 -9.4587e-06
11:15709924 T G 0.035388 -2.0860e-05
11:15729314 A G 0.462020 5.8018e-05
11:15730561 A G 0.031237 1.8583e-05
11:15731049 T C 1.062799 -2.0149e-06
11:15735619 G A 0.044915 1.7640e-06
11:15736887 A G 0.032841 -2.2526e-05
11:15738775 C T 0.470024 5.0673e-05
11:15739540 T C 0.398848 -6.5298e-06
11:15741742 C T 1.929889 2.9496e-05
11:15746392 G C 1.135880 -3.3106e-05
11:15748668 G A 1.395472 -3.7971e-05
11:15748772 T C 0.177147 -3.8362e-05
11:15750630 A G 0.088197 -2.5044e-07
11:15751028 A G 0.208192 5.4578e-05
11:15754755 T G 0.031896 -4.9444e-05
11:15756795 C A 0.230543 1.2297e-04
11:15764653 G A 0.043740 3.9340e-06
11:15769944 T G 0.034541 -9.3467e-06
11:15772442 T G 0.157042 1.1248e-04
11:15776629 G A 0.049413 -3.5289e-05
11:15777455 T G 0.086016 -1.0760e-05
11:15782985 T C 0.039283 -2.2717e-04
11:15783596 G A 0.056879 4.0792e-05
11:15785025 G T 0.139850 8.5502e-06
11:15790903 T C 1.118726 -2.3450e-05
11:15791460 C T 0.563109 -3.8655e-05
11:15803793 C T 0.465139 5.5533e-05
11:15811930 C T 0.060754 -4.8175e-05
11:15823054 T C 0.048482 3.0319e-05
11:15823728 T C 0.120684 2.8469e-05
11:15827754 T C 1.059177 9.4048e-06
11:15829851 A G 1.937714 4.3347e-05
11:15829989 G A 0.317110 -1.4926e-05
11:15832567 T C 0.592879 -1.9296e-06
11:15834640 G A 0.041773 1.2328e-04
11:15842436 A G 0.062766 2.2508e-06
11:15843492 G A 0.062387 9.4446e-05
11:15848941 A G 0.040315 -4.8630e-05
11:15857062 A C 0.061345 7.0118e-06
11:15858804 T C 0.593840 1.6514e-05
11:15867726 T C 0.127649 1.3917e-05
11:15877983 C A 0.676158 1.2261e-04
11:15880494 T C 0.061371 -7.4375e-05
11:15881806 G A 0.043762 1.6723e-05
11:15881888 T G 1.924228 -3.3252e-05
11:15891299 A G 0.025914 2.8151e-05
11:15892822 C T 0.537230 4.6863e-05
11:15894384 C T 0.416427 6.2590e-05
11:15904259 C T 0.279352 -6.1071e-05
11:15910964 G T 0.085873 4.9550e-05
11:15915548 C A 1.345082 -4.2256e-05
11:15922161 G A 0.565845 4.1161e-05
11:15926300 T C 0.029585 1.1602e-04
11:15932689 C T 0.025541 -1.8772e-07
11:15936454 T C 0.032795 7.0659e-05
11:15940493 G A 0.110859 5.0899e-05
11:15940792 T C 0.124887 1.2146e-05
11:15947449 T C 0.060498 -3.4467e-06
11:15950947 G A 0.028540 1.0863e-05
11:15952294 T C 0.079901 3.2575e-05
11:15959199 T C 0.143650 1.9368e-05
11:15969385 A G 0.048320 -1.0450e-05
11:15970939 C T 0.079563 -1.2662e-05
11:15971135 T C 0.043120 6.2197e-05
11:15977172 A G 0.054146 1.7516e-04
11:15981457 G A 0.037622 -7.9508e-06
11:15982483 C T 0.035888 6.6307e-05
11:15983937 C G 0.105701 -6.2473e-05
11:15987361 G A 0.096331 -9.6013e-05
11:15989350 G A 0.240955 5.3326e-06
11:16006473 C T 0.904731 9.4972e-05
11:16006615 A G 0.187416 -1.1292e-05
11:16024988 A G 0.062546 2.2166e-05
11:16052610 A G 0.068365 -1.6857e-05
11:16067114 C G 0.038725 -1.8597e-04
11:16069086 T C 0.120609 4.6194e-05
11:16085638 A C 0.022389 4.4748e-05
11:16104217 T C 0.071601 1.7756e-05
11:16112402 C T 0.028715 4.4739e-05
11:16115229 T C 0.058771 2.9463e-05
11:16117103 T C 0.046953 8.2722e-05
11:16150301 C T 0.042575 -1.5680e-06
11:16154317 C T 0.065509 1.6083e-04
11:16169190 C A 0.043873 7.3249e-05
11:16187926 C T 0.029286 -3.2089e-05
11:16189326 T C 0.112670 4.8280e-05
11:16189834 A G 0.034132 -2.1046e-04
11:16199606 G A 0.935831 -3.0083e-05
11:16200577 A G 0.198328 -4.6258e-05
11:16216874 C T 0.072926 3.7662e-05
11:16218886 A G 0.022389 2.7934e-05
11:16237468 T C 0.944193 6.7930e-04
11:16239928 C T 0.038689 1.3229e-04
11:16240451 A G 0.136237 -3.9361e-04
11:16248275 G A 1.788062 4.2071e-05
11:16254236 G A 0.027466 4.5295e-05
11:16265471 T C 0.083439 1.4545e-05
11:16268498 G A 1.588542 -3.2069e-04
11:16274003 T G 0.065613 2.7873e-04
11:16302423 G A 0.058362 -7.0692e-05
11:16306246 G A 0.177546 -1.7942e-06
11:16333060 T C 0.074649 1.3017e-04
11:16335038 G A 0.850757 -2.4010e-04
11:16335121 T C 0.333387 4.6820e-05
11:16343225 G A 0.021734 -1.4388e-05
11:16348693 A G 0.048813 2.5914e-05
11:16363658 T C 0.165774 -2.0665e-05
11:16364687 T C 0.225486 -1.8166e-05
11:16365116 G T 0.024051 9.1522e-06
11:16368494 A G 0.112313 -1.3705e-04
11:16372007 G A 0.038897 1.2938e-04
11:16377045 A G 0.250815 -3.4940e-06
11:16383430 G A 0.659878 3.4374e-06
11:16383722 A G 1.224356 -8.3508e-06
11:16384183 A G 0.054116 3.3215e-05
11:16384447 G A 0.070066 2.6465e-05
11:16386270 G T 1.436099 -1.1811e-04
11:16389594 C T 0.454691 -8.9018e-05
11:16403511 C T 0.204700 7.5990e-05
11:16407902 G A 1.436489 -9.0199e-05
11:16414631 T C 0.097515 -1.7497e-05
11:16419171 T C 0.033519 -3.4982e-05
11:16427670 G C 0.168883 1.4811e-05
11:16453781 A G 0.071838 3.9485e-07
11:16484699 A G 0.595501 -2.7251e-05
11:16504691 T C 0.034200 -5.6303e-06
11:16524762 A G 0.339376 -1.9242e-05
11:16531336 C T 0.118071 -2.4892e-05
11:16532857 G A 0.404404 -5.0982e-05
11:16549976 C T 0.390983 3.8756e-04
11:16553549 C T 0.056969 1.8558e-04
11:16558187 A G 0.250277 5.2018e-05
11:16588982 A G 0.054074 5.0206e-06
11:16598352 C T 0.237907 5.1500e-05
11:16606495 C T 0.026498 1.5175e-04
11:16618307 A C 0.391123 3.3502e-04
11:16618596 G A 0.064769 -8.6657e-06
11:16635620 T C 0.030546 -1.0179e-06
11:16648526 A G 0.360950 -1.1998e-05
11:16675212 C T 0.054840 1.1258e-04
11:16681379 C T 0.048225 1.0426e-05
11:16716246 C T 0.028287 6.7225e-05
11:16748739 A G 0.030676 2.2305e-05
11:16758485 G A 0.073805 2.9656e-05
11:16761109 G C 1.641740 2.9922e-05
11:16764331 T C 0.034450 2.5143e-05
11:16780116 C T 0.406527 -4.4210e-05
11:16787922 T G 0.351677 5.3999e-05
11:16789091 A C 1.622769 -1.0609e-05
11:16789646 C G 0.077051 9.1806e-05
11:16793101 T C 0.629419 4.0717e-05
11:16797260 C T 0.365569 -5.9598e-06
11:16797304 A C 0.116539 -3.9516e-05
11:16802228 T C 1.499343 1.5373e-05
11:16806160 T G 1.666986 2.2713e-04
11:16809478 T C 0.019945 1.3096e-05
11:16813441 G A 0.024707 -1.1588e-05
11:16823006 A G 0.182223 5.3991e-05
11:16826201 T C 0.100865 -2.5330e-06
11:16826397 T C 0.208897 -6.4390e-06
11:16827701 G A 0.643211 3.0131e-06
11:16827989 A G 0.586884 3.6822e-05
11:16836928 G A 0.042539 1.2432e-05
11:16837658 C T 0.069109 2.6669e-05
11:16837788 A G 0.320895 3.7291e-05
11:16837904 A C 0.242802 1.0928e-05
11:16839676 G T 1.356513 -3.0388e-05
11:16840295 G A 1.017735 -3.1774e-05
11:16843375 A G 1.113238 -1.3976e-05
11:16843750 G A 0.378143 1.3552e-05
11:16844409 T C 0.426706 1.8686e-05
11:16847558 G A 0.232584 5.7817e-05
11:16849066 G A 0.174222 -3.0185e-05
11:16851387 C T 0.040624 1.4312e-05
11:16856138 A G 0.056216 1.8629e-05
11:16856941 T C 0.365741 5.5650e-05
11:16862703 A G 0.045041 2.7157e-05
11:16863130 C T 0.025216 -1.6167e-04
11:16864530 T C 0.055519 -3.8055e-05
11:16865033 C T 1.257703 1.3944e-04
11:16872645 T C 0.027235 4.9924e-05
11:16879609 C T 0.140580 2.3346e-05
11:16884769 C A 0.134244 -1.0633e-05
11:16893345 T C 0.177293 -6.5398e-05
11:16902268 T C 0.551431 4.9677e-04
11:16903203 T C 1.088898 5.5443e-05
11:16903426 A C 1.814184 1.9139e-05
11:16905216 G A 0.029984 -3.0511e-04
11:16905217 A G 0.070099 6.7335e-05
11:16917219 C T 0.606404 2.8162e-04
11:16919790 G T 0.302410 7.6108e-05
11:16920604 T C 0.488382 -4.7870e-05
11:16925547 C T 0.049829 -1.4246e-05
11:16933523 T C 0.173719 -7.4563e-06
11:16938083 G A 1.920852 -2.2728e-05
11:16939352 T C 0.079472 -3.8125e-05
11:16942113 A G 0.170736 -1.0149e-04
11:16946942 A G 0.072562 1.7074e-05
11:16951702 G A 0.031052 -1.7451e-04
11:16955369 C A 0.792609 -2.6251e-05
11:16957531 G A 0.036924 5.2531e-05
11:16976991 T C 0.065421 6.5300e-05
11:16986103 T C 1.786670 -7.4264e-05
11:16990389 T C 0.776251 -9.7834e-05
11:16997415 T G 1.348052 7.0900e-06
11:16997701 A C 0.074610 4.2054e-05
11:16998810 G A 0.252137 -5.1885e-05
11:16998925 T C 0.037505 -2.9518e-05
11:16999882 C A 1.087635 -2.3420e-05
11:17000242 T C 0.392136 7.1852e-05
11:17001130 C A 0.059605 -5.4483e-05
11:17006919 C T 0.101673 -4.3185e-05
11:17007142 A G 0.136458 8.4182e-05
11:17008605 C T 0.584505 -1.7547e-05
11:17015044 C T 0.429264 5.0140e-05
11:17016984 A G 0.157370 -3.3018e-05
11:17030351 A G 0.189691 3.6545e-05
11:17030379 A G 0.032146 9.5567e-06
11:17030660 G T 1.315007 -2.0362e-04
11:17044540 C T 0.072257 1.1923e-04
11:17063619 G T 0.087629 4.1268e-05
11:17080333 T C 1.027797 3.6507e-05
11:17089005 A G 0.031698 9.9805e-06
11:17095254 C T 0.027495 -3.8598e-05
11:17096211 G A 0.135082 -6.9504e-05
11:17118687 C T 0.232854 4.2053e-05
11:17135084 C T 0.113936 -7.5945e-05
11:17136236 C A 0.231562 3.1162e-05
11:17136398 C T 0.039098 2.7078e-05
11:17142250 A T 0.042740 4.5049e-05
11:17157366 C T 0.396368 1.1919e-05
11:17158120 T C 0.022194 -8.0103e-05
11:17160148 G A 0.846758 -3.0326e-05
11:17162642 T C 0.034885 2.1638e-05
11:17166142 C T 0.040806 -1.2022e-05
11:17173490 C A 0.041841 -3.5368e-05
11:17176057 A G 0.983541 -1.7759e-05
11:17207545 A G 0.211493 1.2784e-05
11:17207930 C T 0.072439 -1.1418e-05
11:17208714 C T 0.630387 2.6726e-05
11:17229500 A G 0.046366 2.3493e-04
11:17237014 G C 0.040556 -2.1932e-05
11:17237153 T C 0.036057 2.6057e-05
11:17260014 G A 0.030786 3.9321e-05
11:17285308 G T 0.075048 1.6727e-05
11:17299390 C T 1.156468 7.6657e-05
11:17306223 C T 0.071605 6.7203e-05
11:17311049 A G 0.028488 1.2871e-05
11:17316029 T C 0.698651 1.7142e-05
11:17323792 A C 0.155209 4.1071e-05
11:17336145 G A 0.129012 -4.8820e-05
11:17351683 G C 0.670452 6.2043e-05
11:17357471 C G 0.089722 -4.8263e-05
11:17365948 C T 0.042049 -1.0004e-05
11:17390443 A C 0.111699 -5.7943e-05
11:17391825 T C 0.036067 -1.1607e-04
11:17392994 A G 0.027592 4.6384e-05
11:17393046 G A 0.131388 -1.3153e-05
11:17393268 G A 0.592882 3.9318e-07
11:17393644 G A 0.408040 1.3252e-05
11:17401050 G A 0.024989 5.4094e-05
11:17405208 C T 1.936351 5.4905e-05
11:17408496 T C 0.045437 1.0218e-05
11:17408831 C G 0.079381 1.0224e-04
11:17408838 C G 0.048641 -1.7076e-04
11:17409572 C T 1.283760 -2.3184e-05
11:17412175 G A 0.617443 6.9530e-06
11:17412621 T G 0.042282 8.4998e-05
11:17414570 T C 0.111998 -5.2047e-05
11:17416097 A G 0.057184 -3.6480e-05
11:17417337 T C 0.147227 -6.6528e-07
11:17418477 A C 1.282108 -2.6494e-05
11:17421473 A G 0.484250 1.0923e-05
11:17421860 G A 1.172181 -5.7215e-06
11:17423733 T G 0.069904 1.0464e-04
11:17423920 T G 0.037855 -1.1139e-05
11:17425451 C T 0.226443 -9.6373e-06
11:17427336 C G 1.390087 1.7479e-04
11:17430386 G T 0.023668 -3.6752e-05
11:17431817 T C 0.029825 -3.5351e-05
11:17436271 A G 0.203161 -1.2006e-05
11:17436865 A G 0.112874 -6.9517e-05
11:17437785 C T 1.199146 2.5317e-04
11:17437826 C T 0.289829 -7.2077e-05
11:17445139 G A 1.173070 5.2216e-05
11:17446647 T C 0.050598 -1.5634e-05
11:17449119 C T 0.043993 -2.8802e-05
11:17451985 G A 0.099164 -1.9035e-05
11:17452492 A G 0.916922 4.7302e-05
11:17453443 T C 0.410429 -7.9019e-06
11:17463193 C T 0.073724 9.2667e-05
11:17465687 T G 0.086756 -1.3941e-05
11:17468612 T G 1.021854 2.0754e-05
11:17479855 T C 0.046278 2.1177e-04
11:17480822 G A 0.037813 -7.4798e-06
11:17486724 A G 0.081280 1.9689e-05
11:17492164 T C 0.231977 3.3060e-05
11:17495367 A G 0.278093 -1.1222e-05
11:17495430 T G 0.773398 2.4205e-05
11:17496516 G A 0.986511 2.4086e-05
11:17499384 A G 0.226242 7.8381e-06
11:17500826 T C 0.059861 -1.8193e-05
11:17500831 A G 0.079300 8.2163e-05
11:17503850 G T 0.620854 -7.8360e-06
11:17506542 T G 0.857511 8.2977e-06
11:17510669 C A 0.427248 -2.2070e-05
11:17511780 C T 0.083951 4.0577e-05
11:17514347 A G 1.759474 2.7590e-06
11:17519742 G C 1.111709 -7.8169e-06
11:17519864 T C 0.183762 1.0783e-05
11:17520339 G A 1.367474 -8.1198e-05
11:17520965 A G 0.047401 -1.4121e-04
11:17521762 A G 0.557643 -3.5444e-05
11:17522194 C T 0.050436 1.3600e-04
11:17528273 A G 0.182681 -2.9975e-05
11:17530066 T C 0.056398 -8.9362e-06
11:17531146 A G 0.100544 3.3453e-05
11:17532597 A G 1.149071 -2.5365e-05
11:17535273 A G 0.077882 -1.2615e-04
11:17536839 T C 1.378357 -3.9161e-06
11:17538772 T C 0.233899 -1.5789e-04
11:17544104 A G 0.124656 -9.9627e-06
11:17546178 A G 0.128957 -2.9101e-04
11:17549956 A G 0.238358 -1.0223e-04
11:17553706 T C 0.163135 4.0064e-05
11:17556477 A G 0.025330 -6.4294e-05
11:17557017 G A 0.827894 1.8760e-05
11:17562722 T C 1.062247 -1.2829e-05
11:17567446 T G 0.231068 -9.4868e-05
11:17568536 T C 0.080082 2.3862e-04
11:17570390 C G 0.169730 4.8309e-05
11:17571233 C A 0.062289 -6.7718e-05
11:17572028 A G 1.029579 8.3928e-06
11:17576625 A G 0.639442 -3.5735e-05
11:17577223 T C 0.347458 -1.1756e-04
11:17579783 A C 0.312546 -2.4973e-05
11:17581951 T C 0.021948 2.3451e-05
11:17586522 G T 0.284364 2.2356e-05
11:17588370 G C 0.072380 3.9872e-05
11:17591922 T C 0.077408 -3.2592e-07
11:17592594 A G 0.044071 -1.1693e-05
11:17593709 C T 0.892676 -4.6147e-06
11:17597381 G A 0.576472 1.7391e-05
11:17600033 A G 0.809059 -1.3670e-05
11:17608675 A G 0.465928 -3.5903e-06
11:17612776 T C 0.790581 1.0786e-05
11:17613407 G A 0.072744 -1.0521e-04
11:17615203 A G 0.324634 2.3801e-05
11:17615556 C A 0.149860 2.1580e-05
11:17616881 T C 0.401925 3.1079e-05
11:17623484 T C 0.025930 -4.1925e-05
11:17627613 C G 1.402282 3.5723e-05
11:17632306 T C 0.368214 -8.0117e-06
11:17632651 T C 0.753858 5.3151e-05
11:17652262 C T 0.079660 1.5660e-06
11:17657888 T C 0.248391 6.1651e-05
11:17658012 G A 0.109460 -3.9981e-05
11:17658520 G T 0.364449 -2.0904e-05
11:17659711 T C 0.446641 -7.8168e-06
11:17663416 A G 0.361015 -2.0045e-05
11:17663444 T C 0.671452 1.6173e-05
11:17663742 C G 0.634428 -5.8967e-06
11:17665647 A G 0.246710 -3.8163e-05
11:17666594 A G 0.089086 -2.9631e-05
11:17667439 C G 0.466165 -2.0051e-05
11:17669791 G A 0.814067 -4.2812e-05
11:17674253 T G 0.028959 -5.8819e-06
11:17682389 G A 1.358688 4.7463e-05
11:17689397 C T 0.038459 4.6598e-05
11:17695625 G A 0.052344 -9.4007e-05
11:17696341 A C 0.144098 -6.5019e-05
11:17696529 T G 1.539317 1.6550e-05
11:17697988 A G 0.037021 -3.5732e-05
11:17705223 T C 0.025940 5.7610e-05
11:17705356 T C 0.052101 4.1951e-05
11:17706326 T G 0.039868 -4.2489e-05
11:17717541 T G 0.460498 -4.6171e-05
11:17718229 C T 0.180607 -2.5366e-05
11:17726374 G A 1.481365 4.1976e-05
11:17731429 T C 0.079469 -5.6703e-05
11:17737161 A G 0.165829 8.8321e-06
11:17738084 T G 0.022600 2.5135e-05
11:17743949 T C 0.432019 -7.1134e-05
11:17745099 G C 1.947039 -4.2614e-06
11:17745266 T G 0.124757 3.1238e-05
11:17745377 T G 0.144082 -9.2032e-05
11:17753538 C T 0.251695 -1.2857e-04
11:17754063 A G 0.062198 -2.6895e-05
11:17754159 A G 0.146101 4.0271e-05
11:17755807 T C 0.305065 -2.6421e-04
11:17757417 A C 0.135390 2.2251e-05
11:17758586 A G 0.037320 8.6524e-05
11:17763677 T C 0.094565 2.9989e-05
11:17771202 A C 0.087739 -2.2999e-06
11:17774027 C T 0.341550 2.8702e-05
11:17782019 G T 1.177655 -1.2230e-05
11:17787499 A C 0.063156 4.4552e-05
11:17791367 G A 1.740986 -3.7826e-06
11:17791822 G T 0.235431 -1.8039e-05
11:17793385 T C 0.101332 -4.3578e-05
11:17795729 T C 0.216878 1.9979e-05
11:17796283 A G 0.045048 -3.5101e-05
11:17799345 T C 0.212392 3.7538e-05
11:17800923 A C 0.160132 -3.0966e-05
11:17804998 T C 0.837170 4.6142e-05
11:17808923 T C 0.042208 -1.3892e-04
11:17811711 T C 0.193184 4.8922e-05
11:17812540 G T 0.112787 -3.7506e-05
11:17815233 C T 1.127032 7.2213e-05
11:17816412 A G 1.643237 1.0097e-06
11:17824145 T C 0.047339 -1.4837e-05
11:17827496 A G 0.096204 1.9950e-05
11:17838116 T C 0.965650 3.2191e-05
11:17840645 A G 0.036320 3.5638e-05
11:17841144 A G 0.039825 1.2690e-04
11:17844280 G A 0.176322 -7.6614e-07
11:17849868 G T 1.948675 -6.5941e-07
11:17851342 C T 0.899882 3.5825e-05
11:17857842 C T 0.255428 1.2536e-05
11:17861072 C T 0.032724 2.8290e-05
11:17864148 C T 0.116464 3.1226e-05
11:17864247 C G 1.264590 4.8052e-06
11:17872074 G C 0.045236 -1.2190e-06
11:17873452 T C 0.022970 -7.5987e-06
11:17874226 C A 0.419627 1.4087e-05
11:17877764 T C 0.036307 8.6993e-05
11:17883383 A G 0.040228 -6.0369e-05
11:17891959 G A 0.291329 1.5406e-05
11:17893113 A C 0.697311 -3.7977e-05
11:17897201 C T 0.072809 8.5018e-05
11:17898719 A G 0.058764 4.3496e-05
11:17900750 T C 0.131726 5.4934e-05
11:17901878 C T 1.324588 3.4169e-05
11:17911963 C A 0.112959 -1.2624e-05
11:17912901 C T 0.031601 -1.1606e-05
11:17913170 T C 0.380902 -3.4811e-06
11:17924341 C T 0.130671 4.7398e-05
11:17929728 C T 0.210136 5.6913e-05
11:17930293 G A 0.945952 3.5096e-05
11:17949838 C A 0.782116 -7.3753e-05
11:17950104 C T 0.300712 8.5696e-06
11:17958214 T C 0.021948 -6.1783e-07
11:17965443 A G 0.070537 5.3506e-06
11:17969186 T C 0.021354 9.6935e-06
11:17970797 T C 0.168110 -6.4356e-05
11:17976679 T C 0.034882 -6.4047e-06
11:17990586 T C 0.051601 -2.1250e-05
11:18017064 T C 0.563969 2.6505e-05
11:18021316 C T 0.785008 -7.8303e-05
11:18039772 C T 0.109463 -4.4884e-07
11:18044640 A C 0.131404 9.0397e-05
11:18047816 T G 0.781389 -1.1314e-04
11:18052248 G T 0.163258 -6.9297e-06
11:18053545 T C 1.117078 -1.3726e-04
11:18058026 C T 0.796803 -1.4267e-04
11:18068882 C T 0.841627 6.5749e-06
11:18096091 T C 0.520800 9.2779e-06
11:18096574 T C 0.826128 1.2566e-05
11:18102014 A G 0.044467 4.7458e-06
11:18109343 A G 0.129210 -3.0665e-05
11:18120373 C T 0.041737 -2.6635e-05
11:18120918 C T 0.166208 -2.2230e-05
11:18126491 A G 0.822947 8.2609e-06
11:18127464 T C 0.067301 4.6999e-05
11:18132400 C A 0.040449 2.4853e-05
11:18138106 A C 0.156984 -2.4287e-05
11:18141144 T C 0.069563 -9.6909e-06
11:18157157 T C 0.072659 -3.8314e-05
11:18158958 T C 0.047261 -3.0238e-05
11:18158993 C T 0.338662 1.6203e-05
11:18159254 G A 1.530249 7.9477e-07
11:18162878 T C 0.044405 -6.9129e-05
11:18165679 A G 0.022308 3.1082e-05
11:18165766 C T 0.105571 -1.8312e-05
11:18172582 A G 0.148798 -3.7534e-05
11:18193107 T C 0.674383 8.7480e-05
11:18193840 C G 0.563706 -1.5474e-05
11:18194348 T G 0.098944 4.6811e-05
11:18194878 G T 0.600824 -6.8053e-05
11:18195348 T C 0.577322 1.0092e-04
11:18195609 T C 0.021149 5.9531e-05
11:18209334 A G 0.030267 1.5711e-05
11:18209585 T C 0.191610 -1.7202e-05
11:18210204 G A 0.595430 5.3280e-05
11:18210814 A G 0.586514 5.1409e-05
11:18212384 G A 0.619169 1.7902e-05
11:18212985 C G 0.104857 -8.0306e-05
11:18215891 G A 0.043597 -6.7012e-05
11:18219240 C T 0.772129 -4.0501e-06
11:18220150 C G 0.050114 -6.8271e-07
11:18224752 G A 0.523251 1.2125e-05
11:18231289 A C 0.991616 -1.0655e-05
11:18234712 G T 1.955358 4.4603e-05
11:18236312 C T 0.020370 -4.3330e-05
11:18236367 T C 0.040072 1.9185e-05
11:18237027 A G 0.031883 -8.0964e-06
11:18244937 T G 0.098301 -4.6296e-05
11:18245666 C T 1.048469 -1.1508e-05
11:18251667 A G 0.118480 -6.5184e-05
11:18252716 A G 0.033334 3.3469e-05
11:18253176 T C 1.949334 1.0502e-05
11:18257123 C A 0.873302 1.3027e-05
11:18264738 T C 1.534484 -6.6290e-05
11:18265799 T C 0.103991 -1.7042e-04
11:18267027 T C 1.745449 -1.9743e-05
11:18274671 T C 0.553449 -5.0142e-05
11:18275477 A G 0.139717 2.7408e-06
11:18276223 T C 0.065097 -1.9952e-04
11:18278098 G T 1.036158 -7.1598e-05
11:18280635 G A 1.479998 -5.8883e-06
11:18280646 G T 0.182281 8.3845e-05
11:18281786 G A 0.430916 1.5519e-04
11:18282051 G A 0.427164 -3.7777e-05
11:18285205 T C 0.094263 1.2104e-04
11:18287809 A G 0.135465 -8.7400e-07
11:18291312 T C 0.135445 -6.2799e-05
11:18291736 A G 1.079521 -2.1173e-04
11:18293709 G A 0.592538 8.1272e-05
11:18303533 A G 0.083812 -8.9748e-06
11:18305333 C T 0.360197 1.9124e-04
11:18306399 A G 0.396800 2.1677e-04
11:18314359 A G 0.071708 3.7239e-05
11:18319180 T G 0.172856 -3.0343e-05
11:18319731 T G 0.029475 -3.9770e-05
11:18323517 C T 1.429429 -9.6812e-05
11:18325146 T C 1.172041 -6.1574e-05
11:18335684 A G 1.258670 -3.9232e-05
11:18340241 G T 0.182600 -4.3162e-05
11:18340278 A G 0.118564 1.6222e-06
11:18348186 T C 0.046752 3.6112e-05
11:18355102 G T 0.480306 -3.0014e-05
11:18361376 G T 0.034681 -1.2924e-06
11:18369611 T C 0.089044 2.3758e-04
11:18383584 G A 0.060553 5.5188e-05
11:18385946 G A 0.052847 6.6995e-05
11:18388464 G C 0.256622 -2.0350e-05
11:18396810 C T 0.143553 -3.0258e-05
11:18396819 G A 0.209968 1.6173e-04
11:18402912 T C 0.122508 7.4030e-06
11:18404416 A G 0.048576 -2.8050e-05
11:18411764 C T 0.041101 4.0538e-06
11:18413187 A G 0.057677 -2.0945e-05
11:18415815 T C 0.228731 4.1356e-05
11:18419534 T C 1.446401 -1.5902e-04
11:18419806 G A 0.342177 3.7286e-08
11:18435700 T C 0.334803 -2.9198e-04
11:18435817 T C 0.029160 -4.2691e-05
11:18446663 T C 0.254376 3.6470e-05
11:18461178 G T 0.062922 -2.5977e-05
11:18465392 T C 0.155134 1.4318e-04
11:18472133 A G 0.188319 -5.5067e-05
11:18478663 G A 0.076418 3.1608e-05
11:18479211 T C 0.595482 1.8660e-04
11:18488535 A G 0.072150 -4.2890e-05
11:18494774 A G 0.039410 3.6920e-05
11:18506679 C T 0.048368 1.2508e-04
11:18512447 C T 0.082935 -3.2442e-05
11:18515062 T C 0.176472 2.2604e-05
11:18516797 T C 0.064577 9.5083e-05
11:18523475 A G 0.024129 -3.4327e-06
11:18535331 C A 0.324858 -2.7929e-05
11:18537800 T C 0.662153 -5.4730e-06
11:18542227 G A 0.340483 3.2357e-05
11:18550800 T G 0.055713 -4.4367e-05
11:18576278 T C 0.032516 2.5400e-05
11:18577569 T C 0.028309 -3.2207e-05
11:18590005 T C 1.760266 -5.1965e-05
11:18591571 G A 0.940840 -7.7712e-05
11:18600283 C T 0.036106 3.2181e-05
11:18603332 A G 0.320992 -2.4613e-05
11:18608839 A G 0.238654 -1.2397e-05
11:18609717 C T 0.034762 4.3944e-06
11:18611376 C G 0.029790 9.9012e-06
11:18611951 T C 0.175121 7.6698e-06
11:18628730 A G 0.840423 2.3839e-05
11:18632984 C T 1.481455 -4.5422e-06
11:18633897 C T 0.181915 3.9497e-05
11:18635397 A C 0.026326 -7.5422e-06
11:18636481 T C 0.082744 1.5001e-04
11:18638853 C T 0.156377 -7.9961e-05
11:18640801 A C 0.033626 6.4798e-05
11:18656758 A G 0.077317 2.4569e-05
11:18661845 G T 0.027819 -4.5698e-05
11:18671611 G A 0.033113 4.6432e-05
11:18689653 A C 0.676337 -1.3519e-04
11:18692137 C T 0.583833 2.5301e-05
11:18701995 A G 0.289563 3.4485e-05
11:18702657 C T 0.082131 -8.0229e-05
11:18703274 T C 0.430728 -5.9790e-05
11:18709886 T G 0.062786 -7.5367e-05
11:18714835 T C 0.031967 -2.2358e-05
11:18717887 A G 0.116256 7.1175e-06
11:18719433 C T 0.796783 -7.9827e-06
11:18719929 G A 0.879187 -5.9861e-06
11:18721442 C T 0.437884 8.8540e-07
11:18723210 T C 0.039647 -9.0704e-05
11:18723921 C T 0.049102 -1.8102e-04
11:18725399 T C 0.046190 -6.9918e-05
11:18727448 C T 0.110969 3.2455e-05
11:18728650 C T 0.790711 -3.5158e-05
11:18729237 C T 0.354391 -1.3216e-05
11:18729819 T C 0.113481 -6.6088e-05
11:18730895 G A 1.441383 -1.5811e-05
11:18735480 A G 0.037888 -1.0521e-04
11:18735677 A G 0.040163 1.9347e-05
11:18735947 C T 1.503436 -2.7090e-05
11:18738281 T C 1.489963 -2.0248e-05
11:18739358 G A 1.858170 -2.1201e-05
11:18739903 G A 0.369896 1.0155e-05
11:18741260 C T 0.120219 -1.4290e-05
11:18743180 G C 0.841468 -2.2658e-05
11:18744505 C T 0.190178 -8.8840e-06
11:18746427 G A 0.056307 -8.9220e-06
11:18747474 A C 0.100985 -1.3696e-04
11:18748046 G A 0.699547 -6.6794e-05
11:18751041 T C 0.939967 -9.7428e-06
11:18751854 C T 0.257362 7.6768e-05
11:18753097 C G 0.057778 -4.0020e-05
11:18756585 G A 0.663980 -1.3178e-04
11:18758373 G A 0.042454 -2.9534e-05
11:18761154 G A 0.054512 -6.7649e-05
11:18764026 C G 0.746650 -5.0995e-05
11:18765648 G A 0.031325 -1.9507e-06
11:18767082 C T 1.503621 -7.6872e-05
11:18774441 C T 0.052341 2.4517e-05
11:18777004 T C 1.381100 -7.9816e-05
11:18779139 A G 0.607228 1.3223e-05
11:18784590 G A 0.457541 -5.9455e-05
11:18784805 A G 1.524449 -9.7390e-05
11:18785336 C A 0.631526 -5.4905e-06
11:18787044 C T 1.842039 -9.3542e-05
11:18787903 A G 0.024862 -3.6921e-05
11:18790683 T C 0.054490 6.6149e-05
11:18792009 A C 0.054415 -1.8838e-06
11:18792184 A G 1.449618 -1.6490e-04
11:18792764 T C 0.024275 2.6550e-06
11:18792807 G A 0.157701 -1.0271e-05
11:18792880 C T 1.884808 -5.7677e-05
11:18793197 A G 0.932294 3.9043e-05
11:18793323 T C 1.341447 3.0522e-05
11:18793685 T C 0.579915 2.4079e-05
11:18797527 C T 0.022091 -1.0552e-04
11:18797650 C T 1.416070 -1.4398e-05
11:18804934 G A 0.685068 -8.3917e-06
11:18805315 T C 0.057476 5.8299e-06
11:18808557 C T 0.404515 -6.4571e-05
11:18809135 T C 0.052065 6.1286e-05
11:18810693 C T 0.095685 -5.6698e-06
11:18814687 A C 0.124981 7.2218e-06
11:18815368 C T 0.546335 2.7965e-06
11:18816245 T C 0.580113 7.1168e-06
11:18817229 T C 0.054785 3.4226e-05
11:18823599 A G 0.490956 2.7055e-05
11:18824813 G A 0.072406 5.9237e-05
11:18858840 T G 1.033915 -2.9519e-05
11:18867803 A G 1.761168 1.1104e-04
11:18868117 C T 0.400016 -5.7234e-05
11:18886795 A G 0.022993 -2.6961e-05
11:18887345 C A 0.173388 1.2867e-05
11:18893046 T C 0.464850 3.3133e-05
11:18903001 G T 0.033288 -5.7390e-05
11:18926092 C T 1.775712 -2.8752e-05
11:18971468 G A 0.026209 8.3952e-06
11:18979703 A G 0.089995 1.4305e-04
11:18980496 A G 0.792184 1.2189e-04
11:18997469 T C 0.082984 2.7602e-06
11:19008408 T C 0.040961 -1.5670e-05
11:19009516 T G 0.051637 -6.8779e-05
11:19020397 G T 0.050037 -7.8097e-06
11:19024381 A G 0.059994 1.7527e-05
11:19040177 T C 0.411707 1.3260e-05
11:19053042 T G 0.036447 1.2781e-05
11:19057767 A G 0.789529 -2.3679e-05
11:19062554 G A 0.252114 -2.1750e-05
11:19077904 G T 0.100495 7.1841e-05
11:19079004 A G 0.036567 7.4714e-06
11:19079292 G A 0.545783 -2.5564e-05
11:19080439 A G 0.188296 1.8953e-05
11:19081340 A G 0.114513 -1.8408e-05
11:19083281 C T 1.260614 -8.9309e-06
11:19089480 T C 0.078680 1.5549e-04
11:19101057 G A 0.042558 4.9253e-05
11:19104372 T C 0.092773 -1.3577e-05
11:19112656 C T 0.079953 8.7034e-05
11:19114623 T C 0.037388 3.6552e-05
11:19115857 T C 0.221032 2.7025e-05
11:19118703 C T 0.119570 6.6956e-05
11:19124905 A G 0.339872 7.3997e-05
11:19131552 C A 0.056401 -4.3007e-05
11:19132288 A G 0.393719 -1.2561e-06
11:19134500 T C 1.310758 5.2010e-05
11:19135804 G A 1.921342 4.3647e-05
11:19140128 A C 0.036586 -3.0598e-05
11:19145288 G A 1.396053 4.4707e-05
11:19145413 T C 0.035233 4.7105e-05
11:19167850 G A 1.438261 6.1585e-05
11:19172911 T C 1.265227 2.7725e-05
11:19173955 C T 0.037089 5.3882e-05
11:19181434 T C 0.166630 2.0989e-05
11:19182570 C G 0.124101 5.2281e-05
11:19184916 G A 0.077152 1.0891e-04
11:19184951 A G 0.022594 6.7225e-05
11:19188122 G A 1.284250 2.3105e-05
11:19189086 G T 0.407754 -9.9830e-05
11:19189752 G A 0.209864 1.2800e-04
11:19191851 G A 1.050699 -5.4572e-06
11:19198361 A C 0.048352 2.6329e-05
11:19200304 A G 0.241312 -3.7133e-05
11:19203165 G A 1.493027 -1.8365e-05
11:19203555 C A 0.178036 -1.9876e-04
11:19205207 T C 0.214155 -8.8376e-06
11:19205425 T C 0.027190 1.6032e-05
11:19206913 C T 0.209848 2.2982e-05
11:19208070 A C 0.927756 4.0629e-05
11:19209050 C T 0.304218 3.0973e-06
11:19213023 G A 0.727266 -1.4281e-05
11:19214866 T C 0.129236 4.5773e-05
11:19218262 G T 0.305059 2.8114e-06
11:19223149 A G 0.291271 -3.1650e-05
11:19225123 G A 0.979584 7.9097e-05
11:19230095 T C 0.048556 2.6139e-05
11:19231758 G A 0.057025 5.2011e-05
11:19234797 A G 0.425129 -3.4354e-05
11:19239443 T C 0.099998 4.0889e-05
11:19239579 A G 0.161470 1.7795e-05
11:19251826 A G 0.202132 -3.1654e-05
11:19251968 C T 0.193382 -2.7325e-06
11:19259115 A G 0.378656 1.6113e-05
11:19265226 T C 0.514822 -3.7601e-05
11:19276058 T C 1.542086 1.5007e-08
11:19278531 T A 0.219478 -6.1474e-06
11:19281653 G T 1.050410 3.9964e-05
11:19284671 G C 0.044873 -9.8552e-06
11:19287901 G A 0.154926 -8.7836e-05
11:19289727 C T 0.116208 1.1541e-06
11:19295632 T G 0.086983 -1.0106e-04
11:19299216 G C 0.110171 3.6456e-05
11:19300736 A G 0.038988 2.4165e-05
11:19300756 C T 0.469722 -1.9356e-06
11:19303067 C T 0.753378 1.7579e-06
11:19309674 G A 0.324504 -4.4173e-05
11:19309709 G T 0.208023 -7.9627e-06
11:19311030 T G 0.329876 3.0286e-05
11:19311303 G A 0.085805 5.3946e-06
11:19313755 C T 1.215632 -5.4524e-06
11:19318913 T C 0.031925 5.2272e-06
11:19325063 T C 0.068148 -3.1507e-04
11:19330074 C G 0.067544 -6.6814e-05
11:19331234 A G 0.298249 -1.1190e-04
11:19342039 C T 1.795839 -1.0238e-04
11:19345589 A G 0.250309 8.4272e-06
11:19350768 A G 0.456509 -1.7258e-05
11:19351469 G C 0.133498 1.0297e-05
11:19364067 A G 0.305458 -6.1920e-05
11:19369293 A G 0.064418 1.4396e-05
11:19372237 A G 0.054652 -8.4535e-05
11:19373169 T C 0.133946 -7.5886e-06
11:19379648 G A 0.040238 5.7225e-05
11:19382058 T G 0.049086 -5.0120e-06
11:19383074 A G 0.037057 -2.3887e-05
11:19388069 G A 1.306616 -5.1943e-06
11:19389360 A C 0.067966 -3.0419e-04
11:19393173 T C 1.486318 7.6668e-06
11:19398174 T C 0.166796 6.7143e-06
11:19398650 T C 0.066632 6.7025e-06
11:19399532 A G 0.027186 -1.2874e-05
11:19404001 C T 0.045973 4.9496e-05
11:19408733 G A 0.280894 -3.7518e-06
11:19413100 A G 0.600140 5.0664e-07
11:19413403 T C 0.076749 -4.6663e-05
11:19414953 C A 1.546026 -1.2200e-06
11:19415032 A G 0.078116 -7.8080e-05
11:19415602 A G 0.041701 5.6332e-05
11:19418355 C A 0.797871 -1.0495e-06
11:19419843 A G 0.724858 -5.2074e-05
11:19421401 C T 0.058758 -3.6019e-05
11:19422628 G A 0.481504 6.4038e-05
11:19424501 G A 0.096272 5.9689e-06
11:19427092 G T 0.623259 -2.3759e-07
11:19427476 G T 0.276239 -2.2405e-05
11:19431413 T G 0.233295 -3.6846e-05
11:19431539 T C 0.144835 -4.0770e-05
11:19441522 C A 1.400860 2.1855e-05
11:19442292 A C 1.851085 3.3825e-05
11:19446562 A G 0.023908 5.5469e-05
11:19450687 A C 0.689148 2.5806e-05
11:19469119 T C 0.106318 -2.1613e-05
11:19470002 G C 0.100131 -4.5489e-07
11:19471443 A G 0.383771 1.0467e-05
11:19472049 A G 0.760954 1.4928e-05
11:19472651 A G 0.075347 -5.4775e-05
11:19475028 A G 0.220786 -3.8210e-05
11:19478525 A G 0.587088 3.8226e-05
11:19481871 C G 0.787712 1.4340e-05
11:19483304 A G 1.413739 9.6712e-05
11:19504056 G A 0.037917 -3.9079e-05
11:19505609 A G 0.023898 -4.2044e-05
11:19509950 G A 0.896347 -6.7921e-06
11:19521110 C T 0.097905 -2.0508e-05
11:19528822 G A 0.783891 3.7565e-05
11:19531673 C T 0.024655 2.0076e-04
11:19536099 G A 0.379961 -8.7195e-05
11:19541555 A G 0.049407 7.4617e-05
11:19544364 G T 0.738289 -2.7137e-04
11:19546078 T C 0.073529 8.0712e-06
11:19547522 G A 0.026803 1.5392e-05
11:19549934 G A 0.804680 -1.5788e-04
11:19556074 A G 0.022769 -1.2088e-04
11:19556270 A G 0.029949 4.1398e-05
11:19559749 T C 0.197783 -1.1139e-04
11:19562013 C A 0.517159 1.8125e-05
11:19564496 C T 0.201831 -1.1071e-04
11:19565635 A G 0.153660 -9.0103e-05
11:19567075 C A 0.355631 -2.6598e-04
11:19569074 A G 1.806115 -1.6479e-05
11:19569535 T C 0.037310 -3.8643e-06
11:19569563 A C 1.664762 1.2261e-05
11:19574197 G A 0.481907 1.0719e-07
11:19583390 T G 0.124338 -1.5045e-05
11:19586853 A G 0.335014 6.6768e-05
11:19594002 G A 1.369117 1.0461e-05
11:19594992 G A 0.043912 1.5377e-05
11:19596205 C T 0.027524 -3.9213e-05
11:19599971 C T 1.807332 -6.7296e-05
11:19609944 A C 1.756663 -3.1802e-05
11:19614747 A G 0.215550 5.0605e-05
11:19627896 G A 1.925925 -4.8745e-05
11:19631202 G A 0.132141 -7.8309e-06
11:19639644 G A 0.037875 5.2656e-05
11:19657846 T C 0.031841 1.9130e-05
11:19658312 A G 0.028352 6.0291e-05
11:19675359 T C 0.063880 1.1503e-04
11:19684290 T C 0.032675 -5.8161e-06
11:19698825 C T 0.086003 -3.0839e-05
11:19701350 A G 1.760165 -1.6631e-04
11:19701379 G A 1.809091 -1.8230e-04
11:19705593 G T 0.199159 3.3185e-05
11:19710216 C T 1.822782 -1.9277e-05
11:19712573 G T 0.031208 1.1510e-05
11:19717062 A G 0.174482 -5.3342e-05
11:19722555 C T 1.623571 -3.8215e-05
11:19729452 C G 0.107717 -1.2131e-05
11:19735746 T C 0.113030 4.2650e-05
11:19735987 G A 0.983872 5.3254e-04
11:19737593 A G 0.203246 1.5265e-05
11:19739815 G A 0.052205 4.7145e-05
11:19748830 T C 0.195797 4.8946e-05
11:19756789 C T 0.621428 2.9539e-05
11:19757005 A G 0.041302 -9.9815e-05
11:19757364 C T 0.033000 -1.0525e-04
11:19770798 T C 0.216790 -3.2128e-06
11:19770987 A G 0.855051 5.1810e-05
11:19771054 T C 0.924247 -3.2673e-05
11:19771138 T A 0.056379 1.7424e-04
11:19777121 T C 0.020432 -4.5856e-05
11:19781153 T C 0.037615 1.4626e-04
11:19782861 G A 0.659784 7.3657e-05
11:19783308 T C 0.026401 6.7574e-05
11:19786640 C T 0.767159 1.0567e-04
11:19789118 G A 0.326042 1.8398e-05
11:19790797 A G 0.254555 1.0040e-04
11:19792216 T C 0.105010 3.8892e-05
11:19804145 A G 0.030857 3.1715e-05
11:19808063 T G 0.328571 7.6067e-05
11:19809755 C A 0.986767 -4.0723e-04
11:19810766 A G 0.155374 1.5788e-05
11:19816149 C A 0.187916 4.9920e-05
11:19820452 C T 0.020396 -2.9214e-04
11:19822500 G C 0.037946 -9.9310e-06
11:19822778 T C 0.085019 3.9670e-05
11:19832639 A G 0.259871 1.2310e-04
11:19836403 C T 1.273169 -1.1412e-04
11:19838292 C T 0.389068 7.7836e-05
11:19838349 C T 0.045291 -1.3756e-04
11:19838663 T C 1.753144 2.5077e-05
11:19841807 A C 1.081569 1.6695e-05
11:19842316 G A 1.784031 -2.0972e-05
11:19848022 C T 1.351723 1.9464e-05
11:19848473 T C 0.027488 5.3146e-05
11:19848474 A G 0.539931 -1.2473e-05
11:19848912 G A 0.043672 1.4138e-04
11:19849896 T C 0.022181 1.1084e-05
11:19852152 C G 0.068190 4.8310e-05
11:19854088 A G 0.615917 1.2692e-05
11:19855883 G A 1.306243 4.0071e-04
11:19855903 G A 0.358873 1.3669e-04
11:19856396 T C 0.255833 7.4043e-06
11:19857043 T C 0.397381 -1.5467e-06
11:19858957 A G 0.024070 -3.5969e-05
11:19861308 C A 0.294338 3.3194e-07
11:19861995 A G 1.062568 4.5850e-05
11:19867475 G T 0.342414 -3.2178e-05
11:19868759 C T 0.635492 -4.2149e-06
11:19876050 T G 0.267619 -7.6174e-06
11:19877912 T C 0.047592 -2.0313e-05
11:19882812 G A 0.223100 6.8526e-05
11:19883824 C G 0.121693 -1.3735e-04
11:19885510 A G 0.128856 3.7566e-05
11:19885634 T C 0.055915 -3.4145e-05
11:19891290 C T 0.417001 2.6319e-05
11:19898188 G A 0.487470 -2.5827e-05
11:19904490 G A 0.416927 -4.5000e-05
11:19905436 T C 0.094672 3.1650e-05
11:19906795 T C 1.290673 1.6502e-04
11:19907615 C A 0.405683 -1.0563e-05
11:19907925 C T 0.057060 -7.6854e-05
11:19908124 A G 0.048320 8.7590e-05
11:19909206 A G 0.076350 -2.8887e-05
11:19910401 G A 0.058988 1.0681e-05
11:19912646 A C 0.306620 -1.7831e-05
11:19921028 G A 0.301069 1.4186e-05
11:19921293 C T 0.736406 1.2217e-05
11:19921355 A G 0.907473 8.8465e-06
11:19926420 T C 0.634827 1.0028e-05
11:19930124 G A 0.060968 2.4215e-05
11:19930435 G T 0.256752 2.2800e-05
11:19931852 C T 1.928791 -1.6964e-05
11:19937036 G A 0.257881 4.8857e-05
11:19939841 T C 0.917078 -3.9011e-05
11:19942585 G A 0.108132 -1.8533e-05
11:19948073 A G 0.802210 2.5921e-05
11:19949618 C T 0.022331 7.8154e-06
11:19950260 A G 0.118545 2.3068e-05
11:19953047 T C 0.059436 -6.8547e-06
11:19953289 A G 0.033081 1.7894e-05
11:19955194 C G 0.063451 -1.7830e-05
11:19955322 T C 0.024807 -4.6110e-05
11:19955905 G A 0.147704 1.0087e-05
11:19956948 G A 1.083675 -3.1932e-05
11:19957211 A G 0.106149 2.1621e-05
11:19959099 A G 0.076522 -1.1870e-05
11:19959313 A G 1.022068 -6.7838e-06
11:19960416 C T 0.028034 3.1075e-05
11:19963642 G A 0.374612 6.2653e-05
11:19967872 C T 0.452825 1.4645e-05
11:19969010 T C 0.033610 -5.0550e-05
11:19971251 A G 0.030439 -1.7146e-05
11:19971703 C G 0.093017 -3.0003e-05
11:19975274 A G 1.814992 4.2928e-05
11:19976809 G A 0.813204 -2.1580e-06
11:19977718 G A 1.304390 -2.0158e-05
11:19981190 A G 1.152287 2.6741e-05
11:19985339 G C 1.112744 4.6738e-05
11:19985876 T C 0.034613 1.0434e-05
11:19987362 G A 1.596391 3.4692e-05
11:19988521 C T 0.068229 6.1843e-05
11:19988694 T C 0.297564 -3.2700e-05
11:19990698 C T 1.617248 -5.2942e-06
11:19992797 T C 0.180564 2.0067e-05
11:19993934 C G 1.674753 1.1819e-05
11:19996984 T C 1.321755 3.1714e-05
11:19997143 A G 0.041043 1.2897e-05
11:19997228 T C 0.071592 -2.8527e-05
11:19997298 A G 0.441796 2.5171e-05
11:20001383 C T 0.032445 2.0236e-04
11:20006316 A G 0.234308 -1.2312e-05
11:20007675 C T 1.327292 3.9794e-05
11:20011445 C T 1.551414 7.4392e-05
11:20017218 G C 0.223798 2.2655e-06
11:20019716 T G 0.466103 -3.1337e-04
11:20019891 T C 0.150288 1.4454e-05
11:20019990 T C 0.062416 -6.8610e-06
11:20020589 T G 0.286973 -3.2620e-05
11:20022249 T C 0.109220 -9.2692e-05
11:20022435 C A 0.378974 8.2239e-05
11:20024894 T G 0.130434 1.2193e-04
11:20035823 G A 0.060209 9.3863e-05
11:20037120 T C 0.240332 -1.4719e-05
11:20039079 T C 0.053178 5.0034e-05
11:20040206 C T 0.163771 -1.5274e-05
11:20044696 G A 0.334663 2.5965e-05
11:20046171 A G 0.165842 6.2909e-05
11:20046848 G T 0.260741 -8.6732e-06
11:20047332 T C 0.158977 2.7544e-04
11:20050483 G A 0.076025 5.7232e-05
11:20052212 T C 0.526539 -3.8807e-05
11:20055240 C T 0.083951 9.6254e-05
11:20055663 T G 1.239709 3.9548e-05
11:20058768 T C 0.522579 5.2096e-06
11:20062277 C T 0.970778 -2.4217e-05
11:20065673 T G 0.375115 -5.0630e-04
11:20065779 G C 1.974670 -3.3261e-05
11:20068964 G A 1.107201 -6.9139e-05
11:20070668 G A 0.053643 8.8570e-05
11:20072722 C T 0.104552 5.4324e-05
11:20075275 G A 0.027706 -1.0732e-05
11:20079333 A G 0.183723 1.5241e-05
11:20083701 C A 0.044259 -1.5069e-05
11:20086415 C T 0.220302 2.7335e-05
11:20087212 C T 1.021133 1.0880e-04
11:20087893 G T 0.886266 -1.4635e-04
11:20089549 C T 0.057320 5.1595e-05
11:20089574 G A 0.034074 7.1192e-05
11:20089792 C G 0.361220 -8.9328e-05
11:20089944 C T 0.371181 -9.6313e-05
11:20091167 A G 0.263302 3.5093e-05
11:20092350 C T 0.974875 4.4924e-07
11:20097434 G A 0.473419 1.9357e-05
11:20098893 G A 0.647592 -4.6380e-04
11:20099005 C G 0.044785 -1.5651e-05
11:20099930 G T 0.046775 4.0860e-06
11:20101425 T C 1.742021 -1.3160e-04
11:20101924 G T 1.217209 1.9283e-05
11:20110173 A G 0.059777 -2.2307e-05
11:20112492 A G 0.998455 1.2886e-05
11:20113184 G A 0.047063 -4.2675e-05
11:20113326 A G 0.045372 -5.6033e-05
11:20113591 A C 1.693961 -9.3344e-05
11:20115277 T C 1.223840 9.6800e-05
11:20116556 C T 1.319009 -9.7022e-06
11:20116843 G A 0.133176 -1.2750e-05
11:20117790 T C 0.025476 1.4841e-04
11:20119506 C T 0.381606 3.9057e-06
11:20121234 G A 1.514741 3.9621e-05
11:20121505 G A 1.929652 -5.9732e-05
11:20123299 T A 1.036307 5.5117e-06
11:20123691 C T 0.455421 7.0843e-06
11:20124434 G A 0.038258 1.0727e-04
11:20127046 A C 1.660309 -3.8946e-05
11:20129311 A G 0.144683 -2.1203e-04
11:20129964 A G 0.067418 5.8831e-05
11:20130683 G A 0.160980 2.6403e-06
11:20131200 T C 1.753342 -6.9564e-05
11:20134174 A G 0.043769 -5.5580e-06
11:20137957 T G 0.118876 -2.9914e-05
11:20138414 T C 0.159912 -1.0559e-05
11:20138596 A C 1.753190 -9.6788e-06
11:20141839 A G 0.441400 1.3956e-05
11:20142714 T C 0.048060 3.4216e-05
11:20144052 A G 0.081137 8.7742e-06
11:20144079 C T 0.073104 1.7396e-04
11:20145010 G A 0.086830 4.2071e-05
11:20149017 A G 0.035629 5.7301e-05
11:20151087 G A 0.247602 7.2965e-06
11:20151420 C T 0.033412 3.5528e-05
11:20152156 C T 0.364625 3.3777e-05
11:20156166 T G 1.315831 2.0214e-05
11:20156775 A T 0.381470 4.3762e-06
11:20157835 A G 0.134150 -2.0525e-05
11:20159583 C T 0.287648 3.8686e-07
11:20161170 G A 0.029556 -1.0606e-04
11:20161931 A G 0.865636 -2.4474e-05
11:20162833 T C 0.251835 -5.2180e-05
11:20163553 A G 0.066940 2.2464e-05
11:20165500 G T 1.589958 -2.4742e-05
11:20169982 C T 0.306331 1.9262e-04
11:20175605 T G 1.860079 -8.7736e-05
11:20176986 C T 0.766442 1.6293e-05
11:20178131 G C 0.254000 1.0809e-04
11:20179231 G T 0.860296 -1.5702e-05
11:20179956 C A 0.258252 8.7776e-05
11:20180604 G A 1.863354 3.6342e-04
11:20181876 A G 0.039494 1.2367e-05
11:20183835 G T 0.746013 -2.3355e-05
11:20185911 T C 0.048670 1.8695e-05
11:20185940 T C 0.047852 -1.7125e-05
11:20186756 T C 0.042464 -2.3033e-05
11:20187679 A G 0.020841 4.3543e-05
11:20188946 T C 0.078310 3.5852e-05
11:20189976 A G 0.135929 1.6922e-05
11:20193796 G A 0.184612 2.9863e-06
11:20194626 G T 0.230293 1.0931e-04
11:20202134 A G 0.701793 1.8801e-06
11:20203103 T C 0.092767 8.1572e-05
11:20217304 C A 0.522089 -5.8316e-06
11:20218607 A G 0.216813 8.9065e-05
11:20220144 C T 0.024788 4.1822e-05
11:20230601 C T 0.262312 -3.0980e-05
11:20235805 A G 0.207121 9.2731e-05
11:20238149 T C 0.857823 -3.0343e-05
11:20244114 C T 0.288833 6.7644e-05
11:20244652 G A 1.084208 7.8506e-06
11:20246743 A C 0.084338 3.0948e-05
11:20249251 T C 1.198423 3.3418e-05
11:20265438 A G 0.232866 -2.0784e-04
11:20269390 G A 1.692484 1.3404e-05
11:20272195 A G 1.977656 -7.8755e-06
11:20272425 T C 0.070916 2.2956e-06
11:20276221 A G 1.036813 -3.1474e-05
11:20280253 G A 0.020948 1.1638e-04
11:20282368 T C 0.789675 -4.0511e-05
11:20288810 C T 0.594482 5.1265e-05
11:20290186 A G 1.662344 5.0031e-06
11:20292262 A G 0.104513 2.2015e-05
11:20293239 A G 0.056781 -2.2662e-05
11:20306987 G A 0.563482 -1.6418e-05
11:20309358 C T 0.039397 -2.2250e-04
11:20310244 G A 1.253630 8.9217e-06
11:20316202 A G 0.582210 -7.9544e-06
11:20326091 A G 0.519431 9.0974e-06
11:20327700 G C 0.133942 -1.6091e-05
11:20336022 T C 0.089248 6.4850e-05
11:20340987 C A 0.348074 -1.9646e-05
11:20342458 A G 0.038407 -1.1613e-05
11:20348171 T C 0.034437 1.1500e-05
11:20348856 G T 0.610591 -2.1172e-05
11:20352734 A G 0.287243 6.0465e-05
11:20357928 A C 0.733212 5.2886e-06
11:20363159 A T 0.901699 -7.9042e-06
11:20372360 G A 0.845885 -9.6320e-06
11:20372362 G A 0.068872 -2.0130e-05
11:20373033 G A 0.053415 5.0666e-05
11:20373730 T C 0.454551 -1.5173e-06
11:20378577 G A 0.034778 -3.3767e-05
11:20380868 A G 0.020997 -1.3638e-05
11:20386301 C A 1.111053 -2.7344e-05
11:20391787 C T 0.511621 -8.7150e-06
11:20399344 T C 0.134014 1.5512e-05
11:20404613 G T 1.905471 -2.3060e-05
11:20416589 G T 0.140093 -4.2244e-05
11:20432892 A G 1.886003 -1.8814e-05
11:20451879 C T 1.899998 -1.5541e-05
11:20453750 T C 0.059121 -3.9201e-05
11:20459724 G A 0.084646 1.9964e-05
11:20460371 G A 0.093530 7.7198e-06
11:20469360 G A 0.069352 2.0215e-04
11:20471736 G T 0.202373 2.7897e-05
11:20483650 C T 0.051241 8.5269e-06
11:20484886 T C 0.064003 9.7867e-06
11:20498814 G A 1.813749 -1.3203e-05
11:20502071 A G 0.095912 -9.4296e-05
11:20509740 G A 0.157221 3.7872e-05
11:20513260 G A 0.546977 3.7767e-06
11:20520345 G A 0.031318 3.3830e-05
11:20521666 G A 0.078859 2.1631e-05
11:20523201 A G 0.090836 -6.0909e-05
11:20532700 A G 0.046865 -7.2478e-05
11:20536677 C G 0.141674 -3.4035e-05
11:20537480 C T 0.056122 2.9828e-05
11:20543610 G A 0.211922 1.1887e-04
11:20544421 G A 0.120768 -6.7697e-06
11:20546402 T C 1.546854 7.9464e-07
11:20551427 A G 0.071981 4.1415e-06
11:20559009 T C 0.083335 -1.6638e-05
11:20565191 T G 1.476493 -4.6966e-06
11:20567545 C T 0.176848 -8.6723e-06
11:20572834 A G 1.269021 4.3391e-05
11:20574033 G A 0.577815 -1.3155e-05
11:20582309 T C 0.075026 8.6769e-06
11:20585803 G T 0.131563 -1.1475e-04
11:20596670 G T 0.058589 -4.4069e-05
11:20602578 T C 0.546659 5.7793e-05
11:20603009 T G 0.281416 1.1854e-04
11:20603221 T G 0.048290 -2.7138e-05
11:20606224 T C 0.077700 -1.0304e-04
11:20614167 C A 0.067486 4.3098e-05
11:20622605 G A 0.210185 -5.3497e-05
11:20622937 A C 0.065892 -7.6624e-05
11:20622975 A G 0.673341 7.7266e-06
11:20625081 C T 0.465155 4.2579e-05
11:20630385 T C 0.078443 -3.7028e-05
11:20638531 A G 0.764754 4.0537e-05
11:20640883 C A 0.444499 -4.8229e-05
11:20641022 A G 1.392928 1.0666e-04
11:20645999 T C 0.606946 -5.1775e-05
11:20648007 T C 0.047028 -4.6132e-06
11:20648364 C G 0.330466 -6.1668e-05
11:20648380 A G 0.585378 -1.0304e-04
11:20648556 A C 1.234155 1.7383e-04
11:20648846 T G 0.534166 3.0528e-05
11:20650770 C T 0.163982 -6.3937e-05
11:20653783 G A 0.422009 2.5437e-05
11:20657520 C T 0.051822 -5.1444e-05
11:20659757 A G 0.746153 2.6128e-04
11:20665566 C A 0.642919 -1.7652e-04
11:20670662 A G 0.052055 7.2368e-05
11:20671224 T C 0.065184 4.8071e-06
11:20671568 A G 1.734549 -1.6395e-05
11:20675645 G A 0.101365 -3.8204e-05
11:20680283 A G 0.112137 -1.0863e-05
11:20681843 G C 0.052302 3.3422e-05
11:20684366 T C 0.930979 3.5791e-05
11:20685887 T C 1.372528 -2.1161e-05
11:20687297 T G 0.361596 1.3615e-04
11:20689056 T G 0.055853 1.6088e-04
11:20689247 G A 0.021594 6.1921e-06
11:20689486 G A 0.218390 3.6638e-05
11:20690111 G T 0.633843 -1.2554e-04
11:20692208 G A 0.946108 7.6233e-05
11:20692327 T G 0.063227 -1.3940e-05
11:20692597 A G 0.225356 2.6356e-05
11:20696659 C A 0.267788 -7.7222e-05
11:20696690 T C 0.023094 3.6540e-05
11:20697097 T C 0.028764 -1.4040e-04
11:20698929 G C 1.491040 2.0763e-04
11:20699233 A G 0.059547 1.8795e-05
11:20701178 A G 0.021805 4.1890e-06
11:20703518 G T 0.251332 -1.4898e-04
11:20718728 C T 0.406758 -7.6585e-05
11:20735026 T C 0.089200 -2.5154e-05
11:20740264 A G 1.613944 3.8926e-05
11:20743908 T C 0.042403 2.1668e-05
11:20746890 A G 0.300135 -4.8879e-05
11:20754381 C T 0.332131 -1.1115e-04
11:20760175 T C 0.073143 -4.0808e-05
11:20763105 T C 0.049543 5.8399e-05
11:20764527 T C 1.302264 1.3712e-04
11:20774632 G A 0.055525 2.9230e-05
11:20775804 A G 0.026959 -3.2850e-06
11:20776697 A G 1.627472 5.3911e-05
11:20778475 G A 0.076989 -6.5399e-05
11:20779281 A G 0.159915 3.6687e-05
11:20781586 C T 0.329262 -1.4970e-04
11:20782189 A G 0.037018 -3.3342e-05
11:20785332 T C 0.087570 -5.2010e-05
11:20785926 C T 1.704740 4.7597e-05
11:20790071 T C 0.036768 -5.7853e-05
11:20791256 T C 0.031175 1.2733e-04
11:20792282 C T 0.638375 -1.2630e-04
11:20800390 A G 0.424720 2.2709e-05
11:20805286 A G 1.509109 -6.4989e-05
11:20809264 G T 1.374284 3.5689e-05
11:20820962 C T 0.178662 -2.6122e-05
11:20828130 G A 0.044632 4.0080e-05
11:20831600 C T 0.403470 -4.2498e-05
11:20836004 A G 0.086201 -1.0130e-05
11:20836447 A G 0.101702 -1.5426e-06
11:20842974 G A 1.533079 -1.5000e-05
11:20852227 G A 0.143790 -9.3059e-05
11:20853197 C A 0.234067 2.7776e-05
11:20859887 C T 0.125536 1.5287e-05
11:20865910 T A 0.343164 1.3978e-05
11:20867920 A G 0.412558 3.3092e-06
11:20876550 C T 0.091858 -4.5591e-05
11:20882864 A G 0.191051 2.3186e-05
11:20888031 T G 1.530680 1.8395e-05
11:20891797 G A 1.456535 -1.2899e-06
11:20899163 G A 1.674396 6.3939e-05
11:20903772 C T 0.083477 -2.1762e-06
11:20910614 C T 1.733715 6.2216e-05
11:20911090 T C 0.105519 -4.6299e-05
11:20916395 A G 0.025934 -6.2869e-06
11:20920616 T C 0.036025 -2.8840e-05
11:20921253 C T 1.555387 6.2089e-05
11:20922067 A G 0.110670 -6.7062e-06
11:20925402 T C 0.159749 -7.7017e-05
11:20930897 C T 0.077580 -1.9659e-06
11:20930997 G A 1.889294 2.0454e-05
11:20931802 T C 0.071864 2.1872e-05
11:20936373 C T 0.122323 -6.0553e-06
11:20937855 A C 1.884639 4.1147e-05
11:20939655 C T 0.120787 8.5236e-05
11:20950550 T G 0.161587 6.9152e-06
11:20955053 G A 0.086814 -3.8925e-05
11:20955287 G T 0.043477 3.8325e-05
11:20957161 A G 0.180970 -4.0012e-05
11:20959004 T C 0.102355 2.5001e-04
11:20959394 T C 0.098178 1.7869e-04
11:20960917 G A 1.507610 -1.6639e-04
11:20970939 G T 0.110651 -4.2319e-06
11:20978612 A G 0.392421 4.1897e-05
11:20982770 A C 0.046700 2.7026e-05
11:20984205 T A 0.093309 -9.7294e-05
11:20988027 C T 0.154235 1.1452e-06
11:20989193 C T 0.035658 -4.8260e-06
11:20994611 A C 0.092562 3.7968e-05
11:21007031 T C 0.178575 2.8063e-05
11:21008069 T C 0.114562 -1.2505e-04
11:21008313 G T 0.064240 -1.9755e-05
11:21016033 G A 0.530551 -8.9395e-05
11:21016295 C A 0.467791 1.1023e-05
11:21017138 T G 0.316974 -1.6789e-04
11:21018771 C T 0.286707 2.8757e-04
11:21022626 A G 0.498590 -5.0540e-06
11:21023048 C T 0.463779 -2.0030e-04
11:21023274 T C 0.026381 -2.6708e-05
11:21033554 T C 0.084487 -1.3363e-05
11:21038721 G A 0.117522 6.0941e-08
11:21047605 T C 1.869505 -4.5132e-05
11:21049878 T G 0.379000 -1.4456e-05
11:21050393 G A 0.023042 8.5286e-05
11:21054400 C T 0.147675 -1.3863e-04
11:21056520 T G 0.107392 2.4768e-06
11:21059030 G A 0.292024 -3.0657e-05
11:21062689 A G 0.106188 1.3305e-04
11:21063622 C T 0.272413 8.2574e-05
11:21064322 T C 0.196219 -2.4250e-04
11:21064581 A C 0.170178 -9.7368e-05
11:21065300 A T 0.052425 2.3880e-04
11:21070913 T C 0.487924 -5.8346e-05
11:21075331 A G 0.342443 6.5125e-06
11:21077519 C T 0.021451 -3.3571e-05
11:21079681 G A 1.148970 -4.4009e-05
11:21081891 A G 0.715172 -3.0159e-05
11:21082995 G A 0.440523 -4.9772e-06
11:21084216 A G 1.464883 -3.9508e-05
11:21084889 C T 0.094526 -2.0817e-04
11:21086918 T G 0.039069 -6.8097e-06
11:21091725 G A 0.051507 9.8638e-05
11:21094538 G T 0.034717 8.2874e-05
11:21094621 C T 0.873409 -3.0375e-05
11:21109736 T C 0.349629 5.7653e-06
11:21113696 G A 0.029312 3.1439e-05
11:21114073 T C 0.083786 3.9986e-05
11:21126948 A G 0.111274 -1.9960e-04
11:21130957 C T 0.036028 8.8381e-05
11:21135086 C T 0.057339 5.3986e-05
11:21135713 T C 0.023379 -1.1060e-05
11:21138276 T C 0.020380 3.0129e-05
11:21139432 C A 0.057456 -3.7884e-06
11:21141994 T G 0.338694 -5.7350e-05
11:21151161 C T 0.214009 1.0942e-05
11:21151875 T C 1.421922 -1.1048e-05
11:21158493 A G 0.039342 -8.6473e-05
11:21164000 C G 0.396232 1.2536e-05
11:21166174 G A 0.695023 2.4183e-05
11:21174213 C G 0.199218 -3.2066e-05
11:21176538 T C 0.047407 -2.2066e-06
11:21181521 T C 0.101287 -7.5249e-05
11:21184296 A G 1.562411 2.6673e-05
11:21184719 C T 0.147386 1.5795e-05
11:21185737 C T 0.491443 1.6500e-05
11:21188308 C T 0.032110 5.5095e-05
11:21190116 A C 0.046405 1.0060e-05
11:21194295 C A 0.954235 2.9248e-05
11:21196180 T G 0.712228 2.9063e-05
11:21205247 A G 0.987316 -7.8568e-05
11:21210092 A C 1.478641 -1.8861e-05
11:21216427 A C 0.027209 -1.3347e-05
11:21220155 A T 0.063052 -9.9441e-05
11:21227564 T G 0.114903 -1.6096e-05
11:21228203 A G 0.207300 4.9327e-05
11:21239470 G T 0.234149 -3.8283e-06
11:21239474 A G 0.226583 4.5265e-05
11:21240436 T G 0.149879 -5.9604e-05
11:21240672 A G 0.144186 -1.3098e-05
11:21247267 A G 0.036632 -1.9993e-05
11:21248971 G A 0.314669 5.6702e-05
11:21249177 A G 0.948448 1.4045e-05
11:21250615 A G 0.029968 -7.8388e-05
11:21253899 C A 1.025138 2.4156e-05
11:21255348 C T 0.693387 -6.3491e-05
11:21257955 A C 0.067599 -1.2434e-05
11:21259201 T G 0.350405 -2.7259e-05
11:21259545 A G 0.624402 2.7062e-05
11:21260860 C T 0.067716 -3.6737e-05
11:21260940 T C 0.048888 6.6285e-06
11:21262344 A G 0.454837 1.6610e-04
11:21262460 T C 0.466921 -1.3207e-06
11:21262591 C T 0.600312 4.7812e-05
11:21263171 G T 1.571613 4.5170e-05
11:21263842 T C 0.341119 -4.7568e-06
11:21264181 A G 0.318824 -2.2785e-05
11:21264617 A G 0.098846 5.1681e-06
11:21264711 T C 1.409614 4.7974e-05
11:21279056 A T 0.069222 6.6475e-05
11:21281105 G A 0.124763 7.3150e-06
11:21283102 T C 0.449423 7.8520e-05
11:21283527 A G 0.278515 1.2082e-05
11:21285515 A G 0.039786 -1.2057e-05
11:21289902 G A 0.185644 2.7678e-06
11:21301878 G A 0.071936 -2.9539e-04
11:21305927 C T 1.909382 -1.7068e-06
11:21306929 C A 0.067336 -2.8656e-05
11:21308000 A G 0.037164 2.4490e-05
11:21308589 G A 0.104455 1.0690e-05
11:21309799 G A 0.068063 -5.6236e-05
11:21315859 T C 0.073088 -2.5152e-05
11:21321010 C T 0.208309 2.0721e-05
11:21321305 C T 0.615177 3.3654e-05
11:21324159 G C 0.067674 2.7021e-05
11:21326156 G A 0.050777 3.7949e-05
11:21329752 T C 0.103247 4.8948e-05
11:21330530 G A 0.970655 -6.3910e-05
11:21342067 C T 0.789513 -1.1291e-05
11:21343384 A C 0.059264 9.9000e-05
11:21343939 G A 1.845064 -8.3620e-07
11:21345128 G A 1.051338 -3.4451e-05
11:21345249 A G 1.813470 -1.0930e-05
11:21350620 G A 0.485250 3.4488e-05
11:21351017 T G 0.308850 3.8325e-05
11:21353780 A G 0.295750 2.6169e-06
11:21357253 G A 1.044207 -3.1363e-06
11:21359470 G A 0.395005 2.3590e-05
11:21361563 G A 0.042175 5.3446e-05
11:21362546 T C 0.062211 -7.0589e-05
11:21362764 A G 0.395777 4.9209e-05
11:21364574 G T 0.438686 4.6071e-07
11:21366741 A C 0.727776 -2.7725e-06
11:21367530 G A 0.804099 1.0848e-05
11:21370159 G A 0.320606 2.3594e-05
11:21370866 G A 0.027647 -7.4295e-06
11:21374517 C T 0.238362 -1.0821e-04
11:21376048 T G 0.079573 2.5633e-05
11:21376291 T C 0.066122 -1.0925e-04
11:21378056 T C 0.626362 1.2643e-04
11:21378172 T C 0.552261 9.5449e-06
11:21383866 G T 0.744530 4.5297e-05
11:21387264 C T 1.256586 -1.5366e-05
11:21391795 T C 1.390665 -6.1450e-07
11:21392487 T C 0.092618 -8.6069e-05
11:21392886 A G 0.174667 2.5178e-05
11:21393356 T C 0.033519 -3.3156e-05
11:21393685 T C 0.562888 4.3736e-05
11:21395259 A C 0.462867 -1.8032e-05
11:21396218 T C 0.390879 3.6408e-05
11:21400116 T C 0.300505 -2.8465e-05
11:21403581 A G 0.043269 1.9504e-05
11:21404281 C A 0.271361 3.4543e-05
11:21408479 A G 0.041458 7.0791e-05
11:21409969 G T 0.187254 -4.1914e-05
11:21411524 T G 0.023311 -2.9786e-05
11:21413780 G A 1.102378 -4.4151e-05
11:21415258 G A 0.743284 -1.5939e-05
11:21417522 A G 0.113650 1.8624e-05
11:21417601 G A 0.262640 4.8061e-05
11:21417889 T C 0.175449 -2.1680e-05
11:21418215 C G 0.055833 -6.2527e-05
11:21419354 G A 0.093689 -1.5795e-05
11:21422283 A G 0.780243 -3.0318e-05
11:21424273 C A 0.126480 -1.0281e-05
11:21424500 C T 1.325857 -6.3242e-06
11:21425625 G A 0.082621 -3.2991e-05
11:21429135 C A 0.928931 6.8122e-06
11:21429653 C T 0.650913 4.1940e-06
11:21429998 A G 0.221883 2.2203e-04
11:21431793 T G 0.424677 -7.3584e-05
11:21432958 A G 0.874513 -7.0837e-06
11:21436232 C T 1.007089 3.9331e-05
11:21439602 C T 0.053847 -2.9451e-05
11:21439725 G C 0.039939 3.9095e-05
11:21441271 A G 0.219582 -2.3918e-05
11:21441732 T C 0.071416 5.4099e-05
11:21443083 G T 0.771113 7.6619e-06
11:21448287 C A 0.065139 -5.5459e-06
11:21448619 A G 0.108411 3.8787e-05
11:21461874 A G 1.881368 -3.3654e-05
11:21462647 G A 0.563706 -2.1985e-05
11:21464433 G A 0.551213 1.6429e-06
11:21470821 C T 0.243425 8.1297e-05
11:21483422 G A 0.278651 1.7245e-05
11:21495251 C T 1.712744 4.9814e-05
11:21496506 T C 0.842360 6.8465e-05
11:21504718 A G 0.084854 7.7508e-06
11:21518963 A T 0.131563 3.8206e-06
11:21521278 A G 1.037037 -1.1654e-05
11:21523231 A C 0.140830 1.6611e-04
11:21523967 T C 0.085909 2.6343e-06
11:21528959 T C 0.027086 -5.1841e-05
11:21529190 A C 0.344498 -4.4666e-05
11:21533893 C A 0.991986 3.7260e-05
11:21537020 G A 0.435122 2.6808e-05
11:21539629 C T 0.399059 -1.3853e-05
11:21539845 T C 0.820403 1.6802e-06
11:21549811 A G 0.224820 -2.0464e-04
11:21563411 C T 0.021792 -1.9859e-05
11:21568433 G A 1.198630 5.5076e-06
11:21575673 A G 0.224382 -6.3896e-05
11:21583548 G A 0.103423 8.8146e-06
11:21586006 C A 0.197559 4.7845e-05
11:21586339 T C 1.659514 2.6851e-05
11:21587453 A G 0.467632 -5.8734e-05
11:21600834 T C 0.020750 -3.9234e-05
11:21601202 G A 0.021149 -6.0949e-05
11:21609484 A G 0.209487 4.5356e-05
11:21613559 G C 0.543134 2.9468e-05
11:21619937 T C 0.876058 7.7228e-06
11:21623741 G A 0.136906 6.3240e-06
11:21626844 T C 0.058164 -5.1055e-05
11:21628183 T C 0.905850 1.1487e-05
11:21637925 G T 0.022928 -1.9321e-06
11:21641407 A G 0.777147 -2.5585e-06
11:21645289 C T 0.079011 -1.5180e-05
11:21648581 C G 0.084390 -3.3436e-05
11:21649542 A C 0.364144 1.0544e-05
11:21649802 A G 0.063497 1.3330e-05
11:21655839 C T 0.364264 2.7022e-05
11:21655881 T G 0.108671 -1.5002e-05
11:21656866 G A 1.023042 3.4533e-06
11:21669202 G A 0.342122 2.7131e-05
11:21669880 T C 1.304598 7.3071e-06
11:21677481 A G 0.112443 3.5065e-05
11:21677821 C T 0.281923 3.6593e-05
11:21682823 G A 0.260601 6.6139e-06
11:21684910 G A 0.023042 3.2622e-05
11:21686012 G A 0.054710 -1.3392e-05
11:21686363 T C 0.020906 -1.4414e-05
11:21703923 C T 0.024239 2.9290e-06
11:21705222 G C 1.122316 -1.1377e-05
11:21726926 G T 0.044350 -5.0364e-05
11:21756085 A G 0.879323 6.2360e-06
11:21769610 G T 0.086580 1.1407e-06
11:21770657 C G 0.868930 6.4459e-06
11:21772160 C G 0.301452 -1.1521e-04
11:21772653 T C 1.069621 4.7708e-07
11:21773057 T C 0.581269 -1.3793e-06
11:21773152 T C 1.162946 -2.2015e-05
11:21780200 T C 0.138912 5.4186e-05
11:21790929 A T 0.020968 3.8484e-05
11:21800924 G A 0.054097 -4.4501e-06
11:21805747 C T 0.060118 8.6186e-05
11:21816616 G A 1.743897 1.8629e-05
11:21819997 C T 0.719700 -9.7481e-06
11:21840174 T C 0.731758 -1.8517e-05
11:21841437 C A 0.025301 -1.0299e-04
11:21842157 T C 0.084532 1.2711e-04
11:21860166 G A 0.093916 -1.0154e-04
11:21861514 A G 0.022873 -1.0479e-05
11:21866593 A G 0.160298 -1.3075e-05
11:21867202 G A 0.143154 8.1514e-05
11:21874203 T C 0.020731 3.2407e-05
11:21876787 A G 1.850196 -6.7754e-05
11:21877350 C T 0.027745 9.3579e-06
11:21887634 A G 1.961294 -6.8411e-06
11:21889809 G A 0.138327 3.8096e-06
11:21894297 A G 0.055746 6.6281e-05
11:21894814 A G 0.610782 -7.5708e-05
11:21894862 A C 0.880478 -2.8836e-04
11:21895786 G A 0.296016 4.3818e-05
11:21905063 G A 0.063454 -7.2635e-05
11:21907166 A G 0.093698 -4.7138e-05
11:21908660 A G 0.354410 -1.2403e-04
11:21915480 A G 0.047021 3.7505e-05
11:21921702 C A 0.102257 -3.1450e-05
11:21923086 A G 0.039601 -4.8740e-06
11:21923459 T C 0.163420 5.7792e-05
11:21924352 C A 0.064740 -1.4081e-05
11:21928473 C T 0.411165 1.2202e-05
11:21931517 T G 0.045574 6.2736e-05
11:21936145 T C 0.038254 -2.1964e-05
11:21942487 A C 0.034879 -2.4053e-05
11:21944402 C A 0.106003 5.6780e-05
11:21955152 C T 0.944134 -4.5826e-05
11:21955916 A G 1.796605 -1.3532e-04
11:21959809 A G 0.039498 -1.6369e-05
11:21962151 C T 0.480190 3.8546e-05
11:21966386 T G 0.333981 -4.3901e-05
11:21968442 T C 0.080060 3.8150e-05
11:21982176 C T 0.020893 -1.0351e-04
11:21987695 T C 0.041925 7.3505e-05
11:22001998 C T 1.564540 -4.3951e-05
11:22002162 G A 0.021730 8.5313e-06
11:22003721 A G 0.153712 -8.5707e-05
11:22007739 T C 0.064879 4.4829e-05
11:22011571 G A 0.034908 1.6987e-04
11:22014122 C T 0.092601 -1.6170e-05
11:22014349 C G 0.203363 6.8853e-05
11:22023647 C T 0.057343 -1.5866e-05
11:22025808 C T 0.356319 4.0178e-05
11:22026317 C T 0.026862 -5.2032e-05
11:22027066 T C 0.108548 -2.2673e-05
11:22034138 T C 0.688508 -1.9606e-05
11:22046084 C T 0.038618 -7.7537e-06
11:22054424 T C 1.320103 1.8836e-05
11:22067052 G C 0.035074 3.7780e-05
11:22073720 A G 0.039423 -5.4502e-05
11:22078862 T C 0.082212 4.5536e-05
11:22098022 G A 0.202356 -1.0275e-04
11:22111355 C T 0.175465 3.5605e-05
11:22111833 C T 0.051403 -2.1287e-05
11:22114093 A G 0.412704 -5.4904e-06
11:22131598 T C 0.592525 1.2385e-05
11:22135638 G C 0.046343 4.7264e-05
11:22136419 C T 0.131206 4.2598e-05
11:22145565 C T 0.043814 -3.2851e-05
11:22161471 T C 0.172382 6.9163e-05
11:22168213 G A 0.091572 3.2512e-06
11:22170435 A G 0.053516 -1.0936e-05
11:22175677 T G 1.040315 7.8796e-05
11:22178915 T G 0.028468 -6.4284e-05
11:22183699 G A 0.062312 3.8962e-05
11:22194214 T G 0.081192 3.1466e-05
11:22202381 C T 0.033126 -2.3585e-05
11:22205063 T C 0.056450 2.9656e-05
11:22206994 G T 0.046940 1.1771e-05
11:22207459 C G 0.043792 -7.2357e-05
11:22207495 A C 0.348315 -3.3266e-04
11:22219879 A G 0.027407 -6.9730e-05
11:22226709 G A 0.097389 -3.3465e-05
11:22235192 G A 0.063909 1.1674e-05
11:22236717 T C 0.075746 -1.5474e-05
11:22240431 T C 0.040387 3.1148e-05
11:22244783 T C 1.613372 -1.7853e-05
11:22271520 A G 0.034756 1.3924e-04
11:22271870 T A 1.177634 4.2615e-05
11:22286816 A T 0.063597 2.2456e-06
11:22296266 T C 0.023217 1.0861e-04
11:22301077 G A 0.081225 1.5506e-05
11:22301590 A G 0.073675 1.7932e-04
11:22301807 G A 1.309690 6.7124e-06
11:22302241 T C 0.033499 1.4408e-05
11:22305928 G A 0.144186 -4.2106e-05
11:22321465 G A 0.030585 4.6933e-06
11:22327542 T C 0.102858 -9.0724e-05
11:22341290 G A 0.048505 -6.8469e-06
11:22342231 A G 0.020568 -1.0522e-04
11:22345050 T C 0.352878 -4.8641e-06
11:22347321 T G 0.028796 -9.9205e-05
11:22350192 T G 0.028725 -8.5761e-05
11:22351549 A G 0.020088 -4.1297e-05
11:22351688 T C 0.251276 1.9767e-05
11:22352006 G A 0.584758 -1.3608e-05
11:22359651 A G 0.092004 7.4032e-05
11:22360432 C T 0.268979 1.3580e-05
11:22362296 T C 0.269514 -1.5948e-04
11:22366709 T C 0.451932 -2.1516e-06
11:22371158 A G 0.050728 -2.7827e-05
11:22371664 C T 1.769470 -4.5400e-05
11:22372284 A C 0.020727 1.4624e-04
11:22372382 C T 1.268437 9.3241e-06
11:22373423 G A 0.138532 3.1478e-05
11:22373951 C T 0.091079 7.2495e-05
11:22374142 C T 0.236667 1.1052e-04
11:22379184 T C 0.470735 3.8673e-05
11:22384970 T C 0.303812 -3.5428e-06
11:22387745 C T 0.701053 -4.2970e-05
11:22395570 A G 0.861692 9.3609e-05
11:22395838 C T 0.044269 -7.9123e-05
11:22406423 A G 0.076661 6.0423e-07
11:22406520 A C 0.396634 -7.2085e-06
11:22407885 C T 0.086717 2.7121e-05
11:22417107 G A 1.310489 5.9567e-05
11:22419009 G A 0.910988 7.4202e-05
11:22420946 A G 0.051507 -2.9925e-05
11:22437195 C T 0.242029 1.4327e-04
11:22438085 A G 0.025973 -1.6974e-04
11:22444324 C T 0.036508 -4.6980e-06
11:22445120 C T 0.475642 -3.6991e-05
11:22450837 A G 0.024090 3.5555e-05
11:22451185 T C 0.056541 2.7735e-05
11:22451365 A G 1.006134 -7.8685e-06
11:22451989 T C 0.100057 9.4429e-05
11:22463055 A G 0.042120 -1.6489e-05
11:22463521 C T 0.048151 2.6155e-05
11:22464164 T C 0.140726 5.9270e-05
11:22464592 A G 0.049374 -1.1169e-04
11:22469386 T G 0.033889 1.7757e-05
11:22475296 C A 0.076006 -2.2503e-05
11:22482860 A T 0.041013 3.3465e-05
11:22490590 A C 0.028520 -6.5280e-05
11:22491078 G A 0.027725 -5.8772e-05
11:22499539 C T 0.874013 -3.3130e-05
11:22499589 A G 0.032198 -1.3315e-05
11:22505458 G T 0.049430 -9.9638e-05
11:22506935 G T 1.275090 -9.7463e-05
11:22512159 T C 0.079096 5.1188e-06
11:22518569 C A 0.045187 -9.4592e-06
11:22519471 G T 0.588951 1.4080e-05
11:22533437 G A 1.312173 -8.2456e-05
11:22536309 A C 0.101371 -6.2477e-05
11:22537165 T C 0.507321 1.8281e-05
11:22537787 A G 0.043801 -1.4325e-04
11:22554280 A G 0.059069 -5.3162e-05
11:22556292 G A 1.424466 -2.0811e-05
11:22568121 A C 0.227631 1.2432e-07
11:22579629 T C 0.106986 2.5560e-05
11:22582176 C T 0.146500 -2.0594e-05
11:22583068 G A 0.053957 -2.9133e-05
11:22587033 C T 0.297853 7.7709e-05
11:22591940 A C 0.383859 1.5907e-04
11:22594411 A G 0.024713 4.7938e-05
11:22600921 A G 0.771843 1.1978e-04
11:22608583 C T 1.192580 -1.0803e-04
11:22613634 G T 0.041792 -7.9014e-06
11:22618766 A C 0.425249 8.4886e-05
11:22629016 G A 0.399688 2.4020e-05
11:22642988 A G 0.375050 1.0071e-04
11:22644603 A G 0.035700 8.7167e-05
11:22646398 A G 0.036018 4.2546e-05
11:22646532 T C 0.048183 -1.2372e-05
11:22646970 A G 0.023610 -2.6485e-05
11:22648121 G A 0.070907 1.2114e-04
11:22656835 G C 0.035311 -2.5660e-05
11:22668039 T C 0.315490 -1.5645e-05
11:22682184 C T 0.049602 -1.9713e-05
11:22689884 G A 1.186355 2.6007e-05
11:22690204 C T 0.158951 2.1928e-05
11:22693436 T C 0.213564 7.7620e-06
11:22695460 G A 0.038634 1.0334e-05
11:22696692 T C 0.215005 -8.1095e-05
11:22697264 C G 0.071056 1.4134e-05
11:22697623 G A 1.352800 1.1536e-05
11:22701957 T C 0.590769 4.1945e-06
11:22715405 A G 0.029004 2.9042e-05
11:22717120 C T 0.316120 6.5347e-05
11:22721489 T C 1.592879 -7.6933e-05
11:22725729 G C 0.081225 -9.9975e-07
11:22759539 T C 0.065253 1.4853e-05
11:22761978 T C 0.066869 5.3672e-05
11:22781546 T G 0.025155 -2.9813e-06
11:22785294 A G 0.101420 1.0752e-05
11:22786413 A G 1.638978 -1.3887e-04
11:22790693 G T 0.775699 4.0307e-04
11:22794589 A G 0.077246 1.8270e-04
11:22798871 T C 0.172323 -2.4030e-05
11:22799343 T C 0.066703 -1.2767e-04
11:22800257 C A 1.201308 -3.8593e-06
11:22809587 T G 0.029939 -7.2990e-05
11:22812930 A G 0.101365 -2.1982e-05
11:22814231 A G 1.336533 -2.6889e-05
11:22814385 T C 1.731446 -7.0049e-05
11:22828273 T C 0.053341 -4.0279e-05
11:22834189 T C 0.568922 1.0490e-05
11:22843155 T A 1.139902 -9.6385e-06
11:22848169 C T 0.064126 -5.2582e-05
11:22856832 G A 1.057836 5.6140e-05
11:22858569 T G 0.047745 3.1676e-05
11:22862090 G C 1.096201 6.3258e-05
11:22863849 C T 0.374784 9.7551e-06
11:22864086 G T 0.038017 -5.3929e-05
11:22878095 G C 0.020971 -1.1302e-05
11:22878845 A G 0.061049 -5.2310e-05
11:22881002 T C 0.715714 4.5871e-05
11:22881542 G A 0.279638 3.3995e-05
11:22883201 A G 0.075026 6.8547e-06
11:22892505 T C 0.075834 2.8192e-06
11:22899302 G A 1.497217 -4.7391e-05
11:22903133 G A 0.038215 -4.7016e-05
11:22906480 A C 0.034944 2.1454e-04
11:22910051 C T 0.313053 1.3002e-04
11:22912856 G A 0.055717 -3.4630e-05
11:22927488 T C 0.230121 5.1835e-05
11:22937489 A G 0.066476 -2.0132e-04
11:22938620 T A 0.065152 7.6485e-05
11:22942764 G A 0.750051 -2.0492e-05
11:22947200 C T 0.033697 2.6133e-05
11:22960668 C A 0.390419 -1.0570e-05
11:22970811 G A 0.881134 -1.3361e-05
11:22972725 T C 0.057443 1.4163e-04
11:22979023 C A 0.400617 -8.2587e-06
11:23005212 T C 0.061906 -5.3755e-06
11:23012373 A G 0.025401 -4.5473e-05
11:23016327 T C 0.068644 2.3154e-05
11:23021443 G C 0.404262 -1.4893e-05
11:23039387 A G 0.023269 -7.2166e-05
11:23040052 A G 0.103351 -2.4301e-05
11:23040284 G A 0.058122 2.8520e-05
11:23041219 G A 0.051903 6.5538e-05
11:23042200 T C 0.082877 -4.8610e-04
11:23043523 T C 0.026541 7.6911e-05
11:23044592 A T 0.417235 -1.2418e-05
11:23059183 G T 0.715240 -1.1722e-05
11:23060338 A G 0.049082 1.5232e-05
11:23063745 C G 0.034733 7.7866e-06
11:23071061 C T 1.138370 -2.3059e-05
11:23075367 G A 0.052529 5.2174e-05
11:23076672 G A 0.054788 3.5826e-05
11:23081179 A G 0.755066 -1.8079e-05
11:23082825 A C 0.381295 -1.2659e-05
11:23093707 A C 0.061124 6.1428e-07
11:23096814 G A 0.762005 4.8122e-05
11:23107140 G C 0.043490 -2.5702e-05
11:23121843 G A 0.919953 1.7072e-06
11:23125029 T C 0.737289 1.9962e-05
11:23129682 A G 0.181451 -3.8831e-05
11:23139558 A G 0.366238 1.5130e-06
11:23153735 T G 0.032341 1.1461e-05
11:23156318 C T 0.716461 6.7807e-07
11:23156863 A G 0.076538 7.8585e-06
11:23161263 C A 0.087405 1.8018e-05
11:23163357 G A 1.128759 8.8957e-05
11:23163698 G A 0.270660 1.3150e-05
11:23165946 A G 0.069005 1.8210e-05
11:23171794 C T 0.586040 1.0670e-04
11:23175126 A G 0.203931 -1.4685e-05
11:23178893 G A 0.107590 1.1198e-04
11:23178973 A G 0.159318 5.9882e-05
11:23189583 T C 0.108249 2.7645e-05
11:23193026 A G 0.425544 -9.8915e-06
11:23197362 A G 1.634197 3.9516e-05
11:23200462 G A 0.111440 -3.1289e-05
11:23203909 C T 0.118730 3.6122e-05
11:23212048 T G 0.172599 1.8965e-05
11:23214382 C T 0.314939 -3.1498e-05
11:23219092 A C 0.156312 -1.3364e-05
11:23224072 A G 0.025622 1.8159e-05
11:23224235 C T 1.204599 -7.8675e-06
11:23228998 A G 1.211938 -1.4611e-05
11:23231539 C A 0.064814 9.7553e-05
11:23232884 A C 0.528671 -4.3953e-05
11:23238594 T C 0.049387 -1.9916e-05
11:23247163 G A 0.566049 7.7173e-05
11:23247267 T C 0.186774 -1.1372e-04
11:23251251 C T 0.143923 -1.4102e-05
11:23252367 C T 0.142872 -3.1135e-05
11:23256291 G A 1.229137 -4.8869e-05
11:23274488 T C 0.052792 -2.6248e-07
11:23275740 A G 0.061481 3.4820e-05
11:23278406 G A 0.360029 -5.1164e-05
11:23288951 G T 0.589393 -1.2072e-05
11:23296188 A G 0.653328 3.1999e-06
11:23302761 G A 0.059550 -3.9032e-05
11:23317611 A G 0.035934 -4.9625e-05
11:23326081 G A 0.978396 -7.3953e-06
11:23335805 G A 0.066444 4.7055e-05
11:23337374 T C 0.976864 1.1529e-05
11:23353253 T C 0.041094 -3.6069e-05
11:23361059 A G 0.538902 2.9857e-05
11:23366964 T C 0.415115 2.6237e-05
11:23372252 C G 0.025054 -3.8455e-05
11:23374790 A C 0.047229 7.1148e-05
11:23378675 A G 0.914585 -1.2506e-05
11:23379264 A G 0.054120 -4.3955e-05
11:23399304 T C 0.041536 1.5837e-04
11:23415352 C T 0.775361 8.5872e-05
11:23425890 C A 0.231854 -3.9652e-06
11:23429071 T C 0.431481 7.0330e-06
11:23438670 C T 0.066885 1.0328e-04
11:23447428 T A 1.741281 1.6884e-05
11:23448534 G A 1.249086 4.7460e-05
11:23460475 T G 1.717558 2.1075e-05
11:23464776 C T 0.033396 -1.6786e-06
11:23469200 G A 0.962723 -3.3205e-05
11:23469736 T G 0.035200 -1.2019e-05
11:23475729 C T 0.020961 -1.4027e-04
11:23478696 A C 0.073649 -5.4111e-05
11:23481908 A G 0.375125 4.3316e-06
11:23500771 G A 0.653019 7.9159e-06
11:23506203 A G 0.147555 -4.2169e-05
11:23518436 T C 0.049592 2.3281e-05
11:23520285 A C 0.027170 2.8231e-05
11:23521591 G A 1.623999 -1.3136e-05
11:23525886 A G 0.107736 5.5042e-05
11:23529264 T G 0.656275 -6.5025e-05
11:23530869 G A 1.534459 2.2210e-05
11:23531223 T G 1.279125 2.9737e-06
11:23531560 G A 0.044886 1.7337e-05
11:23532516 C T 0.915763 -4.0587e-05
11:23533754 A G 1.897084 -1.2191e-05
11:23535906 G A 0.338986 6.1042e-06
11:23536237 G A 0.271017 -3.1371e-05
11:23536654 G A 0.419192 2.0026e-05
11:23540793 T C 1.322842 3.7601e-07
11:23542583 C T 0.109953 2.6038e-05
11:23551056 A G 0.041935 -1.3423e-05
11:23559874 T C 0.036038 9.9558e-06
11:23562214 C T 0.027378 4.2312e-06
11:23564329 A G 0.684506 -2.4907e-05
11:23565554 T C 0.382505 -3.5488e-06
11:23572721 G A 0.747023 -2.0099e-05
11:23575384 T C 0.863886 2.8266e-05
11:23577497 A G 0.045281 -1.0225e-04
11:23579484 T C 0.032133 4.2575e-05
11:23579534 T C 0.578844 6.9245e-06
11:23582746 C T 0.024243 5.9013e-06
11:23583025 G A 0.195508 -3.3630e-05
11:23585400 C T 0.027767 1.4974e-05
11:23586539 G T 0.075013 7.8652e-06
11:23587874 G A 0.122297 4.4182e-05
11:23588524 G A 1.948720 6.4296e-05
11:23589348 C T 0.104779 3.1765e-04
11:23592527 G A 0.859024 3.8490e-04
11:23601334 A G 0.056489 -7.1548e-05
11:23602096 G A 0.047369 -5.7793e-05
11:23607195 T C 0.076561 1.3414e-04
11:23612003 T C 0.262546 -1.5145e-05
11:23617236 G A 0.036275 9.0024e-05
11:23618097 A G 0.080865 -1.8130e-05
11:23623891 C T 0.062104 -3.9973e-05
11:23628945 A G 0.184193 2.9860e-05
11:23632897 G A 0.023528 -5.0258e-05
11:23634688 G A 0.050900 9.2120e-06
11:23636359 T C 0.116419 3.5508e-04
11:23637579 G A 0.114955 -8.9035e-06
11:23639047 A C 0.040569 -7.1385e-05
11:23653481 G A 0.081481 1.6286e-04
11:23662959 A G 0.224210 -1.2351e-05
11:23667516 C A 0.621857 3.9043e-05
11:23671406 C G 0.026508 2.3145e-05
11:23671985 C T 0.216531 -1.6357e-05
11:23673697 T C 0.091209 2.2206e-05
11:23675928 G A 0.294731 9.8152e-06
11:23676139 A G 1.615709 8.1737e-05
11:23678836 G T 0.167663 3.6334e-04
11:23681326 A G 0.046323 -8.9471e-06
11:23687802 T C 0.063737 7.4954e-06
11:23691345 A G 0.045557 2.3110e-05
11:23691647 C T 0.074617 -3.5592e-05
11:23698494 A C 0.029825 2.6841e-05
11:23700621 T C 0.021321 6.2550e-05
11:23706327 C T 0.067171 1.0398e-05
11:23707966 C G 0.037485 1.3213e-05
11:23714221 T G 1.469391 4.4262e-05
11:23715537 T C 0.067418 3.2820e-05
11:23718890 A C 0.066901 4.8930e-05
11:23739454 C A 0.471264 -7.7160e-05
11:23743945 A C 0.032909 1.5297e-05
11:23768143 C A 0.368867 -9.7638e-05
11:23769127 C G 0.453532 -8.8192e-05
11:23771820 C T 0.034486 5.6308e-05
11:23774619 T C 0.074023 3.9206e-05
11:23780120 A G 1.046982 -3.4984e-05
11:23783736 C T 0.086197 -2.5446e-05
11:23784536 G T 1.206404 -4.2012e-05
11:23787626 C A 0.042321 2.2420e-05
11:23792941 A G 0.027459 5.6279e-06
11:23796456 A G 0.307895 -4.2414e-05
11:23814993 C T 0.037209 -5.0035e-06
11:23819545 G A 1.947529 3.1507e-05
11:23827855 A G 1.733826 -1.3564e-06
11:23832442 G A 0.028611 -2.2112e-06
11:23837159 C T 0.236255 8.7345e-05
11:23848840 T G 0.073847 1.2115e-04
11:23861041 G T 0.100002 -6.9977e-06
11:23861143 G A 0.124312 -3.1860e-05
11:23861759 T C 0.366686 2.6308e-05
11:23865129 T C 0.102647 -2.6494e-05
11:23875418 T C 0.086201 -1.0728e-05
11:23883478 A G 0.046807 -2.8180e-05
11:23892262 A G 0.048297 -1.4868e-05
11:23905605 A G 0.096856 -3.8181e-05
11:23922318 T G 0.151138 2.7290e-05
11:23923787 A G 0.160869 -3.8595e-05
11:23924729 T C 0.049293 -6.2411e-05
11:23926286 T C 0.610201 2.9899e-05
11:23929633 C T 0.108129 6.2684e-05
11:23934961 C T 0.023214 -1.8994e-05
11:23941748 T C 0.037845 -1.0977e-04
11:23945915 T C 1.810695 -3.0283e-05
11:23967368 C T 0.074860 2.4503e-05
11:23973175 A G 1.755335 -2.9668e-05
11:23975204 T C 0.115640 4.6135e-05
11:23977082 T C 0.036291 -1.7765e-04
11:23986338 A C 0.252315 -5.2223e-05
11:23991067 C G 0.049021 -2.3385e-05
11:23997178 C T 0.152284 2.8685e-05
11:23997478 A G 0.244197 -4.1142e-06
11:24010403 G A 0.085649 4.0999e-05
11:24011508 C T 0.389604 2.3583e-05
11:24025593 A G 1.467184 -6.8959e-06
11:24025846 A G 0.024785 5.9449e-06
11:24028551 G C 0.148652 -1.3304e-05
11:24036413 A G 0.689128 -3.7606e-05
11:24049308 G A 0.064013 1.6117e-05
11:24051239 G C 0.137386 5.3980e-05
11:24056041 A G 0.723384 2.5811e-06
11:24069644 G A 0.049384 -1.0373e-05
11:24071872 G C 0.107243 -1.0565e-05
11:24074207 A G 0.689898 -6.0835e-06
11:24074924 C T 0.032724 4.7566e-05
11:24075078 C T 0.042980 2.5378e-05
11:24080358 G C 0.084636 -1.7936e-05
11:24081368 T G 0.025895 -3.3379e-05
11:24087758 T C 0.586959 3.4478e-05
11:24088858 C T 0.546958 -6.5146e-05
11:24088986 G A 1.046486 -1.6937e-04
11:24089590 G T 0.074652 -7.2806e-05
11:24089629 T C 0.114867 4.4929e-05
11:24092402 C T 0.113689 1.1658e-05
11:24096276 T C 0.023107 -2.3441e-05
11:24096959 T C 0.624411 2.2438e-05
11:24100335 G A 0.069151 -4.9101e-05
11:24104485 G T 0.044347 -9.3679e-05
11:24108575 G A 1.850429 -4.3727e-05
11:24115151 T C 0.028504 -9.2117e-05
11:24115764 G T 1.813515 -3.9058e-05
11:24122573 A G 0.137961 3.9086e-05
11:24123914 T C 0.042344 3.8608e-05
11:24125503 T C 0.673341 -9.4947e-05
11:24132009 C T 0.915114 3.1647e-05
11:24133988 A C 0.027255 2.0877e-05
11:24134890 G A 0.435197 2.7089e-04
11:24135455 A G 0.053065 -9.0055e-05
11:24136352 C T 1.438631 3.3512e-05
11:24138504 A G 0.031902 -7.1928e-05
11:24141762 A G 0.055827 -1.3959e-04
11:24145350 A G 0.350791 3.8589e-04
11:24152390 C T 0.063393 4.0024e-05
11:24159696 T C 0.414823 -3.8314e-05
11:24164306 C T 0.239579 -8.7830e-05
11:24175352 G A 0.137591 3.5361e-05
11:24179216 T C 1.682666 -2.7264e-05
11:24188935 C T 1.175313 2.5206e-06
11:24193325 T C 0.210263 -1.2373e-04
11:24197954 T C 1.756007 3.3152e-05
11:24199507 T G 0.045742 -6.3939e-06
11:24202130 C T 0.403333 5.4645e-05
11:24203101 C T 0.978896 -4.0241e-05
11:24203135 C T 0.100157 2.9785e-05
11:24210175 A G 0.359564 3.7702e-06
11:24210226 C T 0.288963 4.9688e-06
11:24211382 A G 0.024366 -1.5883e-05
11:24231056 C T 0.097382 2.7802e-05
11:24233684 T C 0.191671 -1.7724e-05
11:24246032 C T 0.046174 1.0987e-05
11:24247220 T C 0.100563 6.0733e-05
11:24247531 C T 1.357607 -3.2726e-05
11:24248160 C G 0.218056 -5.4197e-06
11:24250082 T C 0.172064 8.6632e-06
11:24256395 T G 0.197403 -5.0459e-06
11:24259404 A G 0.024353 1.8139e-05
11:24259879 C T 0.250744 1.4226e-05
11:24270248 G A 0.031302 -1.1326e-05
11:24274099 G T 0.046077 -3.3159e-04
11:24274914 T C 0.028628 2.1300e-05
11:24277612 G A 0.044863 -2.8227e-05
11:24306481 C T 0.056940 -7.8715e-05
11:24311033 G T 0.043298 7.3045e-05
11:24313084 A T 0.059930 -3.5266e-05
11:24313383 A G 0.046486 -7.6838e-05
11:24315106 A T 0.093549 9.3705e-05
11:24315321 A G 0.025726 -4.8973e-05
11:24344256 C A 0.095996 -3.5841e-05
11:24356685 A G 0.049705 1.8052e-05
11:24359362 G A 0.992759 -1.0035e-05
11:24362020 G A 0.046674 1.9964e-05
11:24369351 T C 0.060965 -8.0492e-06
11:24371534 C T 1.347474 1.6006e-06
11:24377105 G A 1.301417 5.2166e-06
11:24379238 T G 0.177199 4.2882e-05
11:24387419 C G 0.070001 1.9286e-05
11:24389385 C T 0.080816 4.8952e-05
11:24395822 G A 0.067096 -6.2274e-05
11:24404914 C T 0.089024 2.6820e-05
11:24405921 C A 0.996621 8.4976e-06
11:24411521 G A 0.035752 -6.1225e-05
11:24411959 A C 0.180860 -5.8946e-06
11:24426519 A G 0.021691 7.0174e-06
11:24433663 T C 0.123407 9.6800e-05
11:24442808 A G 0.186345 -5.0662e-06
11:24457229 T C 0.101771 1.1239e-05
11:24478787 A G 0.031513 -9.6391e-05
11:24480040 A G 0.631539 -1.9257e-05
11:24480164 G A 0.088437 1.2872e-05
11:24486510 A G 1.838008 1.0105e-04
11:24488124 G A 0.133371 -2.1263e-05
11:24495128 G A 1.735997 4.5528e-05
11:24499882 A G 0.097846 2.6575e-05
11:24505000 G A 0.026407 -1.1771e-04
11:24519813 A G 0.086366 1.3033e-05
11:24521298 A G 0.167322 -2.1803e-05
11:24527958 G A 0.650803 -4.0558e-05
11:24536686 C T 0.298875 9.8894e-05
11:24536761 T C 0.175465 3.6447e-05
11:24537226 A G 0.069644 5.4482e-05
11:24539843 T C 0.105880 2.7073e-05
11:24540770 T C 0.113786 -2.1608e-05
11:24543242 G A 0.973716 -5.1161e-05
11:24544063 A G 0.041675 -1.9089e-04
11:24544241 T C 0.070030 1.8186e-05
11:24550418 C T 0.141193 4.4096e-05
11:24551110 A G 0.235460 -3.3305e-05
11:24552157 C G 0.151603 -3.8293e-05
11:24553333 G A 0.640669 4.3243e-06
11:24554442 C A 0.069758 -3.7935e-05
11:24557639 A G 0.168805 -2.2052e-05
11:24565004 G A 0.761726 1.7925e-05
11:24581490 T G 0.273075 4.9950e-06
11:24583891 C T 0.191207 -1.8050e-05
11:24585255 A G 0.179906 -5.8379e-06
11:24602890 A G 1.289956 2.8459e-05
11:24604491 G T 0.041043 -5.8036e-05
11:24606241 C G 0.128282 -3.3153e-05
11:24607322 G A 0.961752 -2.4102e-05
11:24608983 A C 0.064701 -1.4615e-05
11:24611130 G C 0.279248 -6.8884e-05
11:24613361 A G 0.040835 -3.0309e-04
11:24622957 G A 0.109041 -5.1889e-05
11:24625783 C T 1.951690 -3.2019e-05
11:24628341 A C 0.585933 -4.2518e-05
11:24629223 T C 0.036463 -3.8712e-05
11:24632642 C T 0.082445 6.8283e-05
11:24635502 T C 0.669644 -4.4333e-06
11:24635661 A G 0.318382 -1.7527e-05
11:24643305 T C 0.348415 -1.1791e-05
11:24648621 A G 0.052692 1.3156e-05
11:24649362 T C 0.812318 -1.1470e-05
11:24652686 G A 0.060345 9.6564e-05
11:24657502 T C 0.278729 1.7682e-05
11:24678819 G T 1.061030 4.6804e-05
11:24690002 C A 0.497337 -3.3976e-05
11:24693810 G A 0.051020 -5.8499e-05
11:24696166 A G 0.156351 3.8845e-05
11:24698670 A G 0.334050 5.4380e-05
11:24715370 T C 0.327824 7.1536e-05
11:24722990 G A 0.447807 6.3198e-08
11:24726505 C T 0.302163 2.2417e-04
11:24728006 G A 1.478489 1.7773e-05
11:24728229 C T 0.664130 4.3106e-06
11:24732061 A G 0.271809 -4.3068e-04
11:24733266 G A 0.874964 2.4976e-05
11:24734390 C T 0.087499 1.2840e-05
11:24736616 A T 0.170314 -1.5696e-05
11:24737583 A G 0.832847 2.9013e-05
11:24739804 A G 1.351025 3.3299e-05
11:24741384 G A 0.173927 -5.8333e-06
11:24741659 T C 0.237239 -5.6394e-05
11:24744592 C T 0.546841 6.7773e-06
11:24746789 A G 0.843347 2.7670e-05
11:24749376 G T 1.566965 3.5422e-05
11:24749824 T C 0.810328 1.0270e-05
11:24751542 G A 1.457031 -1.6437e-05
11:24751744 T G 0.751521 1.2654e-04
11:24751859 G A 0.272335 -5.6708e-06
11:24752636 A G 0.130330 2.6012e-05
11:24753539 G A 0.364608 -2.8298e-05
11:24755786 C T 1.544647 1.9335e-05
11:24756847 G T 0.820679 -1.9853e-05
11:24761290 A G 0.048758 -4.4653e-06
11:24761831 A G 1.015508 -2.9339e-06
11:24762483 A G 0.607245 -5.7519e-06
11:24770644 A G 0.289024 2.2764e-06
11:24772838 G A 0.399925 1.0578e-05
11:24773198 G A 0.879975 9.4002e-06
11:24777792 G A 0.295597 -4.5718e-05
11:24778268 T C 0.033087 -8.6829e-05
11:24778459 T C 0.120920 6.1653e-06
11:24782627 T C 0.039754 -8.6988e-05
11:24795382 T C 0.057881 -1.2532e-04
11:24797106 G T 1.376462 4.4012e-07
11:24802152 C T 1.358584 5.0207e-05
11:24809287 G A 0.056375 -6.2836e-05
11:24814922 T C 0.024411 1.6026e-05
11:24816684 G A 1.629527 -9.0669e-06
11:24817779 G A 1.974621 1.0140e-04
11:24818179 G A 0.127720 3.9360e-05
11:24821364 G A 0.041653 1.3216e-04
11:24826045 C T 0.052302 -3.4198e-05
11:24832009 A G 1.288908 2.8198e-05
11:24832715 A C 0.051179 2.1164e-04
11:24832854 T C 0.146354 -1.6581e-05
11:24835517 A G 0.095928 -2.0573e-05
11:24835961 C A 0.033519 -9.8260e-05
11:24837039 T C 0.630403 -5.1209e-05
11:24838844 T C 0.038624 5.2484e-07
11:24839022 G A 0.854795 2.5302e-05
11:24840482 G A 1.610175 -1.5305e-05
11:24841760 A G 1.584054 1.2035e-05
11:24842866 C A 1.888895 4.2832e-05
11:24843020 G A 0.996345 5.7413e-06
11:24849161 C T 0.051984 -3.9303e-05
11:24849566 T C 0.304744 -6.2896e-05
11:24864013 A G 0.027988 -1.6180e-04
11:24869950 T G 0.389675 -2.1339e-04
11:24878624 C T 0.269754 3.5454e-04
11:24884031 C A 0.077239 -1.9027e-05
11:24886354 C T 0.434571 -9.1534e-05
11:24891444 C G 1.203074 -8.8204e-07
11:24893378 A G 0.047005 9.3637e-05
11:24899962 A G 0.055963 2.7048e-07
11:24901720 G A 0.118106 -4.1758e-06
11:24904056 T C 0.068927 1.1392e-04
11:24907270 C A 1.024268 -2.7279e-06
11:24908652 C T 0.059267 -1.5307e-05
11:24909950 G A 0.071361 -3.7535e-06
11:24910833 A G 0.783982 3.9034e-05
11:24933911 G A 0.044259 -1.4202e-05
11:24935544 G A 0.032172 5.2435e-05
11:24947111 G C 0.050663 -1.7820e-05
11:24953850 C G 0.968851 -3.7363e-05
11:24964837 C G 0.032487 -8.0957e-06
11:24989650 T C 0.931693 -3.6369e-06
11:24997581 A G 1.013506 3.0443e-05
11:24999952 A G 0.037560 -7.5452e-05
11:25007609 T C 0.033707 1.2957e-05
11:25028839 T C 0.057034 3.0959e-05
11:25029607 A C 0.020156 -8.1822e-05
11:25030175 C T 0.079794 -4.8114e-05
11:25030350 C T 0.056408 -3.9662e-05
11:25036682 G T 0.966949 -3.6659e-05
11:25041192 G A 1.067265 2.5095e-05
11:25048327 G A 0.046515 3.6198e-06
11:25056539 A G 0.040014 -1.2703e-04
11:25060539 A G 0.929522 -2.2519e-05
11:25070959 C A 1.017375 4.8784e-05
11:25072473 A G 0.072299 1.0610e-04
11:25079425 A G 0.047258 -4.6678e-05
11:25086324 A G 0.126769 -1.7421e-05
11:25088515 G A 0.064240 -9.6603e-06
11:25094233 G T 1.959373 8.1556e-05
11:25095635 C T 0.888080 -9.0877e-05
11:25096846 T G 0.240880 3.5386e-05
11:25098911 T C 0.062666 6.6450e-05
11:25098938 C G 0.830244 -8.4113e-05
11:25099453 G T 0.831130 -7.4931e-05
11:25099794 A G 0.131002 6.0949e-05
11:25100385 T C 0.039452 -1.4045e-04
11:25105668 G T 0.064516 -2.6724e-05
11:25106214 T G 0.062000 4.9090e-05
11:25110148 C T 0.239322 -7.7285e-05
11:25110410 C T 0.031370 3.8120e-05
11:25114430 T G 0.028034 -2.4716e-04
11:25117372 G T 0.033155 2.5919e-05
11:25120534 T G 0.455967 3.2819e-05
11:25128699 A G 0.040108 -6.0900e-06
11:25134757 G A 0.045126 1.1887e-04
11:25135932 A G 0.705295 8.3897e-05
11:25137683 A G 1.161255 3.1441e-04
11:25146150 T G 0.064162 -4.2429e-05
11:25147596 T C 0.178958 -1.9462e-04
11:25148066 G A 0.068911 5.7296e-06
11:25157951 C T 0.336935 -3.5877e-05
11:25160027 G C 0.101206 1.8328e-05
11:25162545 T C 0.139412 -9.8630e-06
11:25168388 A G 0.031477 1.0902e-05
11:25171374 C T 0.161995 3.0223e-05
11:25173713 G A 0.507431 1.3294e-04
11:25182688 C T 0.082393 -2.4500e-05
11:25195911 C T 1.381713 -3.6347e-05
11:25196187 A G 0.216485 6.2436e-05
11:25198458 G T 0.080511 -6.0905e-05
11:25199463 G A 0.029702 2.3302e-05
11:25199808 G A 0.032104 -2.5618e-05
11:25199923 A G 0.205310 1.1943e-04
11:25201097 C T 0.956838 2.4913e-05
11:25202771 T G 0.199549 -9.9025e-06
11:25209045 C A 0.719895 -8.4357e-06
11:25211011 C G 0.688758 2.7310e-06
11:25211057 G T 0.087356 5.2126e-05
11:25223579 C T 0.072195 6.1993e-05
11:25226526 T C 0.240578 7.5399e-06
11:25227887 G A 0.042117 -1.6095e-05
11:25231221 T C 0.028767 -1.1723e-05
11:25234630 T C 0.676717 1.2112e-05
11:25239258 A G 0.145984 2.3650e-05
11:25244795 T C 0.034171 2.9778e-05
11:25246796 G T 0.295107 -1.9357e-05
11:25256476 T C 1.147607 5.2347e-05
11:25258235 T C 0.066927 4.1101e-05
11:25260988 C G 0.143683 -4.4659e-06
11:25261036 G A 0.614216 1.0408e-05
11:25261319 A G 0.132972 -9.2739e-05
11:25269455 G T 0.060183 3.4022e-06
11:25275069 G A 1.091910 1.5201e-04
11:25277449 G A 0.689060 1.3699e-05
11:25282974 T G 0.044256 4.8016e-06
11:25288222 A C 0.021961 3.8382e-05
11:25291785 T C 0.026278 -7.0674e-05
11:25293183 T G 0.027300 3.8820e-05
11:25294995 C T 0.863448 -7.5890e-06
11:25304206 C T 0.138863 2.6752e-05
11:25304795 C T 0.141476 -1.5809e-05
11:25315617 G A 0.658777 5.2150e-06
11:25316532 C A 0.048813 3.8297e-05
11:25316768 G A 0.031471 8.4897e-05
11:25324095 T C 0.053831 2.6686e-05
11:25339580 A G 0.029533 3.4862e-05
11:25339987 T C 0.517727 -6.0693e-06
11:25347620 G A 0.172379 -1.3241e-04
11:25354854 C T 0.038131 2.8945e-05
11:25356126 T C 0.082007 3.6651e-05
11:25359286 T C 0.077122 -3.8047e-06
11:25361082 C T 0.138701 4.0245e-05
11:25375362 G T 0.230484 -1.7184e-04
11:25376205 G A 0.524137 2.9366e-05
11:25380739 C T 0.586550 -5.2658e-05
11:25383955 C T 0.048858 -5.3363e-05
11:25389948 T G 0.754907 -2.7195e-05
11:25391785 T C 0.233233 -1.1458e-04
11:25392309 T C 0.032584 4.0860e-05
11:25396690 G A 1.130067 2.3937e-05
11:25404473 G T 1.407215 -3.2553e-05
11:25408986 C T 0.079057 2.7878e-05
11:25415577 G A 0.091942 1.4563e-04
11:25418802 T C 0.065788 8.9112e-06
11:25429113 C T 0.049446 -5.8534e-05
11:25431743 A G 0.102141 -2.5330e-05
11:25432057 G A 1.119486 1.4239e-05
11:25444797 C T 0.049173 -5.8862e-05
11:25453443 T C 0.273289 -8.8132e-05
11:25455522 G A 0.056749 3.2013e-05
11:25463783 T C 0.115150 -1.7960e-05
11:25477879 G A 0.313491 -5.7143e-05
11:25489600 G A 0.089482 -8.5659e-05
11:25492445 T G 1.499969 -8.7879e-05
11:25524018 T C 0.138999 2.5163e-05
11:25531839 G A 0.464117 5.9364e-05
11:25537085 G A 0.117250 -2.5967e-05
11:25540483 A G 1.089437 -1.1234e-06
11:25548792 T C 0.036216 -5.0991e-06
11:25557013 A G 0.044561 -1.5928e-05
11:25561574 A G 0.067531 1.8377e-05
11:25569097 A T 0.038962 1.6791e-05
11:25583142 A G 0.103335 -1.0428e-04
11:25592332 G A 0.131115 -2.7058e-05
11:25593848 A G 0.046505 2.7424e-05
11:25597866 G T 0.161622 -4.8609e-06
11:25606707 A G 0.057128 6.4919e-05
11:25613253 A G 0.031494 5.3829e-05
11:25620721 G A 0.135932 -3.1474e-06
11:25630365 C T 1.684948 3.8738e-05
11:25630806 T C 0.045587 3.4828e-05
11:25634872 G A 0.035246 -1.5076e-05
11:25639583 G A 0.450140 6.4434e-05
11:25646608 T C 0.118369 7.6351e-05
11:25647321 G A 0.138756 -1.8634e-05
11:25659682 C T 0.115474 -3.2306e-06
11:25664486 C T 0.038452 2.5059e-05
11:25664643 T C 0.272922 -5.2796e-05
11:25665264 C T 0.140038 4.5167e-05
11:25671657 A G 0.811175 1.3132e-05
11:25674033 T C 1.747020 -7.6501e-05
11:25676109 C T 0.058618 1.3488e-04
11:25680015 T C 1.487522 2.5721e-05
11:25682233 G A 1.957227 -1.9034e-05
11:25684596 T C 0.230958 -2.6231e-05
11:25685129 A G 0.110125 -7.2748e-05
11:25687417 C T 1.040455 8.6659e-05
11:25688804 C A 0.053139 1.3407e-04
11:25692540 C T 0.461750 -4.6364e-05
11:25693444 G T 0.024979 3.5551e-05
11:25695000 G C 0.172207 -2.4913e-05
11:25700989 C T 1.149457 1.2492e-05
11:25701663 T C 1.937227 -7.8379e-05
11:25704768 C T 0.032172 -2.3919e-06
11:25705124 G A 0.266048 -9.0960e-06
11:25706158 C T 0.350356 -1.7721e-05
11:25710784 A C 0.125377 1.0765e-05
11:25712481 G C 1.448083 -1.3172e-05
11:25717000 A G 0.034622 -3.1245e-05
11:25725972 C A 0.046921 -2.0024e-05
11:25731305 C T 0.395008 -5.7836e-06
11:25731449 C A 0.106341 -5.6430e-05
11:25738998 T G 0.032133 3.8713e-05
11:25746591 G A 1.165949 -4.7546e-06
11:25746694 C T 1.560275 -1.3441e-05
11:25756137 T G 0.059673 5.2659e-05
11:25756735 A G 0.275882 3.4387e-05
11:25789144 G A 0.043409 -5.2940e-06
11:25791864 C T 0.284149 -7.6499e-05
11:25792022 T C 1.558776 1.8604e-05
11:25792160 T C 0.064165 -1.3130e-05
11:25792402 A G 0.072186 7.3714e-05
11:25794783 G A 0.910631 1.9039e-05
11:25800758 C T 1.067278 2.3320e-05
11:25811586 G A 0.282754 3.4742e-06
11:25811886 A G 0.069410 -5.1019e-07
11:25815165 T C 1.466749 -3.3443e-05
11:25817694 C T 0.293611 -2.1688e-04
11:25818510 A G 1.176147 1.3418e-05
11:25824721 C T 0.056671 -2.2052e-05
11:25826554 T C 0.496350 4.4050e-05
11:25835141 C T 0.513634 3.0519e-05
11:25835890 C T 1.004794 -1.6334e-05
11:25841714 A G 0.056009 -1.1853e-04
11:25848434 C T 0.041727 -2.1583e-05
11:25860834 T G 1.773745 8.2917e-06
11:25861764 G A 0.544134 -3.4577e-05
11:25863523 C G 0.049725 6.9792e-06
11:25864858 T C 0.052023 6.6569e-05
11:25869674 A G 0.580039 -4.2452e-05
11:25870689 G A 1.219500 6.2370e-06
11:25885914 C T 0.718061 1.0607e-05
11:25902011 C T 0.102313 -2.0933e-06
11:25902659 A G 0.493659 6.0810e-06
11:25904966 A C 0.256190 2.4842e-05
11:25905642 G A 0.056655 -9.9217e-05
11:25919397 G T 0.079914 5.2167e-05
11:25939284 G A 0.496006 1.5495e-05
11:25940638 A G 0.028420 8.0881e-05
11:25941885 A G 0.025606 -1.3078e-05
11:25949720 A G 0.253217 2.2354e-05
11:25952777 G A 1.431312 8.9622e-05
11:25961566 G T 1.523426 3.8258e-05
11:25963235 C A 0.480238 4.4777e-05
11:25971521 G A 0.054954 1.3616e-06
11:25973247 A C 0.314877 5.2574e-05
11:25975003 A G 0.525974 6.5386e-05
11:25982135 C T 0.022993 2.3714e-05
11:25982137 G C 1.971142 -1.1902e-05
11:25985507 A G 0.819965 -1.2408e-05
11:25988542 A C 0.032990 5.0562e-05
11:25992172 G A 0.139580 -5.3189e-05
11:25994328 T C 0.070874 -5.2707e-05
11:26006051 A G 0.052490 7.7496e-05
11:26010492 T C 0.094373 1.9380e-05
11:26014763 G A 0.590350 -2.3817e-05
11:26015034 C G 1.163589 1.9329e-05
11:26016331 C A 0.073175 -8.5073e-05
11:26020007 A C 0.021049 -8.1488e-05
11:26024756 G A 0.787192 -2.2099e-05
11:26025004 T C 0.054396 1.6463e-05
11:26027235 T C 0.457414 4.9309e-05
11:26029879 A C 0.751148 1.0085e-05
11:26029912 A G 1.853419 1.0164e-04
11:26032888 T G 0.760649 -1.0935e-05
11:26033710 T C 0.044314 -2.0716e-04
11:26042002 A T 0.991928 5.2830e-06
11:26044992 C T 1.155254 -1.8174e-05
11:26045487 T G 0.421023 -1.4585e-06
11:26045601 G A 0.835155 -3.4067e-05
11:26049214 G T 1.736867 -1.2797e-04
11:26050585 C A 0.106603 -3.4409e-05
11:26056749 G A 0.085782 -3.5410e-05
11:26057685 T G 0.179130 -7.0871e-05
11:26060688 A G 0.090641 -2.1514e-05
11:26061074 G A 1.710846 -3.0065e-04
11:26061870 C T 0.022564 -3.6871e-05
11:26064106 C A 0.039968 -2.8476e-05
11:26067835 A G 0.915987 -6.8550e-06
11:26070407 T C 1.760898 -7.8725e-04
11:26076096 T C 0.054188 -3.1512e-05
11:26077904 A G 0.048901 -2.8967e-05
11:26086438 C G 0.048560 -2.3861e-05
11:26091038 T C 0.218919 5.4047e-04
11:26095532 C G 0.051637 -1.2875e-05
11:26098143 T C 0.030108 -6.5300e-05
11:26098783 T G 0.040669 2.5029e-06
11:26102097 C A 0.033879 3.9072e-05
11:26105630 C T 0.043282 1.2253e-05
11:26111836 C T 0.070748 6.1513e-06
11:26112346 A T 0.092653 -7.7182e-06
11:26115566 C T 0.795553 -4.6709e-05
11:26122766 A G 0.070387 -2.0942e-05
11:26128863 A G 0.042084 -2.7595e-05
11:26141344 C A 0.027508 7.7002e-05
11:26143738 C A 1.046304 9.5126e-06
11:26144277 T C 0.026037 1.0687e-04
11:26150478 C A 0.181074 1.9420e-05
11:26164105 G A 0.028793 7.9459e-05
11:26164122 C T 0.042532 1.4778e-05
11:26165548 G A 0.130570 -3.4289e-05
11:26174205 T C 0.027871 -7.1694e-05
11:26175038 C G 0.076194 2.6184e-05
11:26175808 A G 0.066535 -5.5607e-05
11:26175866 A G 0.029880 1.2084e-05
11:26177507 T C 0.028176 4.0903e-05
11:26178913 G A 1.911842 -2.2275e-05
11:26208454 G A 0.109388 -5.7609e-05
11:26209863 A G 0.106993 -1.2543e-04
11:26212490 A G 0.060851 1.0666e-04
11:26219588 C T 0.073309 -1.9219e-04
11:26225219 A G 0.053191 7.9759e-05
11:26225295 G A 0.027978 4.3374e-05
11:26225442 A G 0.042818 3.3769e-06
11:26227388 C T 0.111031 5.3475e-05
11:26228968 C T 0.032961 4.6993e-05
11:26239658 A G 0.750940 1.2309e-07
11:26248151 A C 0.060144 -5.4999e-05
11:26249625 T C 0.035090 1.0098e-04
11:26250298 G A 0.886460 -1.8920e-05
11:26263085 C T 0.721170 5.3529e-05
11:26264947 G T 0.031078 1.1046e-05
11:26267921 A G 0.066249 -2.0001e-05
11:26275280 A G 0.125205 3.8087e-04
11:26289656 A G 0.021162 -5.8264e-06
11:26295022 G T 0.181438 6.3567e-05
11:26303474 A G 0.334978 1.6947e-04
11:26303605 C T 0.088603 -4.7794e-06
11:26305030 A G 0.037024 5.7093e-05
11:26310392 T C 0.128451 1.6095e-04
11:26317323 T C 0.304873 2.2856e-04
11:26319240 T G 0.034379 -2.8573e-05
11:26319619 T C 0.180636 -8.4940e-05
11:26320409 A G 0.036122 -7.0862e-05
11:26327207 C T 0.036544 6.9962e-05
11:26332604 G A 0.040692 -4.8306e-06
11:26336927 A G 0.046966 2.5049e-05
11:26348128 A G 0.071497 -3.1767e-05
11:26350123 T C 0.249196 3.8168e-04
11:26350731 C T 0.643347 1.7778e-05
11:26353811 T C 0.062916 1.0081e-05
11:26354203 T G 0.041279 -6.9848e-05
11:26361574 G T 0.737909 -4.3300e-05
11:26363311 G T 0.629949 1.1103e-05
11:26363708 T G 0.623132 3.3479e-06
11:26363962 T C 0.195433 -1.2738e-04
11:26365213 C T 0.023684 -2.1462e-05
11:26368230 T C 0.026323 -1.4307e-06
11:26380992 T G 0.204852 -6.4134e-05
11:26384611 C T 0.049073 -6.4450e-05
11:26396169 G A 0.035625 -5.2647e-05
11:26397672 C T 0.402415 -4.2625e-05
11:26398982 G C 0.101076 4.6426e-05
11:26401379 A G 1.233246 2.0501e-06
11:26403154 T C 0.034918 2.1599e-05
11:26410061 G T 0.100823 -1.0306e-05
11:26438423 G C 0.268242 -1.7120e-05
11:26442752 T C 0.033503 -4.3976e-06
11:26446191 A G 1.783839 2.2251e-05
11:26449863 T C 0.099297 -1.1467e-05
11:26449892 T C 1.491339 2.6952e-05
11:26451226 G A 0.031172 1.9441e-05
11:26452730 T C 0.049602 -8.2257e-05
11:26459108 A G 0.133352 8.3298e-07
11:26465970 C T 1.931586 -3.6153e-05
11:26469452 G A 0.025820 4.6701e-06
11:26471710 C T 1.511180 6.3611e-05
11:26480020 G A 0.028283 -6.2856e-05
11:26482181 C A 0.032117 1.4344e-05
11:26482771 G A 0.081264 2.9392e-05
11:26485520 A G 0.237076 3.4944e-05
11:26494826 C A 0.031221 -4.5987e-05
11:26500028 A G 0.146133 -6.0840e-05
11:26508441 A G 1.941550 8.8195e-05
11:26508892 T C 0.174307 -1.1158e-04
11:26513170 G A 0.044421 -3.3997e-05
11:26514607 T C 0.045872 1.5209e-05
11:26525562 A G 0.053938 3.9259e-05
11:26526901 G A 1.386887 -4.6661e-06
11:26535720 C A 0.061452 -6.6022e-06
11:26537075 T C 0.062611 -3.3596e-05
11:26545047 T C 0.071280 5.1688e-05
11:26545368 A G 0.087778 2.2061e-05
11:26547713 A G 0.223947 2.6369e-05
11:26553503 G A 1.079268 1.3928e-05
11:26554127 T C 1.241805 1.3795e-05
11:26558873 C T 0.168932 7.8697e-05
11:26561238 C T 0.045281 -1.5807e-05
11:26568056 A C 1.487035 2.8755e-05
11:26568364 T C 0.074445 1.1577e-05
11:26572595 A G 1.385040 2.0169e-05
11:26578624 G A 0.034697 -5.1516e-05
11:26580120 A G 0.289524 2.1036e-05
11:26582222 G T 0.036453 -2.0582e-06
11:26583061 A G 1.522777 4.0139e-05
11:26585014 T G 1.317879 3.1350e-06
11:26586801 A G 1.316594 9.8986e-06
11:26587018 T C 0.027871 -3.8838e-05
11:26587133 C T 1.499518 3.4245e-05
11:26587394 C T 0.084286 7.8974e-05
11:26591124 C T 0.205872 3.7577e-05
11:26592436 C G 0.106029 1.8086e-05
11:26594718 C A 0.037255 1.6561e-05
11:26599592 C T 0.972616 -1.1653e-05
11:26600856 G A 0.314588 -3.6980e-05
11:26601395 T C 1.944141 4.4979e-05
11:26605250 A G 0.104322 2.9572e-05
11:26605314 A G 0.023639 8.9113e-05
11:26622483 C T 0.372499 -4.9311e-07
11:26623486 A G 0.188023 -4.8153e-06
11:26637037 T C 0.020400 7.1506e-05
11:26639265 G A 0.046577 1.7634e-04
11:26640374 C T 1.843328 -1.1458e-05
11:26643635 C T 0.657872 2.3691e-07
11:26655344 G A 0.826222 -3.9095e-05
11:26661690 C T 1.855110 -1.5713e-07
11:26668918 G T 0.046161 1.0857e-05
11:26674033 T C 1.715666 -5.1167e-05
11:26676301 T C 0.431049 4.0312e-06
11:26682183 T C 0.052672 1.0511e-04
11:26685153 A G 0.337854 4.2288e-05
11:26692742 A G 0.563355 1.7384e-05
11:26693049 C A 0.148909 5.9253e-05
11:26694595 T C 0.094075 6.4371e-06
11:26694903 T C 0.146267 -1.4161e-05
11:26695526 C T 0.140966 9.0140e-05
11:26700310 G C 0.112592 -2.8714e-06
11:26701589 T C 0.043130 2.5679e-06
11:26702222 A G 1.352492 5.4093e-06
11:26705310 G A 1.234213 -9.2320e-05
11:26713331 T C 0.025904 -2.0997e-05
11:26713961 A G 0.079988 -2.5199e-05
11:26714283 G A 0.042334 -3.1737e-05
11:26716217 G A 1.076671 -1.0530e-05
11:26718439 G C 0.641847 8.2423e-05
11:26720410 C T 1.715912 1.0009e-04
11:26722399 T C 1.272150 1.8070e-06
11:26730322 T G 0.450854 3.4651e-05
11:26732923 G A 0.594164 2.8325e-06
11:26734209 T C 1.915640 3.6971e-05
11:26738553 G T 0.059560 -7.2720e-05
11:26739070 A G 0.139668 -1.8729e-04
11:26745908 T G 1.771736 5.1175e-05
11:26749310 T G 1.258187 -1.1247e-05
11:26752782 T C 0.559652 1.6110e-05
11:26754408 T G 0.042938 4.9337e-06
11:26756407 G A 0.483156 -2.8040e-05
11:26756556 C T 0.430026 7.0593e-05
11:26762635 A T 0.115711 -8.1800e-05
11:26764406 A G 0.084691 4.7712e-06
11:26767433 C T 0.160441 1.4992e-05
11:26770983 T G 0.495600 -3.8883e-05
11:26772771 C T 0.188925 1.5930e-04
11:26774573 A G 0.454723 2.0684e-05
11:26774813 G T 0.725650 -3.9578e-05
11:26790378 C A 0.962576 -3.7558e-06
11:26798642 A G 0.024918 -7.4303e-05
11:26813112 C T 1.795927 2.6830e-05
11:26816338 G A 0.170694 1.2828e-05
11:26819090 T C 0.077784 2.8446e-05
11:26831912 C G 0.044999 1.8127e-05
11:26846618 A G 0.143930 -3.1227e-05
11:26849546 T C 0.062578 -8.5419e-05
11:26849829 C A 0.044120 1.1892e-04
11:26850207 A G 0.772947 5.0759e-06
11:26856672 G A 0.077736 1.0221e-04
11:26857146 A G 1.856616 -1.3362e-05
11:26869920 T C 0.020146 4.4824e-05
11:26871098 C T 0.087424 -1.2409e-05
11:26873510 T C 0.045359 -5.4935e-05
11:26874580 T C 0.801204 -1.8758e-06
11:26877606 T C 0.065246 1.8210e-05
11:26880931 G A 0.170451 -2.7272e-04
11:26927067 T C 0.043490 -3.4438e-06
11:26939502 T G 0.354819 -1.2706e-05
11:26961363 C T 0.399828 1.2152e-05
11:26967504 A G 0.051082 -2.0504e-05
11:26970603 C A 0.112407 1.1513e-06
11:26973784 C T 0.330619 -2.4403e-05
11:26975418 T C 0.227962 -4.2745e-05
11:26977103 G C 0.371493 -2.3527e-05
11:26982869 T C 0.174566 -2.5623e-05
11:26993693 T C 0.050273 -2.6738e-05
11:27007293 T C 0.110641 3.6575e-05
11:27007809 T C 0.107697 5.2368e-06
11:27017607 G C 0.079346 5.6514e-05
11:27018019 A G 0.340204 1.3640e-05
11:27019216 A C 0.054314 3.1064e-05
11:27020159 A C 0.060884 5.5207e-05
11:27020461 T C 0.190010 1.5066e-05
11:27024672 T C 1.610231 -2.9877e-05
11:27026865 C T 0.245979 -2.5686e-05
11:27029464 C T 0.716863 -5.8771e-05
11:27031167 T C 0.445989 3.4108e-05
11:27038044 A G 0.757328 -6.4537e-06
11:27038907 T C 0.046651 -9.4079e-05
11:27062046 C T 0.073601 -5.4370e-05
11:27068913 C T 0.028150 3.2440e-07
11:27071247 C T 0.944705 1.2357e-05
11:27074645 T C 0.091757 1.9082e-05
11:27075551 T C 1.690962 3.0087e-05
11:27080748 T G 0.043756 1.0938e-04
11:27087956 A G 0.712137 3.7309e-05
11:27098919 C T 0.049491 3.1894e-05
11:27101170 G T 0.031010 -1.0281e-05
11:27102375 C T 0.376608 1.4147e-05
11:27104547 G A 0.042266 -5.9209e-05
11:27120261 A G 0.047784 9.0923e-05
11:27139093 G C 0.517857 1.9718e-05
11:27145384 T C 0.030656 -2.8043e-05
11:27148847 A G 0.089197 8.2318e-05
11:27151993 A G 1.286759 1.1330e-05
11:27153560 T G 0.048985 1.4230e-04
11:27157860 G A 0.110602 6.3500e-06
11:27169483 T C 0.049475 9.3507e-05
11:27174607 T C 1.707574 5.0360e-05
11:27190529 A G 0.835453 2.3673e-05
11:27191666 T C 0.050179 -2.1149e-05
11:27192859 T C 0.356186 8.5438e-05
11:27193466 A G 1.895727 2.8904e-06
11:27194934 A G 0.249287 2.2332e-05
11:27204897 T G 0.229410 6.8855e-06
11:27204924 A G 1.672289 9.9346e-05
11:27209845 C G 0.084390 -1.0850e-04
11:27210389 T A 0.032815 -1.4310e-06
11:27217793 T C 1.172609 -2.8762e-05
11:27217822 G A 0.032130 -8.6322e-05
11:27218729 T C 0.145312 -3.2078e-05
11:27220728 C T 0.383865 4.0853e-06
11:27223289 G C 0.441039 2.7822e-05
11:27224030 C T 0.313186 3.3341e-05
11:27225418 G A 0.327117 1.3968e-04
11:27229688 A C 1.564952 -6.9437e-05
11:27239030 C G 0.043331 6.7890e-07
11:27249506 G A 1.860416 2.0470e-05
11:27260264 G A 1.688525 -1.7377e-04
11:27261039 A G 0.412746 7.6394e-06
11:27262287 G A 0.453357 2.5011e-05
11:27269546 T C 0.670485 -6.6722e-05
11:27280876 C T 0.152141 4.2047e-05
11:27285025 T G 0.162041 5.7303e-05
11:27321933 T C 0.028050 9.0494e-06
11:27325462 A G 1.244107 -8.9697e-06
11:27337967 C T 0.064217 3.9949e-04
11:27342117 A G 0.429468 3.8472e-05
11:27353309 G A 0.509814 2.6864e-05
11:27362257 C T 0.134283 -8.8942e-06
11:27363218 C T 0.129103 -1.3738e-05
11:27364260 A G 0.559584 6.7977e-05
11:27372239 C T 0.737558 -1.1408e-05
11:27374570 G A 0.060121 -2.3155e-04
11:27384585 A G 0.135043 -1.8966e-05
11:27389681 T C 0.033285 8.5834e-05
11:27389739 C T 0.052666 -1.7047e-05
11:27390144 A G 0.062007 2.3586e-06
11:27397067 G A 0.582161 -1.9045e-05
11:27398500 A G 0.023986 -1.5746e-05
11:27400717 T C 1.257395 -1.2545e-04
11:27401389 T C 0.669014 -5.4978e-05
11:27421935 A G 0.033438 -3.7201e-05
11:27431166 C T 0.077934 -6.2219e-05
11:27443151 C T 0.648586 -3.2285e-06
11:27465591 C T 0.825142 -3.0638e-05
11:27471596 G A 0.338516 6.8450e-05
11:27477274 T C 0.061945 1.0422e-06
11:27486942 T C 0.183044 -2.0904e-05
11:27490132 G A 0.049501 1.3621e-04
11:27495259 T C 1.892858 -2.2340e-05
11:27518920 G A 0.020773 -1.3834e-05
11:27520587 C T 0.056229 -1.2942e-05
11:27520671 G T 1.107324 -1.1406e-05
11:27523616 A G 0.054499 -1.6037e-05
11:27526105 C T 0.082582 1.3773e-05
11:27534260 T C 0.082283 -3.5206e-05
11:27540084 T C 0.091209 -3.6266e-05
11:27563382 T G 0.471312 -4.5417e-06
11:27567092 A G 0.039731 -5.1756e-06
11:27577231 C A 0.469294 -2.0896e-06
11:27583129 C T 1.538720 -2.8033e-05
11:27604203 G A 0.061510 2.3270e-05
11:27604634 C A 0.049832 1.3621e-04
11:27620319 G A 0.184722 2.2724e-06
11:27626162 G A 0.124601 -1.1264e-05
11:27629719 A G 0.040789 2.4583e-05
11:27634373 C G 0.402155 -4.2813e-05
11:27635206 C T 0.111404 -6.4173e-05
11:27636059 C A 0.074091 -1.0358e-05
11:27640223 G T 1.596611 4.1389e-05
11:27643725 T C 0.373531 -3.3170e-05
11:27645530 A G 1.469621 9.3867e-05
11:27646016 A G 0.050312 -1.3977e-06
11:27656851 A T 0.103354 2.2657e-05
11:27656910 G A 0.401659 -3.7234e-05
11:27664695 C T 0.073474 1.9847e-05
11:27667202 G T 1.367205 -1.0273e-05
11:27668230 T C 0.037472 9.6411e-05
11:27670108 C T 0.402249 -3.6287e-05
11:27676984 A G 0.026615 -8.9287e-05
11:27678203 A G 0.080573 -3.6618e-05
11:27679916 T C 0.378844 -5.7228e-05
11:27694241 C G 0.375225 -5.9725e-05
11:27696319 T C 0.273468 4.6087e-05
11:27699411 T C 0.037816 -9.5322e-05
11:27701365 A G 0.526828 6.3010e-05
11:27702383 T G 0.406193 -6.8641e-05
11:27703188 A T 1.582658 7.0439e-05
11:27720937 T C 0.120745 3.0559e-05
11:27728539 C A 1.583804 7.2907e-05
11:27733767 C G 0.110810 -5.4356e-05
11:27736029 T C 0.041799 -4.7046e-05
11:27745683 A C 0.027492 -3.0328e-05
11:27748285 A G 0.197942 -8.2909e-05
11:27748493 A C 0.415632 9.2515e-05
11:27750449 T C 0.062822 1.0015e-05
11:27755478 G C 0.158312 -5.2465e-05
11:27764496 T C 0.201256 -2.8897e-05
11:27765787 C T 0.994950 1.8086e-05
11:27766758 C T 0.211750 3.7739e-05
11:27770979 T C 0.052847 4.0124e-05
11:27775906 A G 0.039644 3.6531e-05
11:27776622 A G 1.202016 3.1276e-05
11:27776773 T C 0.030568 6.2119e-06
11:27779018 A G 0.046466 -2.6594e-04
11:27779215 G A 0.073373 -7.8513e-05
11:27781979 G A 0.476616 2.3355e-05
11:27786474 C T 0.740664 -6.9142e-05
11:27788859 T C 0.077687 -6.7475e-05
11:27791994 T A 1.019588 -6.9433e-05
11:27793470 T G 0.398299 5.2627e-05
11:27800107 G A 0.696055 -5.1858e-05
11:27801789 A G 0.046044 -3.7654e-05
11:27811712 T C 0.050760 1.8713e-05
11:27813531 T C 0.055330 -4.5821e-05
11:27822771 C T 0.024690 2.6615e-06
11:27825078 G A 0.105925 7.9882e-05
11:27836736 C T 0.109979 -1.2781e-04
11:27844415 T C 0.211866 4.1181e-05
11:27852685 A G 0.123514 3.9644e-05
11:27852849 A G 0.335802 2.1884e-05
11:27856509 G A 0.050595 2.3776e-05
11:27874027 T C 0.045067 -6.5442e-05
11:27885065 C T 0.088638 1.0337e-05
11:27885995 T C 0.049092 2.8966e-05
11:27901952 T C 0.191136 1.8945e-05
11:27901978 A G 1.439783 -1.6565e-05
11:27902340 A G 1.685831 -1.6836e-05
11:27904978 A G 0.039932 5.7887e-05
11:27924494 T C 0.265058 -1.0317e-05
11:27927772 C T 0.089209 3.4440e-05
11:27928708 C T 1.602593 9.1781e-05
11:27930009 T C 0.043292 1.1465e-04
11:27930226 G A 0.031442 -2.5067e-05
11:27957427 A G 0.273049 -4.1736e-06
11:27960541 T C 1.612697 -9.1897e-05
11:27967223 T C 0.032503 -1.1146e-04
11:27970101 A C 0.025057 1.1027e-04
11:27978450 C T 0.579532 1.6887e-04
11:27985341 A G 0.025817 2.6658e-05
11:27987520 A G 0.042341 2.9739e-04
11:27999638 G A 0.047674 2.8218e-05
11:28007269 T C 1.693169 1.6925e-05
11:28009463 C T 0.515406 7.6648e-05
11:28013323 A G 0.086246 1.3135e-04
11:28028911 G A 1.607368 -2.4087e-05
11:28044848 T C 0.037323 -1.8126e-05
11:28053517 T C 0.055992 -1.3248e-04
11:28055949 T C 0.074876 -1.0245e-05
11:28071201 T C 0.025567 3.9597e-05
11:28076685 C T 0.094188 -3.2676e-05
11:28106253 A G 0.043224 -4.3893e-06
11:28110151 C T 0.074350 6.7437e-05
11:28116537 T C 0.581220 1.2466e-04
11:28120992 C G 0.036073 -7.5340e-06
11:28139727 T G 0.042091 -4.1288e-05
11:28190747 A G 0.338058 2.9974e-05
11:28230627 T G 0.259284 -1.0766e-04
11:28231197 T C 0.093004 1.6465e-05
11:28233768 G A 0.506006 6.1378e-05
11:28247844 G C 0.024781 -4.4069e-05
11:28273682 G A 0.166932 -7.8112e-05
11:28289161 G A 0.320180 1.1671e-05
11:28292078 G A 0.900398 1.3190e-04
11:28307404 T C 0.037631 1.0984e-04
11:28308199 T C 0.042954 1.1782e-04
11:28313112 T G 0.040900 6.5130e-05
11:28324700 T C 0.031270 -2.0058e-06
11:28337944 G T 0.028826 -1.5285e-05
11:28342195 A G 0.025515 1.0134e-04
11:28342580 G A 0.074350 6.2376e-05
11:28342660 G A 0.308596 1.3691e-05
11:28377743 G A 0.029445 -1.1062e-04
11:28380051 G A 0.530093 7.3410e-05
11:28401622 G T 0.065924 2.4506e-05
11:28422716 T C 0.035190 2.2909e-06
11:28426241 G T 0.095669 -3.4548e-05
11:28427146 T C 0.277489 -1.1238e-04
11:28436499 A G 0.055103 1.3262e-05
11:28456071 T G 0.032646 -7.4291e-05
11:28457284 A G 0.255486 2.2250e-05
11:28457576 A G 0.043052 -1.9858e-05
11:28464705 A G 1.029283 -9.8689e-05
11:28467720 A G 0.040364 1.0670e-04
11:28472025 C T 0.058096 -5.2755e-05
11:28485359 G A 0.075204 3.2342e-04
11:28504072 T C 0.035398 -1.4015e-04
11:28543238 G A 0.045622 -5.2896e-05
11:28556512 C A 0.112686 7.8594e-05
11:28570144 A G 0.041078 -2.5171e-05
11:28572706 C G 0.028413 -6.7132e-05
11:28578068 G A 1.555170 -4.6576e-04
11:28581557 T C 1.358062 -2.7213e-05
11:28583968 C A 0.297769 -1.4015e-05
11:28588426 T C 0.143748 2.9049e-05
11:28594849 G A 0.021354 -2.0696e-05
11:28612392 A G 0.758922 -6.1453e-05
11:28613337 G A 0.365154 2.4389e-04
11:28616953 G C 0.043269 7.1959e-05
11:28626786 A G 0.787228 -5.0139e-05
11:28634381 A G 0.128603 1.1539e-05
11:28643913 C T 0.743199 -2.7287e-05
11:28645349 A G 0.061228 1.0179e-05
11:28665337 A G 0.030267 -2.3593e-05
11:28678784 G A 0.032678 4.7624e-05
11:28680737 G T 0.102283 -1.3164e-05
11:28682209 T C 0.119775 -6.1788e-07
11:28693974 T C 0.062046 -3.6291e-05
11:28695446 A G 0.120830 2.3489e-05
11:28704850 C T 0.022039 2.4726e-05
11:28708256 A G 1.888421 5.2540e-06
11:28708258 T C 1.214668 8.3368e-05
11:28710946 T C 0.066518 -4.6467e-05
11:28715284 C G 0.136929 -1.0050e-04
11:28720900 C T 1.947046 3.3923e-05
11:28722010 G A 0.020312 -1.1928e-04
11:28722378 G T 0.419987 1.1664e-05
11:28723710 C T 0.908366 1.5914e-04
11:28726454 G A 0.099885 -2.5849e-05
11:28730053 C T 0.622308 -3.7665e-04
11:28733257 C T 0.102332 -3.1096e-05
11:28737376 A G 0.047206 -1.4777e-04
11:28743727 A C 0.069232 -8.0670e-05
11:28759252 A C 0.067710 3.9271e-05
11:28762329 C T 0.109086 2.5833e-06
11:28769084 G A 0.078197 3.6842e-06
11:28773663 T C 0.109580 -3.1314e-05
11:28778152 C T 1.170431 -1.4611e-04
11:28781128 A G 0.061280 -1.5654e-04
11:28783130 A G 0.036352 3.7834e-07
11:28790003 T C 0.047885 1.0180e-04
11:28820025 A G 0.039416 -4.7464e-04
11:28838085 T C 0.463428 -1.3332e-05
11:28841381 C T 0.075084 -1.1427e-04
11:28842309 A G 0.099116 5.1046e-05
11:28852980 A G 1.686259 -7.3370e-05
11:28854844 C T 1.131735 -2.5347e-04
11:28855560 A G 0.051968 -1.2354e-04
11:28858612 C T 1.658969 -1.3374e-04
11:28863882 G A 0.029455 1.1520e-05
11:28865229 C T 0.052532 -1.2247e-04
11:28876003 A G 0.040215 2.1786e-05
11:28883528 G T 0.025232 -8.8892e-06
11:28884695 A G 0.056262 -7.7889e-05
11:28890240 C T 1.461156 -2.8342e-05
11:28898610 T G 1.093630 -2.9038e-04
11:28902163 G A 0.326523 1.6642e-04
11:28909052 C T 0.037109 -6.1875e-05
11:28923520 A G 0.033717 5.2711e-05
11:28948495 G A 0.357192 -4.4696e-05
11:28958790 C T 0.056139 -2.7551e-06
11:28962712 C T 0.246245 -1.0814e-05
11:28962881 C T 0.433227 -1.3179e-04
11:28966764 C T 0.080573 -3.4125e-05
11:28970148 T C 0.046794 4.6044e-05
11:28976033 T C 0.073825 -9.1338e-05
11:28976150 G A 0.084351 -1.7077e-05
11:28988479 A G 0.045986 -6.5893e-07
11:28997421 A G 0.143388 2.7769e-05
11:29016502 A G 1.107090 -7.8564e-04
11:29023028 A C 0.526081 3.0992e-05
11:29023141 T G 0.071442 -7.4112e-05
11:29024427 A C 0.032185 1.4466e-05
11:29061816 A G 1.083072 -2.4604e-04
11:29109843 A G 0.099404 2.1437e-06
11:29115687 T G 0.039890 -7.7926e-06
11:29119219 T C 0.033993 -3.8390e-05
11:29153322 G A 0.703955 -2.2819e-05
11:29159509 G A 0.266197 -9.5335e-05
11:29165578 A G 0.090430 -1.1376e-04
11:29187439 G A 0.062520 9.8927e-06
11:29191130 A G 0.244980 8.2005e-06
11:29195137 G A 0.615456 8.8330e-06
11:29206204 T C 0.158847 1.2899e-04
11:29210862 A C 0.068008 2.7013e-05
11:29219699 T C 0.046453 -1.0994e-04
11:29228649 T C 0.055892 -1.1713e-04
11:29231610 G A 1.262955 5.0350e-05
11:29246072 A G 0.053675 -6.5969e-05
11:29248671 T C 0.149269 3.3838e-06
11:29250445 G A 1.059605 1.2151e-04
11:29253663 G A 0.074886 1.9026e-05
11:29266635 C G 0.042886 -4.4098e-04
11:29271408 T G 0.041896 6.0295e-05
11:29272543 A G 1.055113 1.1060e-04
11:29276505 G A 0.291199 -1.3481e-05
11:29282964 T C 0.766043 2.1001e-04
11:29284035 A G 0.033285 -6.0318e-05
11:29297111 T G 0.123033 -1.0225e-07
11:29303045 G A 0.546302 -1.6834e-05
11:29303546 A G 0.034486 2.7420e-04
11:29303661 T C 0.020503 1.4994e-06
11:29304243 C T 0.027128 2.1974e-05
11:29304376 T G 0.054814 1.1835e-05
11:29306356 C G 0.058696 8.5913e-05
11:29312211 A G 0.103630 1.1633e-04
11:29319422 T C 0.062718 -1.6602e-04
11:29337182 C T 1.161268 -2.1691e-05
11:29352394 C T 0.097788 -1.6172e-04
11:29353127 C T 0.118798 -5.7074e-06
11:29365108 T C 0.923550 -2.8942e-05
11:29381884 T G 0.273545 -1.0748e-04
11:29385175 C G 0.595459 1.0147e-05
11:29385822 C T 0.079372 4.3099e-05
11:29405492 T C 0.050825 -1.6103e-05
11:29410030 G A 1.877187 -7.6082e-06
11:29413728 T C 1.486756 7.3889e-06
11:29416204 A G 0.019968 2.2868e-05
11:29419408 T C 0.162966 4.5381e-05
11:29430162 A C 0.208981 2.4135e-05
11:29453802 G T 0.121300 4.0092e-06
11:29454805 G A 0.781525 -4.9103e-05
11:29458062 T C 0.037897 -2.6788e-05
11:29461047 G A 0.090154 6.2434e-06
11:29471837 G T 0.882319 -2.4794e-05
11:29474446 T G 0.188228 2.3484e-05
11:29476055 C T 0.020536 8.3459e-05
11:29477653 G A 0.108301 2.9060e-05
11:29478337 G A 1.749993 7.7160e-06
11:29488271 C T 0.293978 4.6981e-07
11:29498903 T C 0.288771 -2.2065e-06
11:29500160 G A 0.775553 2.8024e-05
11:29500962 G T 0.027485 8.3954e-06
11:29501022 T C 0.037440 -4.0266e-05
11:29503230 A G 0.430909 -7.0538e-05
11:29503682 C T 0.336967 -6.6008e-05
11:29514947 C T 0.101092 -8.8454e-05
11:29517984 A G 0.688697 -4.9621e-05
11:29518842 G A 0.123608 -1.0988e-05
11:29523747 T C 0.062851 4.8313e-06
11:29529081 C T 0.110443 1.4961e-05
11:29530247 G T 0.867508 -2.1184e-05
11:29530618 A G 0.058712 6.8272e-06
11:29531097 T C 1.560476 -4.0316e-05
11:29534277 A G 0.784242 7.3534e-05
11:29538983 T G 0.067220 -9.2061e-06
11:29543710 T C 0.137587 -1.0253e-05
11:29545690 G A 1.672750 -1.8185e-05
11:29554270 C T 0.816372 1.3560e-04
11:29559404 C T 0.486892 4.4099e-05
11:29562437 G T 0.107996 -1.4627e-05
11:29575700 T C 0.300076 3.4631e-05
11:29599034 A C 0.038050 -6.6255e-05
11:29600366 T C 0.054146 2.6354e-04
11:29602028 C G 0.106298 -9.8149e-05
11:29605973 T G 0.063201 2.9028e-05
11:29630345 C T 0.412168 3.4373e-05
11:29633417 T C 1.975884 5.0569e-05
11:29642280 C T 0.404843 6.0939e-05
11:29655160 G C 0.216219 5.8993e-06
11:29659444 G A 0.471105 5.5697e-05
11:29659497 A G 0.024376 -7.7073e-06
11:29664580 C T 0.027079 1.8068e-05
11:29668616 T G 0.095730 -9.9757e-05
11:29672604 G A 0.476239 1.2229e-05
11:29672674 T G 0.942167 1.1331e-04
11:29674831 A G 0.748905 1.6855e-04
11:29675996 T G 0.084591 -7.9128e-05
11:29681700 C T 0.033931 1.1320e-05
11:29692276 A G 0.046028 -8.1282e-05
11:29692317 T C 0.029906 -5.1869e-05
11:29693548 G A 0.032957 1.4175e-05
11:29696688 G A 0.063276 -1.9773e-05
11:29696991 C A 0.159934 -3.3448e-05
11:29704357 T C 0.039812 -1.6374e-05
11:29712615 A C 0.069501 -1.1242e-05
11:29729686 T C 1.644366 1.0315e-04
11:29731276 A C 0.123806 2.4708e-05
11:29755547 A G 0.768331 4.2645e-05
11:29757605 C T 0.388964 1.5485e-05
11:29767865 G C 0.027355 5.9985e-06
11:29768419 A G 0.046255 -8.0434e-05
11:29770422 A G 0.027482 1.4824e-05
11:29782686 T C 1.146643 1.3577e-04
11:29797429 T G 0.196511 6.3673e-05
11:29800878 C T 0.438160 3.0499e-05
11:29802521 A C 0.133186 -5.3994e-05
11:29822057 G A 0.282121 1.0013e-04
11:29822408 T C 0.069813 -1.0406e-06
11:29823335 T C 1.248488 -2.6708e-04
11:29824779 C A 0.175988 -2.0225e-06
11:29829263 T C 0.042945 -1.9360e-05
11:29841601 C T 0.068878 -5.7413e-05
11:29857519 C A 0.056200 1.0669e-04
11:29858036 A G 0.110726 -4.4564e-05
11:29865778 C A 0.193483 -7.4403e-05
11:29879119 C T 1.140437 5.8354e-06
11:29881050 G A 0.342106 2.8148e-05
11:29882400 A G 0.080504 3.8446e-05
11:29884262 T C 0.115808 -4.2810e-05
11:29886101 T C 0.096022 -4.4982e-05
11:29892568 A C 0.337552 -3.8426e-05
11:29897704 C G 0.201094 5.2429e-06
11:29902098 A G 0.033746 2.6369e-05
11:29909676 A G 0.027482 -2.3621e-04
11:29914282 G T 0.115766 1.0244e-04
11:29922304 A G 0.024924 4.1187e-05
11:29937403 A C 0.065694 -3.3963e-05
11:29944982 G A 0.496227 -1.4403e-05
11:29948481 C T 0.743975 -1.2827e-05
11:29953725 T C 0.099664 -1.2545e-04
11:29980712 C T 0.116503 -7.5703e-05
11:29982667 C A 0.020426 5.4035e-05
11:29990740 C T 0.029234 3.5093e-05
11:29993560 A C 0.054168 3.2815e-04
11:30003531 T C 0.034931 2.7177e-05
11:30003675 C T 0.038014 -5.7074e-05
11:30004238 C T 0.126984 -2.3558e-05
11:30010183 A C 0.039251 -2.0421e-05
11:30012458 C A 0.632600 4.3811e-06
11:30028361 C A 0.518694 -2.6742e-05
11:30033191 A G 0.306977 1.3303e-05
11:30042606 T G 0.053993 7.5361e-06
11:30043719 A G 0.053152 5.3387e-05
11:30054716 C G 0.037946 2.3508e-05
11:30056918 T G 0.427170 -5.0965e-06
11:30057606 G A 0.025382 4.4577e-06
11:30059503 G A 0.080092 -2.7986e-05
11:30059736 G A 0.034989 3.7619e-05
11:30066111 T C 0.035220 1.0968e-04
11:30070199 T C 1.543524 -1.4178e-05
11:30095028 T C 0.173580 -3.4387e-05
11:30100213 C G 0.098895 5.0599e-05
11:30131974 T C 0.097145 1.8140e-06
11:30135331 G A 0.096545 -7.5498e-06
11:30138345 C T 0.045045 -1.9411e-05
11:30142124 G A 0.852120 9.2221e-05
11:30149302 G T 0.160872 4.1616e-05
11:30156168 C T 0.811182 -7.2340e-05
11:30158907 C T 0.826849 -6.6620e-05
11:30162228 A G 0.045690 5.6829e-05
11:30169998 C T 0.726101 -1.1091e-04
11:30197088 T C 0.068356 4.0851e-06
11:30206846 A G 0.158545 3.9404e-05
11:30215430 C T 0.237170 1.1357e-03
11:30216443 C T 0.054908 5.9378e-05
11:30223228 G A 0.042928 3.7033e-05
11:30225324 T C 0.039494 -1.8027e-05
11:30226889 A G 0.151963 -2.9393e-05
11:30231341 C T 0.023477 -2.3219e-05
11:30261968 G A 0.155222 -9.8558e-05
11:30268618 A C 0.034519 3.9511e-05
11:30271159 G A 0.852357 -1.2866e-05
11:30294760 T C 1.542761 1.2929e-04
11:30303443 G A 0.685263 1.7957e-04
11:30308527 G A 0.054629 6.7909e-05
11:30326119 C T 0.311186 1.5129e-04
11:30340362 C T 0.527428 1.2346e-04
11:30346052 T C 0.455545 -1.4987e-04
11:30367314 C T 0.043996 -1.8740e-05
11:30372818 T C 0.307197 -4.3458e-04
11:30382899 T C 0.349152 -3.6332e-04
11:30395448 T G 0.210442 -7.1859e-05
11:30398888 A G 0.043328 4.0519e-05
11:30405254 A G 0.219156 -1.4348e-03
11:30407124 G A 0.030228 -4.0922e-05
11:30412693 T G 0.023301 -3.0409e-05
11:30425655 A G 0.769905 1.9237e-04
11:30427075 T C 1.816297 -3.3735e-05
11:30429583 C A 0.488596 -1.6531e-04
11:30433063 T C 0.024385 1.6739e-04
11:30439707 T C 0.212421 -6.3730e-04
11:30452281 A G 0.669751 8.5688e-05
11:30454395 A G 1.034950 9.5100e-06
11:30457730 T C 0.048173 -5.2802e-05
11:30468206 G A 0.026641 -9.8891e-06
11:30473690 T C 0.146491 4.4803e-05
11:30478524 T G 0.602298 6.1283e-05
11:30500602 A G 0.024785 5.9947e-05
11:30505879 T G 0.437028 3.4961e-05
11:30508108 C T 1.312355 -5.2416e-05
11:30518993 T G 0.067788 8.6553e-05
11:30521663 A G 0.728204 -3.5365e-04
11:30528014 A G 0.035041 -5.8253e-05
11:30532002 T C 0.047966 -2.9146e-05
11:30533039 C A 1.944696 1.6338e-05
11:30536218 T C 0.030523 4.5717e-05
11:30540264 T C 0.519272 -2.6527e-05
11:30540401 T C 0.043850 8.1224e-06
11:30550158 A G 0.026057 6.7617e-05
11:30555128 C T 0.022808 -1.0485e-05
11:30557310 C T 0.048199 5.8109e-05
11:30557370 C T 0.033960 -5.7477e-06
11:30558424 A G 0.065928 -2.6237e-04
11:30564908 A G 0.491501 4.0550e-05
11:30567017 A G 0.515559 2.2706e-05
11:30570487 C T 0.078346 -2.6331e-05
11:30571347 T C 0.816011 2.1146e-04
11:30573018 C T 0.073494 -2.1604e-05
11:30574638 C T 0.166179 -3.2928e-05
11:30579485 T C 0.855535 -1.6992e-05
11:30582806 T G 0.303978 1.1904e-05
11:30583902 C G 0.051192 6.1684e-05
11:30590654 G A 0.120388 2.9522e-05
11:30597404 A G 1.852877 6.7671e-05
11:30601163 A G 0.026424 1.0156e-04
11:30604245 C T 0.874561 1.3611e-05
11:30607515 C A 1.439014 1.5965e-05
11:30608439 A G 0.031396 -3.3333e-05
11:30618816 C A 0.661741 -7.8603e-06
11:30624982 C T 0.318704 -1.7108e-05
11:30625279 G T 0.068570 -7.4463e-05
11:30626660 A C 1.543222 -3.0901e-08
11:30628497 C G 0.084120 -1.1239e-04
11:30630001 G A 0.024749 -8.4266e-06
11:30630607 A G 0.596634 4.2629e-06
11:30638937 G A 0.040559 -1.9204e-05
11:30642792 T C 0.026739 -3.2239e-05
11:30643668 C T 1.467616 6.4450e-06
11:30646369 A G 0.054412 -7.8849e-05
11:30647282 A G 1.776124 -4.4323e-05
11:30658439 A C 0.843000 1.5372e-06
11:30659793 A G 0.027696 -5.1143e-05
11:30661506 G A 0.071192 -1.5020e-05
11:30677153 T C 0.087713 -5.5796e-05
11:30682606 C T 1.417475 1.7061e-05
11:30686020 T C 0.479794 2.3564e-05
11:30686431 T C 0.052487 1.5501e-05
11:30687010 C T 1.692004 6.0901e-05
11:30704319 C T 0.399052 7.4896e-07
11:30704851 T C 0.032548 2.1190e-05
11:30705199 C T 0.182398 2.5535e-05
11:30706536 T C 0.085133 -1.3481e-05
11:30707635 T C 0.043220 1.1206e-04
11:30716800 A C 0.213324 6.1187e-06
11:30723695 T A 0.049222 4.8568e-05
11:30736383 A G 0.191457 4.4862e-05
11:30737631 C G 0.074750 5.6199e-05
11:30744333 T C 1.813879 5.6585e-06
11:30749090 C T 0.906558 -2.4866e-03
11:30749450 C T 0.228037 9.8860e-06
11:30751596 A G 0.195641 4.3451e-05
11:30754837 A G 0.076376 1.7098e-03
11:30758215 A G 0.856152 6.8947e-06
11:30760335 C T 0.910265 -6.0560e-05
11:30765377 C T 0.060595 -7.2486e-05
11:30766674 A G 0.159168 -6.3103e-06
11:30767205 C A 0.072588 -1.8703e-05
11:30768678 T C 0.921274 -4.7832e-05
11:30781773 G A 0.951486 1.7913e-04
11:30782340 T G 1.838618 6.7266e-04
11:30785949 T G 0.056489 -2.8619e-06
11:30787426 G A 0.055996 9.2065e-06
11:30791357 A C 1.739253 1.9746e-04
11:30792331 G A 0.067310 -3.4346e-05
11:30800771 C A 0.193645 4.2942e-05
11:30820101 G A 1.915374 -3.5404e-05
11:30847247 C A 0.027024 -3.9715e-05
11:30848413 T C 1.159665 -6.2314e-05
11:30851623 A G 0.560502 -2.4090e-05
11:30870389 A G 0.042925 -3.9214e-05
11:30876916 T C 0.052977 2.7188e-05
11:30887718 G T 0.027670 1.1113e-04
11:30899174 A G 0.038641 -4.7514e-05
11:30902893 C T 1.338921 -3.4776e-05
11:30904974 G A 0.030351 1.8127e-04
11:30912916 C T 0.021062 -2.3375e-05
11:30917592 A G 0.027287 -2.1310e-05
11:30932576 G A 0.029994 -5.7550e-05
11:30936460 C T 0.028767 -1.3699e-04
11:30941184 C A 0.607079 -4.8983e-05
11:30945757 A C 1.601243 -2.8654e-05
11:30958218 G A 0.181937 4.3359e-05
11:30974115 A C 0.183729 3.9331e-05
11:30976338 T C 0.022986 -1.3970e-05
11:30977193 A G 0.056492 2.8866e-05
11:30977347 G T 0.058187 -1.0418e-05
11:30984820 C G 0.087538 4.7473e-05
11:31009088 C T 0.121440 -1.2588e-04
11:31027147 T C 0.078872 1.6933e-05
11:31027219 C T 0.211477 1.0660e-04
11:31031981 C T 0.061189 5.2440e-05
11:31041739 G A 0.160525 7.7462e-07
11:31048056 C G 0.034087 5.1657e-05
11:31062562 G A 0.026362 -5.7357e-05
11:31062955 T C 0.896743 -8.5204e-05
11:31101045 T C 0.027959 -1.7336e-06
11:31105894 G A 0.047171 1.3713e-05
11:31121145 A G 0.105889 1.0172e-04
11:31124116 C T 0.033925 -1.8109e-05
11:31141069 T C 0.022506 -3.0439e-05
11:31149912 C G 0.058972 3.7070e-05
11:31163649 A G 0.073539 3.6899e-05
11:31164626 G A 0.061533 -1.1425e-05
11:31200588 G A 0.487781 2.6263e-05
11:31209733 T G 1.229718 1.1718e-04
11:31210771 A G 0.573047 3.7081e-05
11:31226476 T C 0.065399 1.3308e-05
11:31252929 C T 0.028744 1.5058e-06
11:31253994 C T 1.910667 3.9302e-05
11:31267596 C T 0.275353 -2.7061e-05
11:31281902 A G 0.737217 3.1736e-05
11:31285284 A G 0.094533 2.1201e-04
11:31319324 C A 0.039481 4.3823e-05
11:31343576 T C 0.191727 2.4599e-05
11:31385317 A C 0.063604 1.5723e-04
11:31400590 C T 0.074286 6.1299e-07
11:31405359 G A 0.178740 -2.4254e-04
11:31412079 T C 0.158503 3.8849e-06
11:31430229 C T 0.713553 -7.2498e-05
11:31449641 G A 0.469388 2.3217e-05
11:31451026 C A 0.030604 -5.5374e-05
11:31503997 T C 0.031250 -6.4392e-05
11:31533697 A G 0.461137 2.5643e-05
11:31536224 T G 0.063179 1.9559e-05
11:31547227 T G 1.099012 1.3028e-05
11:31573948 C T 0.164608 4.5241e-05
11:31579608 T C 0.106016 8.1335e-05
11:31618567 G A 0.258566 1.8391e-05
11:31630246 T C 0.042717 -1.2000e-05
11:31641946 A G 0.022736 -7.5884e-05
11:31645796 G A 0.031367 9.5048e-05
11:31652904 C T 0.147617 5.9164e-05
11:31661314 C T 0.606401 1.4942e-05
11:31662118 T C 0.038284 -1.2067e-04
11:31678948 A C 0.806995 -5.5875e-05
11:31689453 A G 0.925637 -5.7054e-05
11:31690224 A G 1.467999 -5.8007e-05
11:31690406 C A 0.466168 2.6744e-05
11:31702833 A G 0.042029 -4.8299e-05
11:31718908 C T 0.095484 -2.6067e-05
11:31761802 G C 0.123024 7.5227e-05
11:31783582 C T 0.034301 4.0710e-05
11:31796942 G A 0.738951 -6.0700e-06
11:31812582 T C 1.598332 -1.1280e-04
11:31813576 T C 0.564910 9.2287e-06
11:31815896 A T 1.032701 -8.3605e-05
11:31818413 G C 0.511209 2.0262e-05
11:31832367 T C 0.082887 -6.8023e-06
11:31841125 T G 0.374245 4.5428e-04
11:31853968 A C 0.325669 -1.5114e-05
11:31855821 A G 0.083559 -2.4779e-05
11:31863361 C T 0.072715 -3.1300e-05
11:31874705 T C 0.838235 -6.3989e-06
11:31876312 A G 0.066200 6.9182e-05
11:31877805 T C 0.044668 -4.2838e-05
11:31879380 G A 1.580785 -2.2705e-05
11:31881172 C T 1.575887 -2.9796e-05
11:31886280 T C 0.032993 -2.7971e-05
11:31896113 T C 0.044662 -8.3051e-05
11:31898539 G A 0.607819 -8.8713e-06
11:31899895 T C 0.038988 -3.3915e-05
11:31903191 G T 0.267703 -3.1901e-05
11:31904417 T C 0.317032 2.1313e-07
11:31905329 T C 0.100394 -3.9136e-06
11:31905534 T C 0.512410 1.6950e-05
11:31914369 A G 0.032360 3.2022e-05
11:31917219 C T 0.769130 -3.3456e-06
11:31922471 C A 0.185738 4.0174e-05
11:31923837 G A 1.021088 -6.7485e-07
11:31929592 C T 0.103182 -9.1262e-06
11:31929705 C T 0.066687 3.6427e-05
11:31936309 G A 1.482010 2.7431e-06
11:31940171 G A 0.021052 5.2272e-05
11:31941777 T C 0.027741 -7.6670e-05
11:31944178 A G 0.133105 6.9377e-06
11:31952520 A C 0.423509 4.3488e-05
11:31953347 T C 0.039929 7.1714e-05
11:31958762 G A 0.107220 -2.5740e-05
11:31964532 A C 0.251867 -1.1865e-04
11:31979648 C A 1.612607 -5.5111e-06
11:31988613 C A 1.436239 2.7066e-05
11:32000108 C A 1.183732 1.2129e-04
11:32000872 C A 0.261919 6.2784e-05
11:32008784 G A 0.216310 -8.3630e-05
11:32013026 T C 0.050299 -3.9960e-05
11:32018885 T G 0.343543 -3.4502e-05
11:32023605 T C 0.129071 -1.4959e-04
11:32027980 A G 0.076765 -1.2112e-05
11:32030595 C T 0.023824 4.0916e-05
11:32035669 G A 0.066742 4.8447e-05
11:32036899 G A 0.828666 -1.6834e-04
11:32040404 T C 0.028420 -1.1330e-04
11:32044946 C T 0.343923 5.9151e-05
11:32050671 C G 0.480147 2.9616e-05
11:32051441 A G 0.067245 4.9839e-05
11:32052522 G A 0.173904 2.1435e-05
11:32053923 T C 1.024944 -8.3803e-05
11:32055285 A G 0.851095 -9.3698e-05
11:32060266 G T 0.079615 -6.3267e-05
11:32061633 G A 0.617968 -1.7573e-04
11:32061702 C T 0.035164 9.6795e-05
11:32063566 T C 1.689803 -4.2634e-05
11:32069766 C A 0.082617 2.2515e-05
11:32070503 A G 1.419569 -3.7792e-05
11:32071242 A G 0.056888 -2.3778e-05
11:32072812 T G 0.568993 2.2711e-05
11:32077503 G A 1.007741 -2.8520e-05
11:32077703 A G 0.036057 7.8503e-05
11:32079221 T C 0.433503 1.6667e-04
11:32082692 G A 0.067986 -4.4270e-05
11:32087108 T C 0.626849 -2.2451e-06
11:32101281 G A 0.576592 9.2572e-05
11:32104673 A G 0.123105 2.9096e-06
11:32108352 G A 0.036515 -4.3497e-05
11:32109720 C T 0.327250 3.7732e-05
11:32111895 T C 0.280475 -9.9179e-06
11:32112307 G A 0.096545 1.6837e-04
11:32119030 C T 0.298791 5.0057e-05
11:32123016 G A 1.005930 6.0957e-05
11:32123882 A C 0.033389 -1.1563e-04
11:32124685 A G 1.337013 1.3282e-04
11:32141499 G A 0.728133 6.1826e-05
11:32156346 C T 0.047346 3.6646e-05
11:32165156 C T 0.200289 4.7042e-05
11:32170856 T C 0.084484 -5.9150e-05
11:32171743 T C 0.185686 -1.9745e-05
11:32172856 C T 0.317551 1.7007e-05
11:32201174 T C 0.110852 -4.9885e-05
11:32202065 C A 0.614369 1.1134e-04
11:32208950 G A 0.106581 9.2978e-06
11:32211626 G A 0.490307 1.2850e-05
11:32215614 C T 0.732453 -5.9211e-06
11:32217436 A C 0.078758 6.2712e-06
11:32219777 G T 0.810195 -4.5047e-06
11:32222334 T G 0.240176 -3.9242e-05
11:32226687 A C 1.616667 6.2640e-05
11:32230877 A G 1.176627 -8.7567e-06
11:32231912 G T 0.096211 1.3978e-05
11:32233553 C T 0.302160 1.9084e-05
11:32246346 G C 0.200487 1.0376e-05
11:32246855 G A 0.192538 2.2682e-04
11:32248517 C T 0.045194 -6.9866e-06
11:32251355 T C 0.051624 2.5173e-05
11:32253218 C T 0.128152 7.1360e-06
11:32253367 C T 0.071183 -1.7760e-04
11:32263818 T C 0.978536 7.4862e-05
11:32264012 C T 0.023798 -3.3357e-05
11:32266118 G A 0.020935 7.3674e-05
11:32266937 G A 1.372706 1.1931e-04
11:32268793 C T 0.610919 9.3958e-05
11:32269024 T C 0.374251 -2.3918e-05
11:32272767 C T 0.060144 1.4725e-05
11:32274680 C T 1.973946 -9.0954e-05
11:32276662 A G 0.443097 -1.4293e-04
11:32277411 C A 0.172827 -1.5112e-05
11:32278371 A C 0.041581 5.1495e-06
11:32278550 T C 0.024973 -1.0799e-04
11:32278559 C T 0.304555 -4.5982e-05
11:32284036 C T 0.386001 -3.3447e-05
11:32284392 A C 0.497645 -3.7664e-05
11:32284757 C T 0.307253 3.9236e-05
11:32292444 T C 0.772794 2.8114e-05
11:32293377 A C 1.280456 -4.4529e-05
11:32293506 G A 0.102345 -5.6474e-05
11:32294647 T G 0.067327 3.5326e-05
11:32295909 T G 0.035281 -9.4615e-05
11:32296936 T C 0.061689 5.8142e-06
11:32301238 C T 0.063308 4.5094e-05
11:32302371 G C 0.029403 1.1542e-05
11:32302441 G A 1.337620 2.2436e-05
11:32302799 T C 0.701329 7.2426e-05
11:32320110 C T 1.361268 -1.4501e-06
11:32322197 T C 0.120255 -3.5069e-05
11:32326995 G A 0.028131 -1.5843e-04
11:32332499 T C 0.425538 -1.6744e-06
11:32342423 G A 0.068865 5.9153e-06
11:32345499 C T 0.227044 -5.4053e-05
11:32351427 T C 0.310888 6.8790e-05
11:32355232 T G 0.036297 -1.8777e-04
11:32357821 T C 0.057047 3.7510e-05
11:32358747 T G 0.818030 2.4122e-05
11:32364187 A G 0.310823 4.4800e-05
11:32371754 A G 0.122991 -5.2937e-05
11:32382167 C T 0.510787 -7.8417e-05
11:32383854 A G 0.051594 -2.3864e-05
11:32384455 G A 0.223330 1.0284e-04
11:32385079 C T 0.238897 5.6551e-05
11:32386352 A C 0.028900 1.7001e-05
11:32388502 G C 0.397962 1.8943e-04
11:32394689 C T 0.097869 -5.4687e-05
11:32405108 G A 0.073584 7.0716e-06
11:32405418 G A 0.057307 5.0060e-05
11:32417945 C T 0.289109 3.6583e-05
11:32423752 C T 0.158435 4.8947e-06
11:32427428 G T 0.577078 1.2027e-04
11:32429099 T C 0.618592 1.2745e-04
11:32430655 A G 0.047959 -1.6793e-05
11:32446985 A C 0.038391 -8.1526e-05
11:32449799 T G 0.443292 1.2235e-04
11:32454299 A G 0.057440 8.7749e-06
11:32456298 A G 0.128957 7.1192e-06
11:32460157 A C 0.117853 3.7889e-06
11:32460464 A G 0.129181 1.7275e-05
11:32460624 C G 0.356728 -1.3682e-05
11:32460676 T C 0.255717 6.3789e-06
11:32471003 A G 0.043156 -7.3647e-07
11:32471119 A G 0.050007 -9.0462e-05
11:32473807 C T 0.812603 3.4572e-05
11:32499831 A G 0.427998 1.5686e-05
11:32503566 A G 0.168036 2.7190e-04
11:32503596 T C 0.143209 -4.8563e-06
11:32515800 C T 0.133748 4.0365e-04
11:32516564 A G 0.263971 -2.7619e-04
11:32518198 C T 0.998952 -4.5370e-06
11:32522007 C T 0.403320 5.7710e-05
11:32530384 T G 0.439913 1.9950e-04
11:32531611 G C 0.038978 -5.3280e-06
11:32533478 C T 0.077557 3.4604e-05
11:32541784 A G 0.965631 6.2689e-05
11:32549261 T C 0.305042 -5.0042e-05
11:32549624 G A 0.534741 -3.2015e-06
11:32553135 C T 0.372651 -1.9405e-06
11:32562808 A G 0.913783 1.7005e-05
11:32570282 A G 0.151239 -8.2477e-06
11:32574697 G A 1.259355 3.1506e-05
11:32583695 T C 0.589107 3.1110e-05
11:32584666 A G 0.081868 4.8850e-05
11:32584713 G A 0.321352 2.9584e-05
11:32585042 T C 0.034681 -4.5048e-05
11:32585048 C A 0.061806 -7.4778e-05
11:32586375 G A 1.031347 -6.6118e-05
11:32587295 A G 1.003499 4.7860e-05
11:32591024 T C 0.302131 5.4672e-06
11:32596285 A G 0.445454 4.4001e-06
11:32597748 A C 0.114361 -9.6882e-05
11:32597750 C T 0.222149 -8.9414e-05
11:32601144 C A 0.659738 -6.9915e-06
11:32613135 G A 0.875691 -4.2165e-05
11:32622065 C T 0.036502 1.6254e-05
11:32625110 G A 0.545371 2.2348e-05
11:32640901 A G 0.110735 2.8135e-05
11:32645307 C T 0.112871 2.3018e-05
11:32657197 G T 0.141852 1.1397e-05
11:32670562 C T 0.139821 -3.7646e-05
11:32674757 G A 0.020744 2.7098e-05
11:32677580 G A 0.878735 -3.5425e-05
11:32681346 G A 0.024181 -1.8799e-05
11:32689456 C T 0.034327 6.9660e-05
11:32691569 C T 0.074691 1.1476e-04
11:32692145 A C 0.035758 1.2991e-05
11:32696178 C G 0.026245 -8.1037e-06
11:32707915 C T 1.467979 -2.5290e-05
11:32722089 C T 0.508148 2.7753e-05
11:32728684 T C 0.079979 -6.1638e-05
11:32728773 T G 0.114228 -8.0781e-05
11:32738847 G C 0.166303 1.0747e-04
11:32775602 T C 0.427829 8.1223e-06
11:32792327 T C 1.450702 -3.0051e-05
11:32810697 T G 1.118976 2.9170e-05
11:32813650 A G 1.828225 9.7946e-05
11:32820142 C G 0.110800 1.9420e-05
11:32824150 G A 0.119509 -2.5497e-05
11:32839079 G T 0.263490 -7.3892e-05
11:32839784 T C 0.141619 -5.2796e-06
11:32842092 C A 0.073286 2.8825e-05
11:32842905 C A 0.223918 2.9245e-06
11:32846693 G C 0.112053 -8.6982e-05
11:32848860 T C 0.023772 -1.0721e-05
11:32851032 C A 0.069079 5.6160e-05
11:32852167 T C 0.154806 -1.2895e-05
11:32855458 G T 1.668531 1.9152e-06
11:32874919 A C 0.190237 -4.8222e-05
11:32874926 A G 0.768954 5.5473e-05
11:32895664 C T 1.183502 2.1864e-05
11:32900433 T C 0.748221 6.9350e-05
11:32904549 A C 0.038878 7.4217e-05
11:32905825 A G 0.191162 -3.6754e-05
11:32916005 A G 1.634210 1.2702e-05
11:32918271 G A 0.034590 -1.6713e-04
11:32938165 G A 0.845025 1.0905e-05
11:32938935 G A 0.082361 -1.9344e-05
11:32955122 G A 0.128499 -4.0356e-05
11:32956492 T C 0.090508 -7.3844e-05
11:32971013 C T 0.064730 6.6517e-05
11:32978170 T C 0.390324 1.6191e-05
11:32986685 A C 0.117162 -2.2520e-05
11:32993887 A G 1.637751 5.6892e-06
11:32996805 T C 0.297658 1.9618e-06
11:32999618 G A 0.023957 1.0852e-05
11:33002023 C T 0.186972 9.2623e-06
11:33005960 G T 1.542304 2.4706e-05
11:33028368 A G 0.045392 -2.2818e-05
11:33032722 G A 0.077259 2.4774e-05
11:33038469 T G 0.101306 2.1389e-06
11:33043577 A G 1.557643 -5.4207e-05
11:33046589 T G 0.103757 -3.2155e-05
11:33053005 C T 0.073208 4.6567e-05
11:33054856 T C 0.088372 -6.3571e-06
11:33060544 C T 1.469790 -4.4029e-05
11:33064137 G A 0.340875 -1.7822e-05
11:33066474 A G 0.818754 -2.1697e-05
11:33079580 G A 0.346052 -2.7619e-05
11:33086078 T C 0.811260 -1.6461e-05
11:33090362 T C 0.064269 2.4349e-05
11:33091567 T C 1.715964 -6.9749e-05
11:33093099 G A 0.310593 3.0598e-06
11:33094059 T C 0.054944 -7.1692e-06
11:33094215 A G 0.028407 -2.5369e-05
11:33103521 T C 0.054113 5.3470e-05
11:33106616 T C 0.817180 -2.2574e-05
11:33121166 A G 0.030315 -1.4712e-04
11:33132051 A G 0.060754 -5.8576e-06
11:33134120 G T 0.059543 1.2251e-05
11:33138200 C G 0.067148 6.9940e-06
11:33140133 G A 0.148256 4.0976e-05
11:33156954 A C 0.081485 -4.6737e-05
11:33162009 G A 1.377734 -4.8904e-05
11:33176522 T C 0.045324 -3.3774e-05
11:33179769 G A 0.026472 -8.2113e-06
11:33183073 A G 0.211324 -1.2195e-04
11:33191246 C T 0.220656 -3.3447e-05
11:33204185 G A 0.053870 4.9468e-05
11:33210059 C T 0.027134 -1.1920e-04
11:33222902 G A 1.410166 -2.7152e-05
11:33248296 G A 0.799552 -1.2262e-05
11:33251104 T A 0.088291 2.6825e-05
11:33251117 A G 0.044642 9.3741e-06
11:33263328 T G 0.871176 -4.4544e-05
11:33302206 A T 0.054269 3.2696e-05
11:33303373 G A 0.052831 3.9453e-05
11:33310265 T C 0.235333 5.6439e-06
11:33312652 A G 0.197111 -1.1171e-05
11:33329338 A G 0.140697 4.1987e-05
11:33332456 G C 0.134361 -3.6694e-05
11:33340529 G A 0.210403 -1.4610e-04
11:33342503 G T 1.342816 -1.7513e-05
11:33347977 A G 0.461072 2.7323e-05
11:33349218 G T 0.098291 6.7779e-05
11:33364672 A G 0.030874 3.2335e-05
11:33365491 A G 0.028839 -1.8745e-05
11:33367146 T C 0.045093 4.7525e-06
11:33367914 A G 0.031422 -3.9661e-05
11:33370464 T C 0.057995 3.6353e-05
11:33382232 A G 0.792704 -2.0369e-05
11:33383473 T C 0.067538 1.2397e-06
11:33386976 C T 1.131664 -7.4289e-05
11:33390547 T C 0.226576 -1.5108e-05
11:33391655 G A 0.182778 -4.6549e-06
11:33392009 G C 0.992015 -5.2208e-06
11:33392869 C T 0.220974 3.8422e-05
11:33392954 T G 1.045940 1.2812e-05
11:33393140 T C 0.086827 -4.8353e-05
11:33394202 G A 0.129249 3.1114e-06
11:33394460 C T 1.537591 7.5284e-05
11:33395054 C T 0.209776 -1.2105e-05
11:33401367 C A 0.352323 -2.1216e-05
11:33401635 T G 0.166874 3.1467e-05
11:33406971 A C 1.297616 5.3469e-05
11:33409235 C T 1.026797 3.0768e-05
11:33409441 G A 0.129489 9.7801e-05
11:33414335 T C 0.181421 -1.2946e-05
11:33423884 G T 0.031435 -3.7867e-05
11:33432307 C G 0.048160 -2.5981e-05
11:33432999 C T 0.813538 4.0957e-05
11:33433735 T C 0.021562 8.1098e-07
11:33433897 A G 0.538451 -1.8770e-05
11:33439879 G A 0.201762 3.5241e-05
11:33443587 G A 1.443438 1.4270e-06
11:33450037 T C 0.071280 1.7608e-05
11:33467359 C T 0.114062 -5.2949e-05
11:33470473 G A 0.178575 -7.1976e-06
11:33475393 C A 0.503040 3.9955e-05
11:33477930 G A 0.384534 -5.2958e-05
11:33498468 T C 0.622642 3.8605e-05
11:33503353 C T 0.041393 5.1006e-05
11:33507903 T G 0.024402 4.8431e-06
11:33512351 G A 0.182022 -1.8073e-05
11:33515683 G T 0.485392 -2.0851e-05
11:33518531 G A 0.038128 1.0162e-05
11:33537498 G A 0.793573 -2.0018e-05
11:33564123 C T 1.236343 -3.0338e-05
11:33565520 G C 0.021597 8.4160e-05
11:33565593 T C 0.104932 -1.8772e-05
11:33566507 A G 0.032600 4.6242e-05
11:33571981 A G 0.022551 6.9095e-05
11:33578510 T C 0.547987 -3.8341e-05
11:33579543 G A 0.033925 5.2722e-05
11:33580966 G A 1.905049 -1.0469e-05
11:33581306 A G 0.757610 -1.0985e-05
11:33582421 A G 0.449089 -1.5842e-05
11:33588210 G A 0.130310 -2.8986e-05
11:33599124 C T 0.133394 -2.4889e-05
11:33602880 T C 0.112790 2.1823e-05
11:33604377 G A 0.039773 -5.6118e-05
11:33604960 T C 0.473932 1.5605e-05
11:33606334 A G 0.021889 3.5284e-05
11:33606545 G C 0.029861 7.3966e-05
11:33609520 G C 0.124608 1.1901e-05
11:33615452 G A 0.484454 2.0610e-05
11:33625595 G A 0.060689 4.0529e-05
11:33627868 C T 0.027284 -1.9029e-05
11:33631423 A G 0.766773 -1.0624e-06
11:33638992 C T 0.618653 5.5936e-06
11:33640104 C A 1.284367 3.8975e-06
11:33643373 G A 1.209874 -8.2999e-06
11:33652440 G A 0.066243 4.2556e-05
11:33652553 A G 0.096415 1.3831e-06
11:33653432 A G 0.025947 -1.5029e-05
11:33654867 A G 0.655210 8.3055e-08
11:33660597 T C 0.030932 -1.5728e-05
11:33667333 G A 1.225002 6.2118e-06
11:33669912 T C 0.074224 7.7610e-06
11:33671867 A G 0.775848 -7.3385e-07
11:33673507 C T 0.140142 -2.6533e-06
11:33676609 A G 0.738227 3.0182e-06
11:33680711 C T 0.052399 -1.1835e-04
11:33680791 C T 0.536987 1.1499e-05
11:33682938 T C 0.148003 -4.7082e-05
11:33689652 A G 0.121862 -1.1160e-05
11:33691528 C T 0.058041 1.0568e-04
11:33694407 C T 0.047336 -5.5881e-05
11:33697591 G A 0.088239 5.1500e-05
11:33699981 A G 0.063834 -3.0195e-05
11:33707442 C A 0.284682 -1.2230e-04
11:33711440 A G 0.032711 -5.1854e-05
11:33714641 G A 0.665882 -2.2057e-05
11:33715779 A G 1.115461 2.3228e-05
11:33717140 C T 1.449232 -6.4420e-05
11:33719536 G A 0.481209 4.4088e-05
11:33724780 C T 1.096256 -1.4162e-04
11:33730261 T G 0.572534 -9.3967e-05
11:33731545 G C 0.063883 4.4068e-06
11:33735731 A G 0.030802 -7.7598e-05
11:33738267 T C 0.372239 -1.4144e-05
11:33740616 A G 0.050679 6.7462e-05
11:33744254 C T 0.047790 5.7528e-05
11:33746047 G A 1.917441 -2.6271e-05
11:33757770 A G 0.517970 -5.3629e-06
11:33759092 A G 0.180837 -8.9284e-04
11:33759670 T C 1.351768 -1.1043e-04
11:33761257 C A 0.545588 4.0032e-06
11:33763346 C A 0.037845 1.4929e-04
11:33777334 T C 0.180675 -4.1983e-04
11:33778729 C T 0.643334 1.0416e-04
11:33791981 G A 0.723874 -6.8607e-05
11:33794984 C T 0.434097 1.2059e-05
11:33802101 A G 0.090936 1.0142e-05
11:33802866 G A 0.627427 8.3599e-05
11:33814061 G A 0.153699 -3.9160e-05
11:33814175 A G 0.172927 2.8227e-04
11:33818885 C A 0.048550 -9.8116e-06
11:33824173 A G 1.320466 1.3075e-05
11:33838377 G A 0.146221 -8.1669e-06
11:33847995 C T 0.651247 1.0944e-04
11:33848782 A G 0.478314 -9.1224e-06
11:33850295 G T 0.051458 2.1858e-05
11:33853106 T C 0.696740 -3.1479e-05
11:33868045 T C 0.107081 4.3604e-05
11:33868607 C T 0.034707 -2.8561e-05
11:33870773 C T 0.046628 3.3181e-06
11:33873239 A G 0.039209 1.8381e-05
11:33875372 C T 0.385771 1.3756e-05
11:33877715 A G 0.026995 -1.7190e-05
11:33881016 C T 1.206521 1.1051e-05
11:33887633 A G 0.076226 -1.3772e-05
11:33892656 T G 0.427391 -1.6808e-08
11:33895658 T C 0.056255 3.7268e-05
11:33899391 T C 0.062779 -4.5499e-05
11:33900562 G T 0.382291 4.2379e-07
11:33902672 A G 0.059420 -9.4241e-05
11:33904206 T G 1.469466 -4.6666e-05
11:33906201 T C 0.945374 3.8655e-05
11:33906484 A G 0.512287 8.8782e-05
11:33909421 G A 0.217676 -9.6819e-05
11:33911834 C A 1.481946 -3.5393e-05
11:33912790 T C 0.962473 -2.4610e-05
11:33917594 G A 1.618566 -1.1811e-05
11:33924723 C T 1.017809 -1.5969e-06
11:33926680 C T 1.358630 -2.4531e-05
11:33927884 A G 0.075645 1.3178e-04
11:33927980 C T 0.050491 -2.9616e-05
11:33932051 C A 0.091621 1.2730e-04
11:33932848 T C 0.034960 1.2373e-04
11:33937660 C A 0.045901 1.6959e-06
11:33942107 T C 0.038082 -3.1058e-05
11:33942862 A G 1.427027 -1.4027e-05
11:33947308 G A 0.036761 6.4405e-05
11:33947725 T C 1.132774 -1.8890e-05
11:33951568 G T 1.920167 -6.1653e-05
11:33954223 A G 0.037774 3.6837e-05
11:33956626 C T 0.193314 2.6044e-05
11:33957623 G T 0.050845 -1.5329e-05
11:33958433 T C 0.347675 3.1152e-05
11:33959436 G A 1.429965 -2.1831e-05
11:33960381 T C 0.062416 2.1074e-04
11:33961756 C T 1.101193 -2.1958e-05
11:33963055 A G 0.129463 -2.1927e-05
11:33963848 C T 1.632120 -6.4205e-06
11:33975141 T C 0.050705 -5.4691e-05
11:33976986 A C 0.144936 -2.9043e-06
11:33992648 G C 0.021166 -6.5611e-05
11:33995797 G A 0.911787 5.1468e-05
11:33996495 T C 1.003668 1.3605e-04
11:33998959 T C 0.710622 -1.3628e-04
11:34000018 A G 0.404852 5.7462e-06
11:34010832 T C 0.722764 1.6443e-05
11:34023156 A G 0.106383 -1.3143e-05
11:34024046 T C 0.194492 3.2259e-05
11:34041426 G T 0.061202 -3.9097e-06
11:34044336 T C 0.092614 -2.0983e-05
11:34046581 T C 0.197092 -1.6270e-05
11:34056207 T G 0.709444 -4.7656e-06
11:34056600 T G 0.026161 5.2885e-05
11:34057822 C T 1.835528 -5.5806e-05
11:34067066 A G 0.043824 -1.4486e-05
11:34101765 T C 0.135903 -5.7397e-05
11:34108305 T C 0.154852 -4.8084e-05
11:34113671 A G 0.179539 -1.8353e-05
11:34118426 A G 0.038702 2.5467e-05
11:34131795 A G 0.036005 4.8669e-05
11:34133586 C T 0.175930 6.4143e-05
11:34144261 A G 0.076609 2.7191e-05
11:34156678 T C 0.040747 -2.7969e-05
11:34162549 A G 0.043078 1.2005e-05
11:34164503 T C 0.021909 3.2899e-05
11:34167531 T C 0.043113 1.7698e-06
11:34168153 A G 0.278482 -4.1599e-06
11:34170562 G T 1.822782 -7.2382e-05
11:34171098 G T 0.081446 -2.7857e-05
11:34182902 T C 0.068252 4.3842e-06
11:34183765 T C 0.104439 -6.6250e-05
11:34188982 G A 1.801107 -2.9074e-05
11:34190423 A G 0.835255 -5.2313e-05
11:34191317 C A 0.197475 4.2299e-05
11:34197245 G A 0.907775 -7.0044e-05
11:34202030 C T 1.191697 2.6469e-05
11:34203390 T C 0.338545 1.4334e-05
11:34205089 A G 0.032195 -1.5599e-05
11:34205776 A G 0.749074 5.8415e-05
11:34206454 A C 0.147455 -7.4546e-05
11:34207386 C T 0.059293 2.1413e-06
11:34207614 C G 0.741992 -1.3560e-06
11:34208798 T C 0.201711 -4.3691e-05
11:34212952 T C 0.567809 1.0522e-05
11:34215606 C T 0.354767 -8.5288e-06
11:34216916 G A 0.105231 -4.4039e-05
11:34218329 C G 0.096954 -4.2677e-05
11:34218390 A G 1.239183 -2.0213e-05
11:34218556 G A 1.214226 -1.5714e-05
11:34220504 T C 1.391730 -6.4861e-06
11:34223636 A C 0.034428 -1.9281e-05
11:34227327 A G 0.476814 -8.2481e-06
11:34227968 C T 0.446012 -1.1841e-05
11:34228073 C T 0.035317 -7.3558e-06
11:34231062 T C 0.022454 3.4525e-06
11:34235986 A G 0.130872 1.7185e-05
11:34237292 C T 1.351729 8.0540e-05
11:34238019 T C 0.312871 -5.0076e-05
11:34240676 G A 1.641458 1.5739e-05
11:34242852 A G 0.047690 -6.9055e-05
11:34244618 T C 0.102235 1.9978e-05
11:34251360 C T 1.382363 -2.1845e-05
11:34252191 T C 0.140677 2.9275e-06
11:34254160 G A 1.970457 -8.1481e-06
11:34255779 G T 1.952385 -6.7936e-05
11:34256977 C T 0.738990 6.5045e-06
11:34257064 G A 0.688765 1.0765e-05
11:34266683 C T 1.102949 -9.8281e-06
11:34266960 A G 0.114922 -8.1077e-05
11:34268267 G A 1.188734 -3.6167e-06
11:34268771 T C 0.787319 5.4153e-06
11:34272353 T C 0.151112 -4.0678e-05
11:34277398 T C 0.058342 4.0938e-06
11:34277515 A G 0.039387 -4.4678e-05
11:34279015 G A 0.521703 5.9232e-06
11:34282229 G A 0.407520 2.0289e-05
11:34283861 T C 1.116558 -6.4547e-06
11:34284872 C G 0.029601 1.3316e-05
11:34295366 A G 0.215038 -2.6082e-05
11:34298448 T C 0.438138 -2.1666e-06
11:34300672 A G 0.039524 1.8594e-05
11:34301159 G T 0.023895 8.6514e-06
11:34302284 A G 0.249501 -3.5967e-06
11:34306082 T G 1.645038 -2.6449e-05
11:34309921 T C 0.079336 -5.2598e-07
11:34310205 G A 0.670439 5.0721e-05
11:34310678 C T 1.934572 1.6845e-04
11:34311858 G A 0.766773 1.0924e-05
11:34311859 T C 1.557406 1.0230e-04
11:34312648 T G 0.149042 4.2586e-05
11:34312925 T C 0.071822 7.1512e-06
11:34314048 G A 1.383310 8.5142e-06
11:34315114 A G 0.044704 5.0413e-05
11:34315545 C T 0.530444 2.7328e-05
11:34315559 G A 0.127042 1.1360e-05
11:34315919 C T 0.136520 1.1600e-05
11:34318749 A G 0.261526 4.2004e-05
11:34319458 A G 0.242737 -6.3807e-05
11:34321466 A G 0.485704 -1.3791e-06
11:34328638 T G 0.073338 -8.5977e-06
11:34328931 G A 0.906587 -8.9264e-06
11:34330867 C T 0.127931 -1.1913e-05
11:34332025 G A 0.902176 -2.5445e-06
11:34332320 A G 0.133290 -1.8867e-05
11:34333824 C T 0.311855 5.9314e-05
11:34333973 T C 0.290449 -1.0613e-05
11:34334676 C T 0.050209 -2.1465e-05
11:34337707 T C 0.127013 -4.9833e-05
11:34338180 C A 0.200110 4.9186e-05
11:34339024 T C 0.081946 3.4159e-05
11:34343483 A C 0.449488 -8.7398e-06
11:34343712 T C 0.057735 -1.0046e-04
11:34343874 A G 0.218793 6.3832e-05
11:34352147 C T 0.143102 -1.3482e-05
11:34354865 T C 0.526026 5.1473e-05
11:34356776 A G 0.031578 5.2683e-05
11:34356829 G T 0.917097 -4.8774e-06
11:34358408 G C 0.424324 3.0668e-05
11:34360470 A T 0.120372 -1.2200e-04
11:34361786 A G 0.281056 -5.1767e-05
11:34371084 T C 0.131398 -2.4789e-05
11:34371218 G C 0.120609 2.6493e-05
11:34371918 T G 0.389727 5.7590e-05
11:34373828 A T 0.118188 -3.6037e-05
11:34378381 C G 0.121106 -4.5101e-05
11:34380255 A G 1.970444 -6.2080e-06
11:34380583 A G 0.025635 -2.2356e-05
11:34381075 C T 1.614129 -1.8150e-04
11:34385845 G A 0.039215 -7.1639e-05
11:34385970 C T 0.285360 -2.5178e-05
11:34394696 G A 0.430848 3.2303e-05
11:34402692 A G 1.403002 3.2304e-05
11:34402778 T C 0.398134 -2.2927e-05
11:34421312 T C 0.167578 -3.2212e-05
11:34426376 A G 0.026209 -3.5581e-05
11:34427896 A G 0.050806 -1.5555e-04
11:34430238 T C 0.056324 -3.2121e-05
11:34431207 C T 1.356552 -5.3731e-05
11:34436794 T G 0.609247 -8.0568e-06
11:34437099 A G 0.267882 -3.6689e-07
11:34438843 A G 0.746393 -3.8707e-05
11:34452228 C T 0.122511 -1.1264e-05
11:34453659 A C 0.076103 5.3890e-06
11:34456708 A G 0.022688 5.4440e-05
11:34460472 T A 1.342771 -9.8932e-06
11:34460704 T C 0.186056 -3.7569e-05
11:34461568 G T 1.333202 -1.5131e-05
11:34465401 A G 0.038988 1.8659e-05
11:34467646 G A 0.564336 -3.1612e-06
11:34468859 A G 0.032094 -5.2160e-05
11:34471755 G A 0.023314 -5.4844e-05
11:34485455 A G 0.049407 -6.7471e-05
11:34490537 A G 0.441215 2.0704e-06
11:34499496 T C 0.066989 1.1528e-05
11:34507213 T C 0.183713 -3.1298e-05
11:34508740 A G 0.852617 -1.9580e-05
11:34509318 A G 0.050942 2.1686e-05
11:34512804 A G 0.021695 2.5122e-06
11:34518938 T G 0.251728 1.7473e-05
11:34523884 G A 0.126130 -4.0472e-05
11:34525336 G A 0.611464 -9.1179e-06
11:34530271 C T 0.218647 -2.7600e-05
11:34533002 C A 0.270134 3.2256e-05
11:34534035 C A 0.630951 -1.4374e-05
11:34541141 T C 0.957753 -5.8451e-04
11:34541397 A G 0.026927 -2.9608e-05
11:34552526 T C 0.238764 6.1127e-05
11:34555676 G A 0.212899 6.6182e-07
11:34560674 C T 0.187936 2.5044e-05
11:34562068 A C 0.089132 1.2019e-04
11:34568598 G A 1.305984 -1.7610e-04
11:34569199 C T 0.243289 -1.5049e-05
11:34571833 A G 0.022584 -2.3990e-05
11:34574024 T C 0.326737 -6.0877e-06
11:34578340 G A 0.457096 -1.1064e-05
11:34581573 C G 0.024557 5.6063e-05
11:34583846 T G 1.767672 -2.2922e-05
11:34584241 A G 0.640806 7.5208e-06
11:34585612 G A 1.278755 2.1378e-06
11:34586675 T C 0.022172 -2.9056e-05
11:34587903 A C 1.275925 4.8986e-06
11:34589615 T G 0.020607 -6.3644e-05
11:34589688 C T 0.058183 1.5912e-05
11:34592026 A G 0.111764 2.4569e-05
11:34595436 T C 0.058566 -1.5243e-04
11:34597605 G A 0.652231 -3.5556e-05
11:34597881 A G 0.095357 1.6230e-05
11:34605435 G T 1.622730 -5.3770e-05
11:34609973 A G 0.025960 4.7459e-05
11:34616495 G C 0.040731 5.2702e-07
11:34617336 G A 0.201749 5.9342e-05
11:34620105 T C 0.026291 4.8401e-06
11:34621004 A G 0.958487 3.6538e-06
11:34625199 A G 0.065217 -1.8998e-05
11:34626052 T C 0.153014 -3.1192e-05
11:34627786 C T 0.041925 6.1637e-05
11:34630143 C T 0.063575 4.4857e-06
11:34631479 C T 0.450624 -1.1360e-04
11:34632089 T C 1.808338 7.1173e-05
11:34632756 G T 0.080290 1.2462e-04
11:34633511 A G 0.191775 -3.1225e-05
11:34645636 G A 0.073091 6.3635e-06
11:34650768 A G 0.044860 1.1752e-05
11:34650912 A G 0.040017 -3.8028e-06
11:34652191 A G 0.024252 -2.5397e-05
11:34653771 G T 0.209825 1.6919e-05
11:34655363 G A 1.900664 7.1875e-05
11:34656597 G A 1.157938 -6.1448e-06
11:34658857 A G 0.614775 -4.5500e-05
11:34659807 T G 1.261494 1.5996e-05
11:34660618 A C 0.288203 5.6865e-05
11:34661022 G A 0.216238 1.2185e-04
11:34661105 G C 0.428053 4.9037e-05
11:34663895 A G 0.049559 7.5680e-06
11:34666063 A C 0.253286 1.3275e-05
11:34666863 T C 1.285707 -3.2072e-04
11:34668175 T C 0.063623 -3.4455e-05
11:34673774 A G 0.575144 3.4873e-05
11:34678928 A G 0.123193 2.2913e-08
11:34681341 G A 0.050614 3.7680e-05
11:34681761 C T 0.409445 8.1830e-06
11:34682762 C T 0.112621 4.1920e-05
11:34683027 G A 0.027602 5.3909e-05
11:34683578 A G 1.067359 -3.2793e-05
11:34683922 A G 0.083744 2.6705e-05
11:34684868 T G 0.075097 -1.0110e-05
11:34690073 C T 0.038436 2.8447e-05
11:34707033 A G 0.193470 3.0247e-05
11:34737140 G A 0.053516 5.4935e-05
11:34744698 C T 1.961070 -3.1786e-05
11:34745964 G A 0.313439 1.0000e-05
11:34752562 G T 1.077898 -4.4622e-05
11:34758843 G A 0.021510 5.9230e-05
11:34768948 T C 1.590866 -1.9020e-05
11:34769219 A G 0.489093 3.4799e-05
11:34776532 C T 0.964115 4.2889e-06
11:34776586 T C 0.040711 -2.4688e-05
11:34780715 C T 0.922969 -3.0833e-05
11:34791897 A G 0.814041 -1.2840e-05
11:34801855 G A 0.080491 2.3245e-05
11:34802531 T C 0.071809 -8.9458e-06
11:34810010 A G 0.826784 -7.6733e-07
11:34810867 A G 0.026726 -4.7247e-05
11:34815711 A G 0.059981 -2.2443e-05
11:34817504 G C 0.138999 -3.2199e-06
11:34820492 G T 0.050884 6.1370e-05
11:34821105 A G 0.170298 2.0517e-05
11:34821479 G T 0.029264 3.7426e-05
11:34839105 T G 0.487564 5.3224e-06
11:34842225 T C 1.425427 -2.5286e-05
11:34858677 G T 0.080180 5.2923e-05
11:34860018 A G 0.038293 1.8810e-04
11:34860346 C A 0.147162 -3.6784e-05
11:34863277 T A 0.073542 -5.6899e-05
11:34871719 G T 0.140398 -1.6938e-04
11:34876021 T C 0.040647 -2.2017e-05
11:34879154 A G 0.822532 4.3360e-05
11:34885297 T C 0.068002 3.5223e-05
11:34889770 C T 0.172833 6.9227e-06
11:34889842 T C 0.970853 -2.5666e-05
11:34899520 T C 0.039803 -2.4306e-05
11:34901123 G A 0.939314 -1.3991e-05
11:34901878 C G 0.896292 4.1932e-06
11:34909926 G T 1.385939 -6.3473e-06
11:34913125 A G 0.030718 8.0925e-06
11:34916657 T C 0.709680 -1.1304e-05
11:34923219 C A 0.077535 -3.3740e-05
11:34928327 C G 0.141086 -1.1969e-04
11:34931674 T C 0.522751 -5.0576e-05
11:34932270 T G 0.062059 -4.0121e-06
11:34937143 G A 0.040137 -6.6102e-06
11:34937931 A G 0.677314 7.6502e-06
11:34938310 C T 0.220072 -2.5200e-06
11:34942925 G C 0.028358 1.1358e-04
11:34949234 G A 0.027375 9.5305e-05
11:34954479 A G 1.605628 -1.0153e-05
11:34955389 G A 0.021938 -3.8682e-05
11:34959968 T C 0.049793 5.3083e-05
11:34967328 G A 0.916256 -2.2209e-05
11:34969112 G A 0.682922 -9.9018e-06
11:34976479 C A 0.043457 6.4935e-06
11:34981110 G A 0.052698 2.9820e-05
11:34982069 C T 0.025534 -2.4686e-05
11:34992213 T C 0.029075 5.0966e-05
11:34993588 C T 0.072760 6.0619e-05
11:34994946 T C 0.072562 2.6322e-07
11:34998746 A G 1.481546 -8.1025e-05
11:34999080 C G 0.152745 1.0004e-04
11:35014136 A G 0.026417 4.8749e-06
11:35022908 A G 1.428475 -4.3784e-05
11:35028075 T C 0.475577 -4.4609e-05
11:35034942 T C 0.038112 3.3589e-05
11:35035605 C A 0.056687 -1.9019e-05
11:35052121 G T 0.057505 3.9426e-05
11:35057285 C A 0.687054 2.7704e-05
11:35058947 G A 0.421007 1.7960e-05
11:35060090 A G 0.160879 -4.4859e-05
11:35062287 T C 0.024077 2.3511e-05
11:35077052 A G 0.344472 3.1987e-05
11:35077702 T C 0.024129 -2.3135e-05
11:35087836 T G 0.040968 7.4675e-05
11:35089163 A G 0.300823 6.3739e-05
11:35094491 C T 1.077113 -1.1037e-05
11:35104080 A G 0.037599 5.4281e-05
11:35108137 T C 0.447404 -5.6250e-05
11:35109917 C T 0.057791 -2.0562e-05
11:35111292 C T 0.225469 6.1930e-05
11:35118876 A G 0.345238 -4.5224e-06
11:35120388 A G 0.044856 5.9793e-05
11:35123051 A C 0.313527 6.6079e-05
11:35124040 C T 0.841189 3.0262e-05
11:35124496 A G 0.564797 -2.4409e-04
11:35129172 A G 1.013921 -9.0843e-05
11:35131359 T C 0.074139 -3.7515e-05
11:35131566 A G 0.087979 -2.4508e-05
11:35132581 A G 0.023704 1.9155e-05
11:35134209 T G 0.057771 -1.0204e-04
11:35137315 T C 0.089229 4.3016e-06
11:35144156 A G 0.144761 1.1674e-05
11:35147828 A C 0.039592 -1.7816e-04
11:35154804 A G 0.411234 -7.2327e-05
11:35155054 A G 0.034269 3.4032e-05
11:35155732 A G 0.076681 -1.8309e-05
11:35156300 C G 0.040296 2.5402e-05
11:35161076 C T 0.176296 1.3984e-05
11:35163114 C T 0.422143 1.4111e-05
11:35164108 T C 1.335887 -6.4237e-05
11:35172657 C T 0.636485 -2.1481e-05
11:35179214 G A 0.028715 -7.3905e-05
11:35179903 A G 0.125835 4.3034e-05
11:35181992 T C 0.036434 4.6526e-05
11:35187348 T C 0.512456 3.6927e-07
11:35188191 A G 0.568724 3.3022e-05
11:35190289 G T 0.268086 6.6033e-05
11:35190469 T C 0.202214 -5.8398e-05
11:35195422 C T 0.131015 1.8249e-05
11:35196830 G A 0.092572 -4.5199e-05
11:35200568 C T 0.030702 2.4583e-05
11:35202424 T G 0.320388 1.0421e-05
11:35202765 C T 0.038121 -5.5360e-05
11:35205835 C T 0.047505 -1.0398e-04
11:35207735 T C 0.998666 3.5440e-06
11:35210079 C G 0.178442 -2.6110e-05
11:35211989 G T 0.065571 1.2231e-05
11:35213042 A G 0.193775 -1.4185e-06
11:35213126 T G 1.422698 -3.8318e-05
11:35216935 T C 0.781405 1.4326e-05
11:35221726 G T 0.081725 4.6599e-05
11:35221910 C T 0.184833 -6.6003e-05
11:35226155 G A 1.353112 1.5558e-05
11:35226718 G C 0.140749 -9.3010e-07
11:35229673 C T 1.594927 -1.7450e-05
11:35233856 C T 0.284156 2.0036e-05
11:35236804 A C 1.323131 6.7975e-05
11:35240724 C T 0.032970 4.2743e-05
11:35244574 T C 0.572917 3.6844e-05
11:35244887 C T 0.363703 8.1763e-05
11:35253216 A G 0.049520 -2.8808e-05
11:35259106 T C 0.031617 9.3466e-06
11:35264471 A G 0.029893 -1.2497e-05
11:35266404 T C 0.166423 3.0257e-05
11:35275791 G T 0.032152 -5.5876e-05
11:35277088 C T 1.439332 4.9474e-05
11:35280852 G A 0.778468 6.5193e-05
11:35282334 C T 0.270050 3.1173e-05
11:35307568 A G 0.188195 -2.1745e-04
11:35311513 T C 0.427248 4.1363e-05
11:35314173 T C 0.115526 -1.8695e-05
11:35316053 C T 0.038190 2.0668e-05
11:35316894 T C 0.052406 -1.8854e-04
11:35327981 G A 0.059160 7.9742e-05
11:35329615 T G 0.477275 1.5647e-05
11:35331035 C T 0.073373 -2.4421e-04
11:35331173 C T 1.380607 9.7647e-06
11:35347116 A G 1.435512 -9.6618e-06
11:35349684 C T 0.039056 -5.3103e-05
11:35351879 T C 0.462241 4.3037e-05
11:35362357 C T 0.445567 4.4798e-05
11:35366551 A C 0.782979 -1.4692e-05
11:35374571 C T 0.145293 -3.5630e-05
11:35378263 G A 0.057817 1.1620e-04
11:35387843 C T 1.861468 2.1369e-05
11:35391200 G A 0.497850 -8.0586e-05
11:35391818 T C 0.038800 -3.8984e-05
11:35392601 G A 1.490274 -4.8611e-05
11:35394834 G A 0.990967 1.6703e-05
11:35402078 C T 0.479635 -5.8325e-05
11:35403124 T C 0.609108 -2.7494e-05
11:35404934 G A 0.302069 -1.5334e-05
11:35413230 C G 0.272861 1.7903e-05
11:35413964 G C 0.860514 1.9503e-05
11:35414444 T G 0.031864 -5.7752e-06
11:35416352 A C 1.510427 -4.2149e-06
11:35420858 A C 0.313819 7.6812e-06
11:35421226 G C 0.126029 -8.1100e-06
11:35424529 A G 0.046661 4.1561e-05
11:35428832 A G 1.186851 4.8785e-05
11:35433926 C T 0.252357 2.8335e-05
11:35439050 A G 0.054889 1.5643e-06
11:35442608 C T 0.890375 -3.7854e-06
11:35447778 A G 0.042052 9.5642e-06
11:35456061 C T 0.318548 -2.5640e-05
11:35459238 G A 0.065405 -6.1788e-05
11:35473781 G A 0.657927 -6.3829e-06
11:35475052 C A 0.103799 4.0602e-05
11:35475090 C T 0.319723 -2.1709e-05
11:35477803 C T 0.042510 -5.7720e-05
11:35477878 A G 0.045454 -5.2001e-05
11:35485375 C T 0.619173 1.0425e-05
11:35487857 C T 0.323001 5.7476e-05
11:35491194 T C 0.044470 7.0848e-06
11:35492045 G A 0.042120 -6.6897e-07
11:35494648 C T 0.050007 -9.5667e-06
11:35495868 A G 0.034645 6.6300e-05
11:35500365 A G 0.574027 -1.8525e-05
11:35501478 A G 0.165244 -3.0905e-05
11:35501666 A G 0.086343 2.0443e-05
11:35501843 G A 1.069375 3.2818e-05
11:35504907 T C 0.112998 1.3200e-05
11:35505197 A C 1.511505 3.8269e-05
11:35507700 A G 1.618877 2.8499e-05
11:35508918 G A 0.186877 -1.6769e-06
11:35509121 T C 0.080868 2.4865e-05
11:35512220 G A 0.633178 1.1806e-05
11:35520567 A C 0.776757 3.1702e-05
11:35521228 T C 0.339713 -3.6709e-06
11:35521708 G A 1.232409 8.4335e-06
11:35532311 T C 0.120460 8.1841e-05
11:35532452 T C 0.254454 -2.3694e-06
11:35536622 T G 1.068073 -1.8362e-05
11:35536705 T C 0.637131 2.9864e-05
11:35538274 C G 0.050095 -2.6330e-06
11:35540594 G A 0.642266 -2.1287e-05
11:35542658 T C 0.423778 -8.4239e-05
11:35543759 C T 0.242698 -6.8794e-05
11:35547772 G A 0.513725 7.1427e-05
11:35548653 T G 0.044626 4.8402e-05
11:35549670 G C 1.622847 5.6283e-06
11:35550982 G A 0.054710 7.3158e-05
11:35551866 T C 0.202580 -1.3101e-04
11:35553669 C T 0.020487 -9.7502e-06
11:35555980 G A 0.160434 -1.0963e-04
11:35557931 T C 0.071293 5.3006e-05
11:35562282 A G 0.413457 1.9825e-06
11:35564130 C T 0.213548 -2.1366e-05
11:35564535 G T 0.491482 -3.3595e-05
11:35567922 T C 0.349305 2.7213e-06
11:35573901 C A 0.037524 2.4829e-05
11:35577396 A G 0.350447 -3.2776e-05
11:35578931 T C 0.359392 -2.6960e-05
11:35586059 T C 1.031987 -6.0335e-05
11:35593665 T C 0.306590 -5.7365e-05
11:35597154 C A 0.307126 1.7551e-05
11:35611044 T C 0.231347 -7.7268e-05
11:35615422 C T 0.909956 -2.3543e-05
11:35631945 A C 0.060160 -1.6816e-05
11:35632252 G A 0.396884 3.0485e-05
11:35633587 A G 0.174148 -4.2841e-05
11:35644562 A G 0.225700 -1.0067e-04
11:35645623 G A 0.635119 -4.2927e-05
11:35646078 G A 0.076622 7.0932e-06
11:35648710 A G 0.056541 -5.3928e-05
11:35655753 A G 0.989007 -7.1311e-05
11:35661340 G T 0.412035 -1.9643e-06
11:35679156 A T 0.031893 7.7344e-06
11:35691829 G C 0.082916 2.2841e-05
11:35703777 T C 1.300868 -1.7631e-04
11:35709501 A G 0.043477 1.9386e-05
11:35744548 C T 0.051841 -2.7732e-05
11:35745904 T C 0.025583 -2.0668e-04
11:35762054 C T 0.287658 -6.3350e-05
11:35771878 T C 0.269631 4.5655e-06
11:35784284 C T 0.051877 -4.0729e-05
11:35785452 T C 0.058264 -7.6946e-05
11:35786744 T C 0.049566 1.0519e-04
11:35788412 A G 0.098401 5.2903e-05
11:35809043 T C 0.069508 -4.8776e-06
11:35814063 A G 0.029384 -3.9694e-05
11:35823653 C T 0.070744 -6.1025e-05
11:35824160 G A 0.398182 -8.7985e-06
11:35836302 T C 0.028926 7.6753e-06
11:35839744 G A 0.355140 -1.7395e-05
11:35839748 G A 0.094896 8.0137e-05
11:35841160 G A 0.365569 -6.9133e-05
11:35843750 A C 0.041231 1.9602e-06
11:35844707 A T 0.059472 -1.2628e-05
11:35853091 G A 0.288424 3.3704e-06
11:35855276 C T 0.102585 7.7769e-05
11:35856016 T C 0.141755 -1.1874e-04
11:35856572 G A 0.513653 -1.8526e-05
11:35859857 C T 0.773674 7.7850e-05
11:35863573 C T 0.426450 6.1308e-06
11:35865302 C T 0.416550 -1.1592e-05
11:35871007 A G 0.331132 8.1824e-06
11:35872127 T C 0.096162 -9.8228e-05
11:35873072 C T 1.975397 4.7680e-05
11:35873902 T C 0.855434 -9.6068e-05
11:35875576 T C 0.343394 3.4849e-05
11:35879571 T C 1.462565 1.6680e-05
11:35879671 A G 1.196014 3.3505e-06
11:35888282 C A 0.033152 2.3311e-06
11:35890696 T C 0.298729 -1.5457e-05
11:35894419 C G 1.393197 1.3891e-05
11:35894669 C T 0.020302 -1.1255e-04
11:35908959 G T 0.195712 -1.9479e-05
11:35910299 G T 0.072195 -9.5852e-05
11:35912315 A G 0.250319 -5.1087e-06
11:35915054 G A 0.032613 8.3969e-06
11:35916366 C T 0.117295 -2.7311e-05
11:35917089 T G 1.492809 2.7027e-05
11:35918487 A C 0.034363 -2.4105e-05
11:35919120 G A 0.034421 9.4865e-06
11:35922928 T C 0.032792 7.9046e-06
11:35925484 A G 0.070514 4.9760e-05
11:35935055 G A 0.031377 3.6336e-05
11:35936844 C T 0.064068 -1.0672e-03
11:35937910 C A 0.138873 -9.3275e-05
11:35942929 T C 1.908041 6.6174e-05
11:35950832 T G 0.096441 3.1054e-05
11:35953067 G A 0.028826 -4.7127e-06
11:35954785 A C 0.023902 -3.5874e-05
11:35957406 T C 0.063315 -3.5784e-04
11:35958400 G A 0.049670 1.5361e-05
11:35962249 T C 0.857940 -1.3994e-04
11:35965158 A C 0.581522 5.5162e-06
11:35966841 C T 0.027115 -3.1446e-05
11:35968112 C T 0.036378 3.0911e-05
11:35968743 C T 0.532326 3.2739e-06
11:35971750 A G 0.192723 -7.0275e-05
11:35981078 T C 0.763443 1.4372e-05
11:35984271 C T 0.774089 2.2179e-05
11:35985208 T C 0.177150 1.0655e-05
11:35986988 C T 0.031325 3.8711e-05
11:35990055 C T 0.027605 -3.6692e-05
11:35991486 G A 0.023308 -1.7575e-05
11:35992875 A G 0.113887 5.1664e-05
11:35993657 G A 0.327704 5.5328e-06
11:36001437 C T 0.041552 -3.0444e-05
11:36008615 A G 0.025025 -2.8444e-06
11:36012488 G A 1.910781 1.0891e-06
11:36013229 G A 0.771489 2.1640e-05
11:36018597 T C 0.176819 9.2411e-05
11:36019359 A G 0.027005 2.6776e-05
11:36020569 C A 0.029007 8.5965e-06
11:36025118 A G 1.822513 2.2787e-05
11:36029658 A G 0.691342 2.5880e-05
11:36032042 C T 0.086882 1.6271e-05
11:36040056 A G 0.036862 2.1283e-05
11:36041753 G A 0.755345 3.2457e-05
11:36044019 G A 0.131083 -1.6246e-05
11:36048772 G C 0.049602 -2.8446e-05
11:36049677 G A 1.099645 -2.3353e-05
11:36053328 G A 0.059397 -1.1131e-06
11:36053336 G A 1.951479 2.8912e-05
11:36055045 G T 0.394424 4.7544e-05
11:36055261 C T 1.241484 -1.1485e-04
11:36067003 T C 0.072692 -5.8970e-06
11:36071822 A G 0.046453 -2.6714e-05
11:36074245 T C 0.127256 -3.4692e-05
11:36075906 G A 0.259008 1.2136e-05
11:36077049 T C 0.072387 1.6835e-04
11:36078941 C T 0.486655 6.1387e-06
11:36079256 A G 1.150015 -3.5514e-06
11:36085167 A G 0.122417 -7.3277e-05
11:36087591 C T 0.045963 -1.1647e-04
11:36090446 G A 0.085879 -3.2222e-05
11:36090711 G A 0.124033 -4.3338e-06
11:36091017 G A 0.475172 -5.4936e-05
11:36092757 C A 1.791863 -8.1684e-05
11:36093167 A G 1.703228 -1.2630e-05
11:36093840 T G 0.380870 -2.2092e-06
11:36094854 A G 0.040471 -4.9845e-05
11:36096165 A G 0.444976 3.9266e-05
11:36096740 T C 0.093127 8.0727e-05
11:36097301 C T 0.053863 -4.9148e-07
11:36103381 G A 1.257440 -2.5145e-05
11:36104698 A G 0.185349 7.3672e-05
11:36106548 C T 0.256869 1.0547e-05
11:36108497 A G 1.355906 1.0266e-05
11:36109804 A G 0.039923 -4.6115e-05
11:36110333 T C 0.077823 4.2135e-06
11:36112144 A G 0.034999 1.0720e-05
11:36113520 G A 0.026975 8.6291e-06
11:36114157 C T 0.473870 5.2195e-05
11:36114348 A G 0.784362 -2.7251e-05
11:36115060 A G 0.063360 1.1851e-05
11:36115705 T G 0.470274 4.2558e-05
11:36115721 T C 0.049322 7.8947e-06
11:36117340 A G 0.243655 -3.8709e-05
11:36119096 A G 0.047083 6.4554e-05
11:36119151 G T 0.055794 -2.3801e-04
11:36120177 A G 0.049777 3.4695e-05
11:36120842 C T 0.048222 -5.5528e-05
11:36122482 T C 0.508437 1.5701e-05
11:36123294 T C 0.031062 5.3620e-05
11:36123416 A G 0.029001 1.0007e-04
11:36124199 A C 0.183687 8.2083e-05
11:36125835 G A 1.892556 -4.9666e-05
11:36126940 G A 0.798598 -8.5388e-04
11:36129468 G A 0.070861 -1.6898e-06
11:36129942 A G 0.396527 2.1557e-06
11:36131430 A C 0.119259 2.8326e-05
11:36139677 G A 1.322271 -9.3834e-05
11:36141798 A G 0.533202 9.0294e-05
11:36142239 G A 0.951843 -3.1416e-05
11:36145820 G A 1.386345 -6.7944e-06
11:36146746 T G 0.028751 -2.9054e-05
11:36148265 T C 0.571807 2.6802e-05
11:36162785 G A 0.526299 -1.3508e-05
11:36164870 A G 0.259069 1.5932e-05
11:36168059 C A 0.832578 1.1125e-04
11:36171075 C A 0.053341 2.8971e-05
11:36174271 G A 0.038319 1.0238e-06
11:36174992 G A 0.161785 5.1035e-05
11:36177332 C T 1.711014 2.1717e-05
11:36177734 T C 0.800925 1.0389e-05
11:36178765 T C 0.292420 8.2907e-06
11:36182653 A G 0.038910 -4.9828e-05
11:36183189 C A 0.429192 4.2387e-05
11:36183919 G T 0.079015 3.1162e-05
11:36186036 G T 0.148912 4.8756e-05
11:36201680 G T 0.129444 -2.8669e-04
11:36201774 C G 0.027011 1.2755e-05
11:36203519 G A 0.533563 9.8269e-05
11:36215032 C T 0.028413 -1.0157e-05
11:36219324 G A 0.043084 1.1481e-05
11:36220342 C T 0.679414 9.9415e-05
11:36221091 G T 0.074114 -8.9550e-06
11:36223331 C T 1.733988 9.6557e-06
11:36244190 T C 0.505873 -5.9524e-05
11:36247989 G A 0.052864 -5.7058e-05
11:36258480 G A 0.066467 -7.4642e-05
11:36268621 T C 0.130739 2.5779e-05
11:36274614 T C 1.434567 -6.3666e-06
11:36277880 T G 0.024557 3.6117e-05
11:36282048 G T 0.148798 -1.2541e-05
11:36282261 C T 0.200964 7.9192e-05
11:36283003 T C 0.064133 2.4139e-05
11:36287611 A G 0.898126 -2.6970e-05
11:36291554 G A 0.814567 -1.6980e-05
11:36294745 C T 0.038024 1.0095e-05
11:36298101 G C 1.039011 -3.1697e-05
11:36298878 C G 0.141515 -2.8791e-05
11:36310677 T C 0.231993 1.7841e-05
11:36313749 T C 0.136205 -1.3804e-05
11:36315560 C T 0.206735 -8.4424e-06
11:36315922 T C 0.488466 1.8173e-05
11:36319365 A G 0.043347 -1.2386e-05
11:36320780 T C 0.087885 2.6024e-05
11:36322149 T C 0.199374 6.6443e-05
11:36324050 T G 0.028183 -1.9506e-05
11:36328730 A G 0.167341 -3.5004e-06
11:36331961 T C 0.068365 3.5019e-05
11:36335225 T C 0.102550 4.4167e-05
11:36336464 A G 0.698807 4.7965e-05
11:36336493 C T 1.721456 1.2807e-05
11:36336680 A C 0.259751 -7.1539e-06
11:36336792 T A 0.052490 -6.4518e-05
11:36342237 G A 0.036992 3.9488e-05
11:36344516 T C 0.093500 8.9660e-07
11:36350925 A G 0.060264 1.1701e-04
11:36358117 T C 0.026414 -6.3977e-05
11:36359301 G A 0.092611 -2.4293e-05
11:36363118 T C 0.112624 1.8086e-05
11:36368153 A G 1.089615 7.2774e-05
11:36376021 A G 0.631818 -4.4957e-07
11:36376056 G A 0.142248 3.1768e-05
11:36376603 C T 0.642243 -3.8299e-05
11:36380630 A G 0.527954 -2.0941e-05
11:36381265 T G 1.611876 -8.9166e-06
11:36384571 C G 0.264655 5.3553e-05
11:36387530 C T 0.659813 -3.9746e-05
11:36389277 A G 0.705763 -2.4607e-05
11:36390964 C T 0.095860 2.4270e-05
11:36391882 G T 1.222308 -1.5573e-06
11:36395345 T C 1.419711 1.5378e-05
11:36396084 C T 0.043097 -1.0153e-05
11:36399514 T C 0.415187 -4.2553e-05
11:36399929 A C 1.558652 6.4827e-05
11:36406160 G A 1.332167 2.1745e-04
11:36406792 T C 0.048654 2.9944e-05
11:36409826 C T 0.152862 -2.3276e-04
11:36412655 T G 1.161376 2.1555e-04
11:36418539 T C 0.059183 2.5607e-05
11:36420204 C T 0.178727 2.2022e-05
11:36420238 A G 0.069024 6.8300e-06
11:36421759 G A 0.115594 1.0843e-04
11:36422701 T C 0.118197 8.8469e-05
11:36422792 A G 1.821383 -2.8825e-05
11:36426999 G A 0.277320 4.4648e-05
11:36429375 A G 0.037277 -5.2593e-06
11:36432024 T C 0.058751 3.3601e-05
11:36433742 G A 0.244658 7.6034e-05
11:36438076 A G 0.049926 6.1284e-05
11:36438737 A G 0.575754 1.1933e-05
11:36439237 G A 0.547834 2.2721e-06
11:36439689 A G 0.069751 3.4555e-05
11:36444504 C T 0.149503 -2.7117e-08
11:36444544 C T 0.094731 4.1014e-05
11:36448379 C T 0.347166 -3.0275e-06
11:36452979 A G 1.199150 -6.3770e-05
11:36457253 T C 0.482098 7.6180e-06
11:36458586 C A 1.783317 -2.3960e-06
11:36458997 G A 0.086133 8.9783e-05
11:36463704 G C 0.043487 3.1287e-05
11:36466141 A G 1.324069 -1.1550e-05
11:36467248 T G 1.735419 -1.8175e-05
11:36470401 C T 0.504150 2.4688e-05
11:36476021 C T 0.308606 5.4430e-05
11:36476372 T C 1.160963 1.3538e-05
11:36480683 A G 0.105850 1.5776e-05
11:36481354 C T 1.280011 -1.5766e-05
11:36486307 A G 1.218634 -2.2032e-05
11:36487304 G T 0.022295 4.5459e-06
11:36488796 C T 1.527772 -1.9113e-05
11:36491070 T C 0.931229 2.1200e-07
11:36510071 C T 0.244188 -1.2770e-04
11:36518209 T C 0.033795 -5.9863e-05
11:36524224 C T 0.039390 -6.0624e-05
11:36525293 T C 0.272666 2.4895e-05
11:36532107 A G 0.050364 2.0566e-04
11:36537796 G C 0.126487 2.7561e-05
11:36551450 T C 0.100433 -3.0490e-06
11:36558094 C T 0.214804 2.1129e-05
11:36593736 A C 0.026265 -6.8918e-05
11:36595157 A G 0.049494 1.7272e-04
11:36595600 G A 0.631072 -2.4449e-06
11:36597313 G A 0.204346 -2.2643e-05
11:36597734 G A 0.151755 4.8134e-05
11:36602904 T C 0.035307 6.2215e-05
11:36614561 T G 0.039975 3.8165e-05
11:36620092 A G 0.391918 3.9571e-06
11:36626235 T C 0.112258 2.1305e-04
11:36647306 A G 0.087317 3.3538e-05
11:36658439 T C 0.189915 2.0215e-05
11:36666946 T C 0.045934 6.4347e-05
11:36670799 T C 0.103215 -6.8035e-05
11:36680719 A G 0.052945 -3.3999e-05
11:36680765 C T 0.085493 1.1838e-06
11:36681428 T C 0.060861 6.4922e-05
11:36687429 C T 0.020085 -2.6212e-05
11:36704532 C T 0.071686 -5.6907e-05
11:36707614 G A 0.175550 -3.6778e-06
11:36724625 T C 0.023444 -9.9158e-06
11:36725122 A G 0.132105 -1.2395e-05
11:36738756 C A 0.034807 -3.0265e-05
11:36741502 C T 1.789162 -2.5602e-06
11:36748668 A G 0.292286 -3.8061e-05
11:36750273 G A 0.160772 1.0764e-05
11:36760045 C T 0.030127 -5.3565e-05
11:36760499 G A 0.166776 4.2612e-05
11:36762098 T C 0.030796 -6.9289e-06
11:36762380 G A 0.072656 6.9151e-05
11:36766225 G T 0.630124 5.1711e-06
11:36768579 T C 0.033856 -4.9836e-05
11:36770535 T C 0.042422 -4.4197e-05
11:36780302 A G 0.332232 1.4219e-06
11:36781659 A G 0.085474 4.5659e-05
11:36783771 C T 0.031776 -8.8206e-05
11:36785787 T C 1.545874 -2.5260e-05
11:36791767 A G 0.050809 -5.3921e-05
11:36792991 A C 0.068235 2.8478e-05
11:36798749 A G 0.089998 -5.7563e-05
11:36798902 G A 0.047992 -3.9584e-05
11:36801994 C T 0.233240 -1.3686e-04
11:36810762 C T 1.124815 1.5686e-05
11:36812800 T C 0.032522 -9.4763e-05
11:36820790 T C 0.261708 -5.8969e-05
11:36826855 T G 0.141969 1.9791e-06
11:36828784 C A 0.070030 -3.2334e-05
11:36841735 A G 0.023821 -2.0952e-04
11:36850756 A G 0.028384 -7.2504e-05
11:36862160 C A 0.534235 8.4892e-05
11:36862930 T C 0.096594 -6.0956e-05
11:36865843 A T 0.063821 1.6480e-04
11:36867169 T C 0.078612 -1.9400e-06
11:36868921 A G 0.144689 -8.9125e-05
11:36871523 A C 0.979185 3.1923e-07
11:36873763 C T 0.041283 -4.3242e-05
11:36876056 T C 0.021260 -2.1845e-05
11:36877740 C T 0.649897 -4.8591e-06
11:36879315 T C 0.069901 -1.6204e-05
11:36883165 A G 0.208721 3.2472e-05
11:36890260 C G 0.131112 8.3954e-05
11:36892152 G A 0.100781 2.3450e-05
11:36892780 A G 0.034132 -1.0207e-04
11:36892807 C A 0.277690 -9.6991e-07
11:36897403 T C 1.132005 -1.2787e-05
11:36898350 T G 0.922336 2.5632e-07
11:36898712 G A 0.109934 2.3007e-05
11:36898750 T C 1.193018 -1.6825e-05
11:36898896 C T 1.505945 1.4854e-05
11:36903630 C T 0.037488 -3.9211e-05
11:36912518 A C 0.037271 -3.8795e-05
11:36923400 C A 0.399296 3.0547e-05
11:36930372 C T 0.202266 2.0965e-05
11:36930963 C A 0.033353 -8.3017e-05
11:36931306 G A 1.883520 1.3333e-06
11:36937056 C T 1.402636 -2.9078e-05
11:36938904 T C 0.072026 4.1355e-05
11:36945414 G A 0.060592 1.0596e-04
11:36948601 T C 0.072750 -6.7877e-06
11:36954221 T C 0.079352 4.8906e-05
11:36956013 C T 0.655963 -1.7303e-05
11:36959664 C T 0.096318 -2.8259e-05
11:36969254 A G 0.123462 1.3008e-05
11:36981889 C T 1.811733 -4.8288e-06
11:36986332 C T 0.381785 5.6614e-05
11:36988487 G A 0.313631 9.1779e-05
11:36994982 T C 0.036424 6.0366e-06
11:37007355 A G 0.630328 5.1834e-06
11:37012537 T A 1.520375 -1.5653e-04
11:37014014 T C 0.798630 -1.0679e-04
11:37016141 T C 0.437482 -9.2931e-06
11:37019108 G T 0.128976 -9.5303e-06
11:37023421 G C 0.194563 -6.5893e-05
11:37025094 T G 0.084497 -2.0481e-05
11:37028334 T C 0.902030 -6.3583e-05
11:37029066 T C 0.991951 -7.1128e-05
11:37032683 A G 0.035729 9.8050e-06
11:37033930 G A 0.103932 -2.5828e-05
11:37037494 G A 0.684909 1.8169e-05
11:37043640 T G 0.028653 4.1199e-05
11:37047359 A G 0.458385 -4.7160e-05
11:37055579 C A 0.696590 -2.8502e-06
11:37056381 C A 0.555111 -4.6811e-05
11:37060662 C A 0.124092 3.0185e-05
11:37063507 A G 1.232542 -1.8912e-05
11:37072582 C T 0.108840 -5.6818e-06
11:37072663 G A 0.078275 2.6889e-05
11:37092098 C T 0.132602 -1.4728e-05
11:37092835 T G 0.082760 -1.2425e-05
11:37094258 T G 0.083387 4.1203e-05
11:37095147 A G 0.725984 1.6333e-06
11:37097135 T C 0.034574 4.6832e-05
11:37098599 A G 0.069582 1.0990e-05
11:37100741 C A 0.569545 -2.5936e-05
11:37103870 G A 0.064814 -1.2068e-05
11:37111867 C T 0.631802 1.5628e-05
11:37112418 G A 0.061449 3.2640e-05
11:37113182 A T 0.061354 -2.5399e-05
11:37115656 C T 0.657976 -4.2017e-06
11:37116801 G A 0.192814 -3.6847e-05
11:37123642 G A 0.722897 -8.1212e-06
11:37126189 C T 0.248836 -5.5132e-06
11:37126818 C T 0.156682 -1.5659e-04
11:37128950 A G 0.277947 4.9865e-05
11:37129602 T C 0.118360 1.4938e-05
11:37129866 G A 0.020873 -5.0474e-05
11:37130024 C A 1.506490 6.8706e-05
11:37133330 T C 0.727584 -9.4107e-07
11:37136313 T C 0.506104 -5.6324e-07
11:37137004 A C 0.025168 3.9548e-05
11:37138197 G A 0.843159 1.2070e-05
11:37139958 C A 0.041873 -7.2770e-06
11:37141283 G A 0.334147 2.2684e-05
11:37142671 A G 0.153845 -4.9275e-05
11:37144007 T C 0.471316 6.3098e-06
11:37145263 A C 1.892611 -1.4863e-05
11:37145651 C T 0.502485 2.4047e-06
11:37145742 G T 0.024346 -6.3319e-06
11:37146094 G A 1.903364 3.9776e-05
11:37148075 A G 0.121128 -3.6278e-05
11:37155003 T C 0.906444 9.1642e-05
11:37155269 C A 0.197790 -1.8632e-05
11:37161025 A C 0.100488 -1.6561e-04
11:37163770 A G 0.026690 1.3845e-05
11:37164722 T C 0.044334 -1.3519e-06
11:37165011 G T 0.992811 9.5995e-05
11:37187552 T G 0.782934 -4.4094e-05
11:37194491 A G 0.048063 -1.7535e-05
11:37201795 C T 0.124679 -2.8458e-05
11:37203764 C T 0.228517 -7.7089e-05
11:37207559 G A 0.020302 4.4831e-05
11:37214979 T C 0.035583 3.5521e-05
11:37225274 T C 0.071533 4.3661e-05
11:37225536 G A 0.028780 4.0550e-06
11:37235843 A G 0.811646 -3.9939e-05
11:37239981 G A 0.100589 -1.6211e-05
11:37246381 A G 0.034402 9.2903e-05
11:37248146 G A 0.031218 -7.3010e-06
11:37251185 T C 0.032815 8.8759e-06
11:37253375 A G 0.375053 -6.2683e-05
11:37269786 G T 0.067732 6.2793e-06
11:37285450 A C 0.061848 -6.4191e-05
11:37291358 A G 0.081452 -1.1176e-05
11:37292443 A G 0.941554 -3.0534e-06
11:37306245 A G 0.199591 -5.2502e-05
11:37307646 A G 0.073276 1.6899e-05
11:37313990 C T 0.627907 -9.0195e-06
11:37327995 G A 0.051750 -2.3463e-05
11:37331677 A G 0.028839 8.1040e-06
11:37332171 A C 0.060903 2.9767e-06
11:37335197 A G 0.058148 -9.1004e-05
11:37346838 T C 0.049618 -2.3596e-05
11:37350064 G T 1.048930 -3.4172e-05
11:37354155 T A 0.044175 -5.7106e-05
11:37354180 G T 0.116620 -4.1853e-05
11:37358972 T C 0.085451 1.1848e-05
11:37368308 C T 1.074691 -5.1300e-05
11:37375581 G A 1.145186 -3.2150e-05
11:37391798 C T 1.067762 -7.6857e-05
11:37394789 A G 0.038884 7.8243e-05
11:37401802 T C 0.150223 -6.7201e-05
11:37406356 C G 0.046443 2.1814e-05
11:37423347 G T 0.030202 -4.2225e-05
11:37423658 T G 0.092478 -1.5157e-05
11:37424199 A G 0.055395 -5.1833e-05
11:37428905 C T 0.089148 1.4230e-06
11:37438894 T C 0.028167 -1.9231e-05
11:37463564 A G 0.060381 6.5032e-05
11:37465773 T C 0.045801 -9.7620e-05
11:37467432 T C 1.060832 -1.1096e-04
11:37472247 C T 0.044814 2.2100e-05
11:37475104 T C 1.142917 -7.2247e-05
11:37479899 T C 0.356069 5.7344e-05
11:37480132 A C 0.042773 1.1388e-04
11:37509065 G A 0.638355 7.6092e-05
11:37511945 A G 0.218507 -4.6037e-05
11:37513296 C A 0.108317 2.2019e-05
11:37516205 G A 1.033934 5.2212e-05
11:37516247 G A 0.071452 -9.6023e-05
11:37517662 T C 0.121002 -9.6777e-06
11:37528327 G A 0.065976 1.6613e-06
11:37531193 A G 0.055769 2.1640e-06
11:37538490 G A 0.352894 3.8940e-05
11:37539857 T C 0.193291 -1.2862e-05
11:37546508 A G 0.052945 -7.7502e-05
11:37552516 C A 0.048381 -6.9245e-05
11:37564795 A C 0.128694 6.3643e-06
11:37568840 A C 0.050066 -6.8318e-05
11:37569819 T G 0.272517 -1.0066e-05
11:37579480 A G 0.556588 1.1091e-05
11:37589275 A G 0.096448 -3.0197e-05
11:37589774 A C 0.037751 7.5451e-05
11:37599496 A G 0.453263 2.8635e-05
11:37613647 A G 0.046567 7.9475e-05
11:37629537 C T 0.449887 3.4420e-05
11:37630643 A G 0.114153 -1.2690e-05
11:37645850 A G 0.052763 1.2693e-05
11:37645928 C T 0.202483 -4.7549e-05
11:37655212 C T 0.359665 4.2978e-05
11:37657785 G A 0.042159 2.3703e-05
11:37672585 T C 0.054490 2.1071e-05
11:37683947 G A 0.998234 1.4953e-05
11:37685262 T C 0.108528 5.5659e-05
11:37687738 T C 0.890764 -5.5258e-05
11:37688416 C A 0.115974 2.0937e-05
11:37688698 C A 0.038384 2.5146e-05
11:37692027 T G 0.072510 1.4843e-04
11:37696609 C A 1.848969 1.2467e-05
11:37699228 A G 0.032113 -6.3645e-05
11:37703792 C T 0.071744 1.3919e-05
11:37711832 G A 0.946893 5.9431e-06
11:37713222 G A 0.044558 -2.4470e-05
11:37714485 T C 0.021266 -2.0882e-05
11:37726261 G A 0.041744 -2.1994e-05
11:37731996 G A 0.559009 -1.0568e-05
11:37734882 T C 0.092504 -8.3672e-06
11:37739567 A G 0.216505 -4.9430e-05
11:37747031 C A 0.035080 4.2341e-05
11:37757589 T G 0.071971 2.2431e-05
11:37763391 A G 0.038043 -1.2427e-04
11:37782574 A G 1.104955 1.0847e-05
11:37783503 G A 0.105825 5.8934e-05
11:37790594 G C 0.269563 8.5887e-06
11:37791559 C T 1.808958 5.4052e-05
11:37815906 T C 0.059709 2.8030e-05
11:37819166 C T 0.290975 -6.6100e-05
11:37825693 A G 0.098749 1.8894e-06
11:37835216 C T 0.056116 -5.6896e-05
11:37842401 C T 0.024820 -6.4634e-05
11:37852546 T C 0.141596 -1.1779e-06
11:37858934 T C 0.092442 -4.5007e-05
11:37862418 A G 0.143449 -4.5037e-06
11:37873841 T C 0.096769 -4.5333e-05
11:37874568 T C 0.134338 -1.1234e-05
11:37879405 A G 0.072147 2.3333e-05
11:37884157 G A 0.150694 1.5684e-04
11:37884359 A G 1.830961 -1.4134e-04
11:37892748 C A 0.165014 1.0350e-04
11:37896209 G A 0.088742 1.0436e-04
11:37902054 G C 0.040484 -3.8364e-05
11:37903193 C T 0.049800 -1.7976e-05
11:37920112 G A 0.111884 -1.4578e-04
11:37926619 C T 0.020666 -4.9314e-06
11:37939367 G T 1.814031 -5.4292e-05
11:37941722 G A 0.029176 1.2622e-04
11:37944909 A C 0.877947 4.6125e-05
11:37948190 C G 0.024830 3.9297e-05
11:37948656 C T 0.106259 -2.6549e-05
11:37950769 A G 0.091751 3.1913e-05
11:37968795 G A 0.390432 5.8664e-05
11:37974857 T C 0.035635 1.7849e-05
11:37987327 G A 1.484575 -1.3415e-04
11:37993883 T C 0.090660 6.1021e-05
11:38004777 A G 0.395346 5.2932e-05
11:38017900 T C 0.042863 5.3494e-05
11:38036272 T C 0.075626 1.8379e-04
11:38040340 G A 0.460689 9.0884e-05
11:38055129 G A 0.148526 3.5474e-05
11:38057319 A G 0.024703 3.7487e-05
11:38059272 T C 0.050663 -8.6451e-05
11:38076713 C T 0.026541 3.1049e-05
11:38076843 C T 0.140736 8.6928e-05
11:38082447 A G 0.036284 -7.8451e-05
11:38083212 G A 0.054146 -8.8766e-06
11:38087643 A G 0.029179 1.5423e-05
11:38088744 C T 0.021477 2.1766e-05
11:38093037 C T 0.079648 -5.3273e-05
11:38106176 T G 0.021552 5.2688e-05
11:38114401 A G 0.027956 -5.1270e-06
11:38128567 T C 0.036067 1.8720e-05
11:38128635 C T 0.086493 7.0095e-05
11:38147213 G A 0.027459 2.7770e-05
11:38148070 G A 0.102842 4.9552e-05
11:38150544 T C 0.020432 2.1235e-05
11:38153213 T C 0.025366 1.5079e-05
11:38162033 T C 0.093656 4.0941e-08
11:38170549 A G 0.064769 -1.1033e-04
11:38173253 T C 0.116065 5.7398e-05
11:38175341 C T 0.081459 2.8460e-05
11:38175625 A C 1.908739 -3.2935e-05
11:38176122 C A 0.047437 5.1747e-05
11:38181000 T C 0.040416 6.0778e-05
11:38182666 G A 1.695935 -3.7154e-05
11:38198517 T C 0.047557 -1.0057e-04
11:38222428 T C 1.869209 -1.5759e-04
11:38252185 T G 1.917243 2.9833e-05
11:38272952 T C 0.772658 1.5288e-05
11:38294643 G T 0.025317 5.7710e-06
11:38323137 A G 0.047726 -6.2757e-05
11:38328681 T C 0.049728 4.6812e-05
11:38337600 G C 0.156491 3.8082e-06
11:38350798 T C 0.041228 1.4368e-05
11:38354909 A C 1.901832 1.8300e-05
11:38383141 A C 0.043019 -2.8812e-05
11:38394458 C T 1.902300 1.4316e-05
11:38396656 C T 1.836236 -2.2422e-05
11:38419477 C T 0.035745 -7.4317e-05
11:38422486 G A 0.079300 3.2098e-05
11:38428926 G A 0.033129 6.7659e-05
11:38445181 G T 1.803674 2.6314e-05
11:38446971 A G 0.038063 -5.1107e-05
11:38450255 T C 0.024139 -4.0013e-05
11:38451795 G A 0.115052 9.9492e-05
11:38467256 T C 1.809091 3.9200e-05
11:38473382 T G 0.691206 6.3836e-05
11:38478533 G A 0.074211 -2.7228e-07
11:38479709 G A 0.122803 -7.8174e-05
11:38486393 C T 1.032918 -7.7115e-05
11:38486579 C T 0.043672 4.6538e-05
11:38499558 A G 0.073042 -4.5328e-05
11:38500251 C T 0.119246 1.6697e-05
11:38503840 A G 1.024152 -6.4641e-05
11:38508872 G T 0.159396 1.8019e-05
11:38519452 T C 0.118717 3.1467e-05
11:38524880 A G 1.100531 -8.0251e-05
11:38538771 G C 0.080203 1.8857e-05
11:38548022 C A 1.108557 -8.7551e-05
11:38559215 G A 0.059589 7.2815e-06
11:38561896 G T 0.107642 -5.0582e-05
11:38565688 G A 0.107360 -1.1645e-06
11:38571256 A G 0.095957 7.5948e-05
11:38571532 A G 1.200785 -1.0058e-04
11:38581007 C T 0.093163 2.5587e-05
11:38585439 T C 0.089972 1.0700e-04
11:38595648 T C 0.066616 3.5509e-05
11:38606800 G A 1.103040 -1.7535e-04
11:38614502 G C 0.132550 3.0248e-06
11:38618789 T C 0.108405 1.3754e-05
11:38619850 C T 1.839322 -3.3011e-05
11:38638592 G A 0.030351 -4.2247e-05
11:38648651 C T 0.043759 1.3247e-05
11:38665072 G A 1.829114 -8.4689e-06
11:38675799 G A 0.021691 4.0784e-05
11:38678213 G A 0.161600 2.6088e-05
11:38685169 A G 0.838177 5.9142e-05
11:38695700 A G 0.031429 -1.1002e-04
11:38704550 A G 0.062880 3.0317e-05
11:38723656 C T 0.035392 1.6660e-04
11:38726600 T C 0.115649 9.1367e-05
11:38729729 A G 0.021234 -4.3071e-06
11:38733945 A G 0.051283 -4.6518e-05
11:38739653 A C 0.050481 -4.3095e-05
11:38745151 T G 0.087820 -7.9408e-05
11:38777820 T C 0.846443 -2.8399e-04
11:38779871 A G 0.062598 3.6370e-05
11:38781224 A G 0.025976 -3.3033e-05
11:38787735 T C 0.060796 8.4830e-05
11:38792873 C T 0.114241 -3.0129e-05
11:38817956 C T 0.880758 7.0461e-05
11:38832622 T C 1.213798 1.4596e-04
11:38846259 G A 0.038005 -4.1611e-05
11:38847827 T C 0.053652 1.8749e-04
11:38852967 T C 0.086649 4.1453e-07
11:38882255 C T 0.045356 -1.2805e-05
11:38898287 G A 0.698937 -5.0531e-05
11:38908087 G A 0.027089 6.2469e-05
11:38916274 A G 0.531287 1.1159e-05
11:38928117 G C 0.025599 1.9101e-05
11:38946166 A G 0.120051 6.5484e-06
11:38956904 G A 0.079245 1.2531e-05
11:38969950 C T 0.035324 2.5453e-05
11:38978082 A G 0.029095 -3.0097e-05
11:38980162 T C 0.071549 -7.2110e-06
11:38991119 T C 0.081429 5.5462e-05
11:38992888 A G 0.664302 -4.1612e-05
11:39005377 T C 0.159561 2.7165e-05
11:39007991 A G 0.028215 -2.1967e-05
11:39008119 T C 0.169503 -5.2997e-05
11:39015279 C A 0.030455 6.9299e-05
11:39018158 C T 1.240647 1.2179e-05
11:39035536 C G 0.175238 -4.4902e-05
11:39048397 T C 0.173800 -6.0870e-05
11:39075449 T C 0.050634 -3.4058e-05
11:39086451 T C 0.041322 3.8986e-05
11:39106561 A G 0.022470 -2.8552e-05
11:39111614 C A 0.024385 7.5190e-06
11:39117847 C T 0.266820 -2.8754e-05
11:39124335 G A 0.891777 2.9214e-05
11:39149492 A G 0.076915 -3.6857e-05
11:39159285 C G 0.058060 2.6810e-05
11:39161087 C A 0.079716 2.8620e-05
11:39161123 T C 0.026414 1.0122e-04
11:39161695 G A 0.175387 -8.0642e-05
11:39194397 T C 0.069076 7.2363e-06
11:39202243 C T 0.176897 -1.0261e-04
11:39206243 C T 0.955744 3.2523e-05
11:39215006 A C 0.048268 -1.4147e-05
11:39219451 T G 1.280047 3.4467e-05
11:39231003 A C 0.331453 -1.2796e-05
11:39241519 A G 0.036927 -1.1903e-06
11:39252410 G T 0.086610 3.6844e-05
11:39263354 T C 0.172531 -7.1435e-05
11:39267423 C T 0.038079 1.9213e-05
11:39268661 G A 0.078593 5.1908e-05
11:39269748 A G 0.028085 1.0719e-04
11:39280439 T C 0.030137 -1.5733e-05
11:39285350 A G 0.233811 2.6323e-05
11:39289610 T C 0.411250 -3.0847e-05
11:39291660 A C 0.201396 -3.5877e-06
11:39294372 T C 0.249657 6.0580e-06
11:39305805 C T 0.078395 -2.7556e-05
11:39310993 T G 0.061754 3.9779e-05
11:39314653 G A 0.540622 -3.3993e-05
11:39316037 T C 0.685448 4.1723e-05
11:39316176 C A 0.082679 6.5651e-05
11:39346138 A G 0.031234 1.9926e-06
11:39346428 G T 0.109765 4.4387e-06
11:39362931 T C 0.028361 1.3252e-04
11:39375700 C T 0.311829 1.5909e-05
11:39384282 T C 0.165102 -4.7202e-05
11:39399336 T C 0.048657 9.6276e-05
11:39402465 G A 0.099930 -6.3077e-05
11:39424521 G A 0.029712 7.1591e-06
11:39434584 A G 0.121696 -2.3105e-05
11:39438171 A G 0.389919 -8.1888e-06
11:39441909 T C 0.791431 -2.0810e-05
11:39444620 A G 0.099408 -3.1039e-05
11:39446228 G A 1.568786 -9.7583e-05
11:39448473 T G 0.059417 4.7460e-05
11:39454306 A G 1.221484 -4.2871e-05
11:39459265 C G 0.101641 1.6096e-04
11:39462018 G A 0.268592 -3.1142e-05
11:39470020 A G 0.083305 6.9026e-05
11:39474379 C T 0.335140 5.0214e-05
11:39475614 T C 0.107629 6.1951e-05
11:39508723 A C 0.037563 3.2939e-05
11:39509173 T C 0.134131 6.1199e-05
11:39523002 G A 0.326915 4.1399e-05
11:39547853 A G 1.967085 -6.7210e-05
11:39548327 T G 1.486272 1.4415e-05
11:39553972 T C 0.038521 1.4846e-05
11:39563878 T C 0.307866 7.6517e-05
11:39567316 T C 1.132894 -9.5530e-06
11:39573865 C T 0.093062 -8.2565e-05
11:39589721 G A 0.096019 2.3697e-05
11:39601993 G A 0.032970 6.7521e-05
11:39604010 G A 0.124218 4.6854e-05
11:39604233 A G 0.167841 -2.6918e-05
11:39611497 T A 0.051302 -4.7963e-05
11:39619680 T C 0.093030 8.6440e-05
11:39630698 T C 0.097080 -1.4626e-04
11:39641081 A G 0.050439 -8.1375e-06
11:39641096 A G 1.602012 -1.7478e-05
11:39641701 C T 0.070949 -1.3973e-04
11:39649271 G A 0.043354 6.6183e-06
11:39660635 C A 0.066116 -4.5429e-06
11:39663617 G A 0.023898 1.6146e-05
11:39669953 A C 0.112796 -5.2772e-05
11:39671205 C T 1.577698 -1.3731e-05
11:39677268 C T 0.809861 -1.6865e-05
11:39678283 T C 0.045301 3.7751e-05
11:39690400 T C 1.664207 -3.5354e-05
11:39691288 A C 0.027602 -2.7601e-05
11:39698786 C T 0.559214 -2.4325e-07
11:39714246 C T 0.073666 -8.6616e-05
11:39722960 A G 0.066561 1.2362e-05
11:39724110 C T 0.053445 -2.9789e-05
11:39726391 T C 0.203168 2.3666e-05
11:39728441 C T 0.032003 3.2880e-05
11:39728891 G A 0.039478 -4.4201e-05
11:39729349 T C 0.222688 1.5911e-05
11:39729728 G A 1.330106 -9.3321e-06
11:39740374 T C 1.649735 -3.5253e-05
11:39740761 G A 0.034045 3.4496e-05
11:39746528 G A 1.362843 -6.4740e-07
11:39754514 C T 1.455707 -2.9430e-05
11:39755326 A C 1.298502 2.9519e-05
11:39772392 G A 0.141437 5.7484e-05
11:39787732 A G 1.695454 -1.1285e-04
11:39792065 C T 1.314565 -8.5274e-06
11:39798985 G T 0.069686 -1.0439e-04
11:39802516 C T 0.271809 -8.1875e-06
11:39804906 C A 0.124776 2.2397e-05
11:39809747 A G 0.340577 -3.4771e-05
11:39813019 A C 0.024872 -1.3519e-05
11:39816507 C T 0.229721 3.7447e-06
11:39826447 T C 0.292215 1.0202e-04
11:39829640 T G 0.142239 1.0951e-04
11:39834150 C T 0.118850 -5.8549e-05
11:39839460 G A 0.051689 -4.5744e-06
11:39844771 C G 1.705967 -9.9586e-05
11:39845840 T C 0.080861 1.3962e-04
11:39857799 T G 1.705795 -1.0377e-04
11:39864994 C T 1.379685 -4.1968e-05
11:39867137 G A 0.130171 -1.1068e-04
11:39875104 C T 0.095740 -3.7697e-05
11:39889746 A G 0.123890 -5.1393e-04
11:39893688 C T 0.098080 2.5050e-05
11:39895406 G T 1.525867 -4.7838e-05
11:39902760 A G 0.044519 -2.5445e-05
11:39908662 C T 0.289541 1.4179e-04
11:39918088 C T 0.117035 -2.3346e-05
11:39919460 C T 0.037634 3.1961e-05
11:39933968 C A 1.925520 8.3425e-05
11:39948594 T G 0.106970 2.0157e-05
11:39953138 C A 0.379029 2.6436e-04
11:39954357 A G 0.109301 1.2692e-04
11:39957743 T C 0.077729 3.4456e-06
11:39962990 C T 0.273860 7.5452e-05
11:39976613 T C 0.056713 -2.1542e-05
11:39980305 C T 0.108187 1.0020e-04
11:39982707 G T 0.094773 -2.0338e-05
11:39984327 T G 0.032182 6.3858e-05
11:39989962 C T 0.076704 -3.1610e-05
11:39992089 T C 0.059891 -5.1943e-05
11:39996404 C T 0.142407 -1.1319e-05
11:39996881 A G 0.530807 2.4210e-05
11:40021083 T C 0.020322 1.6373e-05
11:40025711 A G 0.297538 4.3058e-05
11:40027345 A G 0.070348 -2.8105e-05
11:40028581 T C 0.158691 8.0795e-06
11:40029625 A C 1.683318 1.8544e-05
11:40035049 A G 0.117516 -3.9917e-05
11:40038771 A G 0.068550 -1.6096e-04
11:40043060 A G 0.322271 3.9189e-05
11:40045913 A G 1.708645 1.3451e-05
11:40059893 G A 1.388961 -1.4833e-05
11:40073326 C T 0.069423 -4.6922e-05
11:40074040 G A 0.044989 -2.6035e-05
11:40074441 T G 0.069196 -6.8826e-05
11:40074537 G A 0.093091 -2.6259e-06
11:40076063 C T 0.459147 2.4028e-05
11:40078775 A G 0.491975 1.3839e-05
11:40080597 C G 0.119113 5.1862e-05
11:40081230 A G 0.663659 2.4576e-05
11:40086301 T C 0.039478 -3.2732e-05
11:40092793 C T 0.180227 1.6165e-06
11:40093537 A C 0.409880 -2.0762e-06
11:40094796 T C 0.100644 5.4334e-05
11:40095584 G T 0.298035 -1.0811e-04
11:40100568 A C 1.707337 8.6466e-06
11:40101741 C T 0.882192 -6.2469e-05
11:40105589 A G 1.905578 7.3732e-06
11:40105829 A G 0.042146 4.4404e-05
11:40110753 G T 1.541440 -5.7709e-06
11:40117479 A G 1.345195 9.4732e-06
11:40127568 T C 0.088418 2.2515e-05
11:40130009 G A 0.794424 -1.0797e-04
11:40131385 G A 0.399942 -5.0363e-05
11:40131432 T C 1.800107 5.8718e-06
11:40133027 C T 0.055811 4.2459e-05
11:40134083 A G 0.106909 -6.6919e-06
11:40143676 A C 1.932307 -3.0788e-05
11:40143759 C T 1.428456 1.4330e-05
11:40146979 A C 0.188439 -4.9972e-05
11:40149367 T C 0.138441 -3.9455e-05
11:40149684 C T 0.485461 -1.4763e-05
11:40150514 A G 0.139278 -3.4107e-05
11:40155064 G T 0.295753 -1.3681e-04
11:40156683 G T 0.074282 3.7230e-05
11:40162215 T C 0.100654 3.6252e-05
11:40162239 G A 0.032633 -7.4921e-05
11:40164877 G A 0.100644 3.5240e-05
11:40165537 T G 0.184609 2.7004e-05
11:40167310 T C 0.080336 -4.5539e-05
11:40168136 A G 0.056921 -2.8934e-05
11:40180572 C A 0.187699 2.9785e-05
11:40181102 T C 0.715309 6.1553e-05
11:40181413 C T 1.501861 2.3967e-05
11:40184707 T C 0.454678 -2.0740e-07
11:40189211 T G 0.135669 -5.0479e-05
11:40193596 A G 0.152226 5.2286e-05
11:40196110 A G 0.053685 -3.7755e-05
11:40197787 C T 0.591571 -7.1343e-05
11:40200949 C T 0.022246 8.3094e-05
11:40201350 C T 1.917785 -2.1704e-05
11:40205141 T C 1.325546 2.4215e-05
11:40210916 A G 0.954543 3.3813e-05
11:40211507 C T 0.061105 -2.8566e-05
11:40212151 T G 0.923608 -1.6742e-05
11:40218057 A G 0.567536 -1.8834e-05
11:40219825 C T 0.953881 -8.6982e-05
11:40221507 C A 1.088294 2.8176e-05
11:40223653 T C 0.043269 -9.3127e-05
11:40229468 G A 0.183774 8.7863e-05
11:40229922 T C 0.029241 -1.1607e-04
11:40229937 G T 1.155147 -5.3876e-06
11:40230598 T G 0.054964 1.4114e-04
11:40235021 C T 0.135838 -4.8213e-05
11:40254828 A G 0.029614 -1.0233e-04
11:40255925 T C 1.853036 5.9381e-06
11:40258377 T A 0.056599 1.5242e-05
11:40259727 A C 1.783606 1.0361e-05
11:40260007 A G 0.042263 2.1688e-05
11:40261280 T C 0.057580 -5.5712e-05
11:40273943 T C 0.196842 4.0590e-05
11:40285551 T C 1.567010 1.1860e-05
11:40291897 T C 0.028423 5.7639e-05
11:40295539 A G 0.370366 1.9747e-05
11:40298310 C T 0.125400 9.7188e-05
11:40298530 C T 0.079148 -1.8415e-05
11:40306481 A G 1.036985 -4.0675e-05
11:40306496 C T 0.060696 -7.6586e-05
11:40311864 G A 0.057726 9.6503e-05
11:40319106 A G 0.967030 2.8733e-05
11:40321916 A G 1.889466 -1.8129e-06
11:40329182 T C 1.342430 -5.0814e-06
11:40337528 A G 0.090173 -4.8183e-05
11:40344188 T C 0.025401 2.4110e-05
11:40346092 A G 0.039222 5.0556e-05
11:40350178 C T 0.135942 3.1992e-05
11:40357573 C T 0.088843 1.2578e-06
11:40357626 C T 0.494932 1.5559e-05
11:40359663 G T 0.435067 -3.9185e-05
11:40360178 C T 0.686262 3.4125e-05
11:40361929 A G 0.073309 1.5049e-06
11:40377618 C T 0.355793 -5.8977e-05
11:40377907 A G 0.985219 -3.5523e-05
11:40380178 A G 0.211866 -7.3616e-05
11:40392497 C T 0.031549 -6.2734e-05
11:40393277 G A 0.202100 -8.5237e-05
11:40397588 G T 0.048294 2.0208e-05
11:40398561 C A 0.041335 -1.8369e-05
11:40414528 A G 0.131706 6.5032e-06
11:40423060 G A 0.185050 -2.9121e-06
11:40426028 G A 0.783288 6.2912e-05
11:40434552 C T 0.088713 6.0616e-05
11:40435953 A G 0.091842 3.7966e-05
11:40443781 T C 0.033490 -3.8490e-05
11:40453431 G C 0.080699 -1.8253e-06
11:40467912 T C 0.728425 4.9267e-05
11:40485057 C T 0.038056 9.7596e-05
11:40498973 A C 0.047060 1.0972e-04
11:40502844 T C 0.239932 -5.7947e-05
11:40505736 T G 0.036985 -5.4769e-06
11:40511611 A C 0.970999 2.1450e-05
11:40511624 A G 0.029140 -9.2728e-05
11:40512256 T C 0.046314 -1.1814e-04
11:40515316 G T 0.088181 -1.2455e-04
11:40519998 T C 0.034476 -7.0221e-05
11:40538965 A C 1.060803 2.5234e-05
11:40542643 G A 0.773628 3.8441e-05
11:40546200 C T 0.136984 -1.3797e-06
11:40562032 G T 0.071270 -3.8967e-05
11:40570963 A G 0.239429 -9.9126e-05
11:40571407 C T 0.034126 1.6543e-05
11:40572615 C T 0.022990 -5.0748e-05
11:40581503 A G 1.091491 5.1351e-05
11:40585171 T C 0.074782 -2.4407e-05
11:40585740 C T 0.161859 -1.8682e-05
11:40586479 A C 0.047625 1.3426e-04
11:40587040 G T 0.459634 3.4995e-05
11:40598614 C T 0.064298 -2.6032e-06
11:40605358 G C 0.029530 -7.0415e-05
11:40606832 T C 0.555300 -2.9716e-06
11:40615138 C T 0.086123 -9.9489e-06
11:40631800 G A 1.023152 6.2214e-05
11:40640539 G A 0.164780 -2.4549e-05
11:40658108 G T 0.062101 1.1605e-04
11:40659256 A C 0.460475 3.3212e-05
11:40659787 G A 0.363859 -8.1198e-05
11:40659991 G A 1.419786 -2.0775e-04
11:40663159 G A 0.847927 9.1816e-05
11:40665783 A G 0.083104 -5.9182e-06
11:40666218 T C 0.082955 -6.6613e-06
11:40684455 G A 0.037878 -1.6169e-05
11:40688988 G T 0.039722 3.2606e-06
11:40695479 G C 0.380178 -2.2966e-05
11:40697511 A G 0.364044 -2.4839e-06
11:40705430 A C 0.048599 -3.7067e-05
11:40709394 A G 0.087064 -3.2942e-05
11:40711439 T G 0.970597 2.7288e-05
11:40712793 C G 1.284834 1.1589e-05
11:40713206 A G 0.235242 -2.4250e-05
11:40714589 T C 1.247969 1.0746e-05
11:40716823 C A 0.278576 -3.1746e-05
11:40721090 G A 0.424827 -2.9195e-05
11:40735958 A G 0.666077 -4.4867e-05
11:40736710 T C 0.346361 5.8443e-05
11:40739978 A G 0.044710 -1.1100e-05
11:40744129 T C 0.033555 -1.0963e-05
11:40745371 G T 1.099550 -7.6339e-06
11:40751044 A G 0.093039 -2.9860e-05
11:40756151 C T 0.824632 3.3542e-06
11:40760835 A C 0.093384 -4.1915e-05
11:40764851 C T 0.021698 -1.5906e-05
11:40770576 G A 0.187877 -3.8653e-05
11:40776914 T C 0.070150 -5.5778e-05
11:40783456 T G 1.593434 -7.7329e-06
11:40793372 T C 0.175926 -2.7494e-05
11:40798807 T G 0.092465 2.1592e-05
11:40800175 A G 0.540122 4.5961e-05
11:40801197 T C 1.207916 7.1325e-06
11:40802420 C T 0.551385 -1.6660e-05
11:40807742 T C 0.149759 -4.6900e-05
11:40817882 A G 0.208101 1.7160e-05
11:40819106 A C 0.306386 6.1248e-05
11:40824199 G A 1.347523 -1.6271e-04
11:40824308 G A 1.516782 -1.1532e-04
11:40824702 G A 0.095503 1.1765e-04
11:40828730 G A 0.255278 7.6217e-06
11:40834965 A G 0.022857 -9.6554e-05
11:40837713 A G 0.026881 -3.7270e-05
11:40846067 G T 0.266262 -6.7726e-06
11:40850574 C T 0.036836 -2.9941e-05
11:40851703 C T 0.222279 -2.1855e-05
11:40851842 C T 1.855769 -6.9022e-06
11:40854395 G T 1.497584 1.5205e-05
11:40854478 C T 0.034671 -1.0741e-05
11:40876639 T C 0.040150 -4.9823e-05
11:40883468 C A 0.034600 -3.2032e-05
11:40884510 G T 0.317214 -3.4249e-07
11:40884664 G A 0.626274 1.7684e-04
11:40898665 C T 0.096736 1.4412e-05
11:40907620 T C 1.872026 -6.0421e-06
11:40911742 T C 0.064646 4.9172e-05
11:40916976 C T 0.033928 -1.6860e-07
11:40919219 T C 0.092618 5.0939e-05
11:40925635 G A 0.088557 5.8209e-05
11:40939094 G A 0.094763 -5.5595e-05
11:40939099 C A 0.118681 -1.9990e-06
11:40948432 C T 0.040663 -2.6535e-05
11:40963523 C T 0.040283 -9.3924e-05
11:40974590 A G 0.188176 5.3148e-05
11:40975759 G T 0.051825 -4.3466e-05
11:40976627 A G 0.079170 -4.3236e-05
11:40977496 A T 0.082634 -1.6425e-05
11:40984273 T C 0.612921 -3.7766e-05
11:40992512 A G 0.035051 -3.4964e-05
11:40994231 G A 0.043396 1.7590e-06
11:41015571 A G 1.508077 -4.6909e-05
11:41022710 C T 0.050936 3.6943e-05
11:41032233 C T 0.320382 -1.6840e-04
11:41036082 G T 0.032980 -1.6915e-05
11:41040032 C T 0.091796 -6.7792e-05
11:41040491 C T 1.149512 -9.1290e-05
11:41061118 A G 0.073698 1.0283e-06
11:41063859 C G 0.181045 6.0119e-06
11:41070502 G A 1.091397 -5.3049e-05
11:41073602 T C 0.880232 -2.8033e-05
11:41086449 T G 0.193427 -1.5499e-05
11:41094309 G T 0.153631 -2.0303e-05
11:41095821 G T 0.028994 -6.8865e-06
11:41100848 C A 0.067385 6.3145e-05
11:41101779 C G 0.057989 5.3746e-05
11:41107081 A G 0.472221 3.7180e-05
11:41114057 A G 0.151684 -1.5500e-06
11:41118010 T C 0.084036 -7.5611e-05
11:41128901 G A 0.079498 -3.4290e-05
11:41138627 A G 0.045509 2.1175e-05
11:41138830 T C 1.902056 7.5732e-05
11:41142855 T C 0.407514 1.2549e-04
11:41148131 G A 0.974144 8.0012e-06
11:41151356 A G 0.055587 -8.0403e-05
11:41162903 A G 0.379860 3.9465e-05
11:41165643 G A 0.171944 -2.5821e-05
11:41177825 A G 0.164232 -7.2725e-05
11:41181557 C T 0.094468 -1.7457e-05
11:41182519 C T 0.083510 -2.6436e-04
11:41182551 C G 0.047034 3.3072e-05
11:41187089 G A 0.187621 5.9500e-05
11:41209500 T C 1.361762 1.0893e-05
11:41212174 A C 0.263708 1.0240e-04
11:41216129 A G 0.070569 9.9369e-05
11:41216468 T C 0.304724 1.1223e-04
11:41220638 G A 0.193596 1.0238e-05
11:41227455 T C 1.129726 -1.3545e-05
11:41230642 A G 0.057713 -4.2266e-06
11:41245983 A G 0.271747 1.3033e-05
11:41251011 A G 0.077856 -1.1863e-04
11:41257434 G A 0.058511 5.4957e-05
11:41258331 C T 0.921849 -6.6706e-06
11:41265966 C A 0.933459 -9.3006e-05
11:41282353 C T 0.123069 -1.8226e-04
11:41287122 C T 0.294870 5.2885e-05
11:41289978 C A 0.036343 1.8395e-04
11:41300185 A G 0.053075 -2.0032e-05
11:41330177 A T 0.062909 -1.3293e-04
11:41333949 A G 0.040695 -2.9812e-05
11:41333955 C T 0.995083 -1.0051e-04
11:41369658 C T 0.356413 2.3092e-04
11:41378729 G A 1.343589 9.3540e-06
11:41382409 T G 0.039601 -5.5316e-05
11:41384982 G A 0.052477 -1.1134e-04
11:41389942 T C 1.341849 8.1711e-06
11:41391584 A G 0.033788 3.2883e-05
11:41395419 T C 0.058527 -3.1653e-05
11:41404905 A G 0.520067 -2.5533e-04
11:41410465 A G 0.850312 -2.1392e-05
11:41414793 T G 1.838362 -8.8121e-07
11:41416661 C T 0.053493 -4.5797e-05
11:41420388 G A 1.653240 -1.9804e-05
11:41421774 C A 0.666684 2.5199e-04
11:41425192 A G 0.054603 -6.7521e-06
11:41430709 A C 0.039387 -3.3447e-05
11:41431060 G A 0.150772 -2.3225e-06
11:41439380 C T 0.085123 -4.4785e-05
11:41447002 G A 0.035311 -1.6425e-05
11:41448299 A C 0.037690 1.1292e-04
11:41448521 T C 0.072221 4.4308e-05
11:41465591 C T 0.103981 6.5081e-05
11:41472651 T C 0.198367 -2.9583e-05
11:41480436 T G 0.027709 9.7604e-05
11:41492076 G A 0.225229 -4.0248e-06
11:41505846 G C 1.903835 7.8543e-06
11:41511196 G A 0.037732 -4.5612e-07
11:41515445 T G 0.287398 -2.9930e-05
11:41518794 G A 0.029189 -2.6348e-05
11:41519485 G A 0.888736 9.4968e-05
11:41531398 G A 0.682127 -1.3178e-04
11:41532609 A G 0.233522 1.4432e-04
11:41547371 T C 1.084107 -1.9100e-04
11:41563764 A G 1.230299 -3.7450e-05
11:41566028 G A 0.183774 1.0525e-04
11:41583033 T C 1.823769 2.3753e-05
11:41584658 T C 0.020539 7.7456e-06
11:41589815 G T 0.829650 -7.3799e-05
11:41592112 C T 1.515169 -1.8615e-04
11:41594810 G A 0.027417 1.4353e-06
11:41600957 C T 0.203853 5.4920e-05
11:41605847 A C 0.128821 -1.1601e-05
11:41606880 T G 0.025031 4.0453e-05
11:41612018 T G 1.778409 1.1920e-05
11:41614964 A G 0.032792 -3.8436e-04
11:41631391 G A 0.149597 -4.8013e-06
11:41636557 C T 1.653208 -3.4775e-06
11:41661377 C T 0.059138 9.7417e-06
11:41677291 T C 1.589558 -4.1702e-06
11:41687182 A G 0.028689 -1.6344e-06
11:41692966 A G 0.057469 1.5060e-05
11:41694130 G A 0.210224 -3.6278e-06
11:41696777 C T 0.047437 -4.1924e-06
11:41707247 T G 1.425132 -5.0484e-06
11:41708034 T C 1.660364 -4.7901e-06
11:41708495 G A 0.231597 7.2229e-05
11:41711841 T C 1.719616 4.0492e-06
11:41714983 C T 0.070430 2.2673e-05
11:41715128 T C 0.152193 1.0625e-05
11:41718922 C T 1.872046 3.7991e-06
11:41720897 C A 0.054516 5.7953e-05
11:41726795 C T 1.161314 3.4990e-07
11:41728775 C T 0.235625 -1.2665e-05
11:41740329 G A 0.276097 4.9310e-07
11:41743040 G A 1.308606 1.0745e-05
11:41750739 T C 0.027232 7.5403e-05
11:41760504 C T 0.638413 1.7798e-06
11:41775949 A G 0.108603 -4.0986e-05
11:41781008 G A 0.054996 -3.1408e-06
11:41782960 G A 0.021188 2.4505e-06
11:41787994 C T 0.147175 9.2368e-05
11:41795566 C T 0.071624 1.1386e-05
11:41805765 C T 0.069969 -4.4622e-05
11:41808035 C G 0.158153 2.5185e-05
11:41820825 G A 0.647031 -6.9243e-07
11:41829733 G A 0.075775 4.2025e-07
11:41852664 C T 0.545228 -8.6807e-06
11:41853206 G C 0.079550 -1.4414e-05
11:41859190 C T 0.028741 2.7479e-05
11:41864642 T G 0.054042 -2.2554e-05
11:41875573 C T 0.040228 2.0750e-06
11:41885944 A C 0.130226 -7.6988e-06
11:41888620 T C 0.140359 -1.7894e-05
11:41894463 T C 1.509064 -2.1491e-06
11:41894928 G A 0.037781 -8.4534e-06
11:41903121 G A 1.571957 -7.8204e-05
11:41909977 G A 0.175456 -3.3613e-05
11:41915020 G A 0.028381 4.0904e-05
11:41915366 A C 0.177952 -2.8743e-05
11:41929562 C T 0.190383 -1.8821e-05
11:41938336 G A 0.026226 -1.1138e-04
11:41938644 C A 1.362882 -4.1092e-05
11:41961312 T C 0.038235 7.9334e-06
11:41967671 C T 1.591223 -4.3428e-05
11:41970651 T G 1.388663 -1.6532e-05
11:41971162 T C 0.034168 5.2412e-06
11:41972027 C T 0.056126 -2.9135e-05
11:41973293 T C 0.150548 3.6172e-05
11:41984806 C T 0.088677 1.5495e-05
11:41990889 T C 0.035272 8.2810e-06
11:42017355 A G 0.025473 -9.1567e-05
11:42018576 T C 0.026891 1.0930e-05
11:42027801 C T 0.324157 8.8675e-06
11:42030704 G A 0.034327 1.0522e-05
11:42034646 T C 0.158380 -2.6387e-05
11:42035205 C T 0.161603 3.3623e-05
11:42037423 G A 0.048518 -2.5963e-05
11:42038006 A G 1.379299 -1.4630e-05
11:42046806 G A 0.163112 -2.7353e-05
11:42060905 A G 0.113037 3.4329e-05
11:42068314 C T 0.225745 4.3617e-05
11:42079781 A G 0.093182 -3.0332e-05
11:42083016 G A 0.199309 -1.4245e-05
11:42102946 C A 0.041390 -3.4336e-05
11:42111908 G A 0.216430 2.0118e-05
11:42114756 T C 0.097671 -2.7423e-05
11:42115474 T C 0.141041 6.2107e-05
11:42119554 T C 0.028037 1.5522e-05
11:42124131 A G 0.030880 6.1222e-05
11:42133385 T C 0.045811 -2.0535e-05
11:42134569 A C 1.211383 2.8765e-07
11:42139303 C A 0.147253 4.7387e-06
11:42140637 T C 0.020328 5.9163e-05
11:42148839 G A 0.028618 5.4177e-05
11:42149806 A G 0.388192 -8.5665e-06
11:42176736 C A 0.105208 5.6284e-05
11:42198433 C T 0.266590 -1.0973e-05
11:42200924 C G 0.130135 -1.8503e-05
11:42211903 G A 0.158484 2.5902e-05
11:42216902 T C 0.637842 5.0457e-05
11:42222849 T C 0.033574 1.5823e-05
11:42238875 C T 0.104575 1.7732e-05
11:42246718 A G 1.451422 -4.3880e-05
11:42249586 T G 0.045304 1.0352e-04
11:42254524 A G 0.070874 1.6028e-06
11:42256557 G A 0.115679 -2.3769e-05
11:42263730 A G 1.453208 -6.8682e-05
11:42264393 G A 0.205781 -1.5067e-05
11:42279176 T A 0.094124 6.1878e-05
11:42279894 A T 0.029595 -7.5125e-05
11:42283013 A G 1.962242 -3.0003e-05
11:42290235 C T 0.040900 5.6022e-05
11:42293324 G A 0.040815 5.2124e-05
11:42294180 C T 0.315507 2.4603e-04
11:42305063 C T 0.207936 -1.5631e-05
11:42306765 T C 0.045879 7.2438e-05
11:42315886 G A 1.958221 -2.8461e-06
11:42330132 A G 0.094546 -1.6938e-05
11:42334443 T G 0.071809 -6.0972e-05
11:42337203 T G 1.151327 2.5691e-05
11:42337544 G T 0.074555 -4.8432e-05
11:42339781 G A 0.032399 -1.2932e-04
11:42340185 T C 0.045301 -5.1763e-05
11:42341080 A G 1.107957 1.7008e-05
11:42345483 T C 0.033172 -3.5334e-04
11:42362608 T C 0.029270 -6.5113e-05
11:42375901 C A 1.142891 1.3778e-05
11:42378583 G T 1.130333 9.7458e-06
11:42396787 A G 0.095360 -1.6185e-05
11:42406581 A C 0.979779 -9.6555e-06
11:42411168 G A 0.505104 6.3009e-05
11:42412560 C T 0.230783 -2.0851e-03
11:42416703 C T 0.312657 9.5853e-05
11:42431984 C T 1.333102 2.3140e-05
11:42433286 T C 0.888622 7.8896e-05
11:42437799 C T 1.438238 -2.2783e-05
11:42449785 T G 0.195271 6.1346e-05
11:42458632 C T 1.726860 -4.4577e-05
11:42458937 G A 0.825044 1.9839e-06
11:42466106 T C 0.734319 2.2557e-05
11:42467826 C A 0.049556 1.5255e-05
11:42471435 A G 1.523218 -2.0132e-05
11:42474815 G T 0.280917 1.9474e-05
11:42477172 A C 0.045726 5.1000e-06
11:42486266 G C 0.027702 -3.2308e-05
11:42491717 C T 1.812129 1.2008e-05
11:42496461 T C 0.594713 -1.2062e-04
11:42512144 T C 0.043840 -1.6005e-04
11:42521711 G A 1.643883 -4.0150e-05
11:42528350 T G 0.154680 1.5145e-04
11:42545391 A C 1.062757 -1.1058e-04
11:42545906 C A 0.032448 3.7374e-06
11:42548520 T C 0.192314 8.2151e-05
11:42556215 A G 0.022694 -8.2573e-05
11:42557353 G A 1.072987 -1.0366e-04
11:42557965 G A 0.243123 -8.6949e-05
11:42562801 T C 0.042724 -1.4111e-04
11:42567287 A C 0.046541 1.4379e-05
11:42567773 T G 0.164806 -2.1493e-05
11:42571996 G A 0.201766 4.3371e-05
11:42575699 T C 0.046421 -3.1973e-05
11:42583080 C T 0.142839 -1.8638e-04
11:42599037 A C 0.046953 -9.8196e-05
11:42607381 T C 0.058190 3.6403e-05
11:42609917 T G 1.191817 3.6510e-05
11:42616853 A G 0.079118 4.1426e-05
11:42623993 A G 0.904315 1.1745e-04
11:42632055 A G 0.117087 2.3910e-05
11:42633937 A G 0.060209 5.8657e-05
11:42639510 T C 0.032068 -9.6593e-05
11:42643368 A G 0.200347 2.1978e-04
11:42644823 G A 1.907989 2.5583e-05
11:42648726 C T 0.613570 4.1078e-05
11:42664285 C A 0.095967 -3.0185e-05
11:42666583 G A 1.966559 -4.8222e-05
11:42669362 A G 0.099998 -1.1005e-04
11:42674541 C T 0.273072 1.3945e-05
11:42678748 C T 0.217962 -1.6189e-04
11:42687594 T G 0.032740 -6.6354e-05
11:42694356 A G 0.058219 -5.5633e-06
11:42695890 G T 1.141742 2.9390e-05
11:42696838 A C 0.031763 6.3510e-05
11:42714796 G A 0.434347 -1.0751e-04
11:42717604 C T 1.567338 -3.6637e-05
11:42724356 T G 0.043967 -1.8037e-04
11:42729543 C T 0.033616 9.0685e-05
11:42730635 G A 1.688041 8.0812e-05
11:42732507 G A 0.033311 -4.7436e-05
11:42735507 C T 0.032597 -4.8029e-05
11:42745325 A G 0.441500 7.6014e-05
11:42754318 C T 0.231948 -1.1542e-04
11:42761027 T C 0.083182 -2.7312e-05
11:42770635 G T 0.037206 9.9652e-05
11:42778594 G A 0.110073 4.5896e-05
11:42783840 T C 0.740216 -3.0855e-05
11:42792434 G A 0.185342 -4.2601e-05
11:42806010 G C 0.107723 7.6581e-05
11:42806138 T C 0.037534 3.3647e-05
11:42808742 G A 0.519152 5.7586e-05
11:42830791 T C 0.169328 -7.6644e-05
11:42831047 G A 0.093014 -1.8245e-04
11:42833005 G A 0.328506 1.0401e-06
11:42839207 G A 0.042240 -1.3962e-04
11:42840628 C A 0.045733 1.5077e-05
11:42845607 T G 1.863545 7.6147e-04
11:42845859 T G 1.204628 3.2033e-05
11:42847493 C G 0.403875 8.4110e-05
11:42848592 T C 0.565998 7.1598e-06
11:42848756 T C 0.039696 -7.5548e-05
11:42850223 G A 0.104117 3.8665e-05
11:42850771 G A 0.174031 -4.3333e-05
11:42855983 A G 0.038816 -3.4411e-05
11:42856020 T C 0.700995 1.2280e-05
11:42856040 A G 0.052614 1.0452e-04
11:42858028 A G 0.023983 4.0974e-05
11:42858400 G A 1.696246 -3.1220e-05
11:42865573 G A 1.532605 -7.0117e-06
11:42867572 C T 0.116889 -3.3132e-05
11:42868302 T C 0.352927 -3.1492e-05
11:42874864 C T 0.044976 3.2147e-05
11:42875494 T C 0.601220 -2.1546e-05
11:42878794 C T 1.100943 -4.8131e-05
11:42884263 G T 0.268242 1.6573e-04
11:42893654 T G 0.676833 4.1132e-06
11:42904493 T C 0.237638 4.2205e-05
11:42916170 T C 0.041435 2.7341e-05
11:42916745 A G 0.059852 -3.0700e-05
11:42916890 T A 0.473451 -1.5267e-05
11:42925753 T C 0.112563 -3.0431e-05
11:42927958 C A 0.036265 2.5879e-05
11:42929082 T C 0.370671 8.9594e-06
11:42940088 T C 0.058755 -3.6422e-05
11:42942016 A G 0.241007 -3.4404e-05
11:42947480 T C 1.544014 2.0352e-05
11:42954286 A G 0.021597 2.3967e-05
11:42961389 A G 0.247209 -1.1367e-06
11:42967946 C T 0.676262 1.0945e-05
11:42971040 G T 0.612298 2.6452e-05
11:42976174 A G 0.069358 3.1313e-05
11:42981965 T C 0.047683 2.8517e-05
11:42982727 T C 0.077979 -1.4426e-05
11:42984313 T C 0.058498 -8.2736e-05
11:42987018 A G 0.111024 1.4059e-04
11:42990147 T C 0.073821 -2.6715e-06
11:42995012 C A 0.065223 6.7159e-05
11:42999903 A G 0.038858 2.8940e-05
11:43018411 T C 0.049553 8.3421e-05
11:43019107 A G 0.096967 6.7974e-06
11:43019991 T C 0.596173 -1.3712e-05
11:43020214 T C 1.446388 3.0604e-05
11:43034738 T C 0.027975 2.0338e-05
11:43039990 A G 0.351827 -2.3479e-05
11:43047469 T C 0.052276 5.7891e-05
11:43047619 C T 0.176397 2.2450e-04
11:43066464 C T 0.082741 4.5315e-06
11:43077668 C A 0.274769 -3.1965e-06
11:43080593 T C 0.050283 5.0863e-05
11:43082091 G T 0.059504 2.2460e-05
11:43084128 A C 0.091047 -1.1853e-05
11:43086094 G T 0.541784 -9.3432e-05
11:43088900 C T 0.157591 5.4094e-05
11:43092748 G A 0.027910 2.7408e-05
11:43093298 C T 0.034012 -1.1001e-04
11:43094776 T C 0.027819 3.7968e-05
11:43099328 C A 0.578036 -1.0722e-05
11:43113157 C T 0.037333 -1.2025e-04
11:43133261 G T 0.109583 7.8750e-06
11:43134433 A C 0.027407 -4.0555e-06
11:43142158 C T 0.037193 5.6550e-07
11:43145338 C T 1.337389 -2.3330e-05
11:43147547 C T 0.046148 1.2097e-04
11:43151510 C T 0.371087 4.4640e-05
11:43161000 T C 0.149292 -3.8768e-05
11:43168862 A G 0.025590 2.5962e-05
11:43171807 A G 0.029429 -1.0016e-04
11:43196088 C A 0.068953 -6.5970e-05
11:43196140 T G 0.148311 2.0858e-05
11:43198804 T C 0.066028 3.3244e-05
11:43199299 T C 0.155968 -1.1010e-04
11:43205560 G A 0.325981 -8.0081e-05
11:43209934 C T 0.117759 -2.3294e-05
11:43211912 C T 1.717084 -1.9783e-05
11:43219383 G A 0.086970 -3.3987e-05
11:43220845 A G 0.111735 -1.2582e-05
11:43221539 A C 1.172732 -1.7088e-05
11:43237754 T C 0.491465 5.3514e-05
11:43238011 T C 0.207150 -3.6863e-05
11:43247172 G A 0.143988 -1.5819e-05
11:43252927 G T 0.131726 -4.1561e-05
11:43254025 T C 0.059631 2.1306e-04
11:43271567 A G 0.156049 -7.9955e-06
11:43285357 T C 0.118476 1.3773e-07
11:43285881 C T 0.224051 4.0484e-05
11:43292642 A G 1.368750 -1.4946e-05
11:43300430 C T 0.033746 -3.7407e-06
11:43309387 A G 0.163430 -5.3766e-05
11:43338706 G A 0.196323 3.4696e-05
11:43341479 G A 0.051698 2.5559e-05
11:43357268 G A 0.181756 -7.7062e-05
11:43373738 G T 0.180181 -9.7144e-05
11:43381417 A C 0.268625 -1.2707e-05
11:43381968 G T 0.049842 -1.7256e-05
11:43430862 T C 0.238508 2.9314e-05
11:43432119 A G 0.105899 3.0673e-06
11:43449285 C T 0.092543 -4.2642e-05
11:43465302 C T 0.046424 -4.6536e-05
11:43468843 A G 0.042208 1.5836e-05
11:43472231 A G 0.031253 5.4215e-05
11:43472693 A G 0.084393 -8.0558e-05
11:43481640 T C 0.462500 6.4609e-05
11:43486812 A G 0.048703 1.8908e-05
11:43491307 A G 0.256742 -8.3434e-06
11:43503739 C T 0.022159 -4.0626e-05
11:43507255 G A 0.029212 -1.5268e-04
11:43522972 C T 0.047420 -6.3006e-06
11:43524046 A G 0.048394 2.0319e-05
11:43527246 T C 0.051270 -1.4280e-04
11:43530020 T G 0.162771 -1.3453e-05
11:43536147 C T 0.986215 -3.4612e-05
11:43540712 T C 0.028858 -1.5451e-04
11:43544452 T C 0.024703 2.4955e-05
11:43554785 C T 0.035512 -7.8439e-05
11:43554976 T C 0.216200 -1.0995e-05
11:43555870 C T 1.086623 6.9352e-06
11:43560396 A G 0.159853 1.2869e-04
11:43565476 C T 1.218793 -1.8391e-05
11:43570979 A G 0.632302 -1.8883e-05
11:43572717 G A 0.241065 3.1818e-05
11:43576067 A G 0.104708 -9.5190e-06
11:43578626 C T 0.088431 4.2196e-05
11:43587280 T C 0.054597 -2.5077e-05
11:43591785 T A 0.040747 -1.3948e-04
11:43594287 A G 0.368935 5.9736e-04
11:43594337 T C 0.178523 -2.5685e-04
11:43595641 C T 0.020935 -6.0751e-05
11:43596350 G A 0.214755 4.4564e-05
11:43599281 A G 0.058054 2.9352e-05
11:43607505 C A 0.316802 3.2779e-05
11:43607807 G T 0.040883 3.9633e-06
11:43611826 G A 0.911978 -1.4669e-04
11:43622483 A G 0.065415 1.8507e-05
11:43633894 A C 0.058424 1.2925e-05
11:43641807 G A 0.055979 2.2790e-04
11:43644592 A G 0.027232 -1.9652e-05
11:43653833 T G 1.380506 -1.8932e-04
11:43656045 G A 0.039345 2.1559e-06
11:43660296 G A 0.454431 -4.5415e-06
11:43662064 C T 0.033762 2.2726e-06
11:43681509 C T 0.039218 6.2843e-06
11:43687399 G A 0.069709 -4.7187e-06
11:43698340 A G 0.056002 -1.1382e-04
11:43703196 A G 0.062224 -1.0198e-04
11:43704795 T C 0.030744 -2.4249e-05
11:43719101 T C 0.632088 1.4028e-04
11:43728330 C T 0.828942 -7.0698e-04
11:43730455 A G 1.059719 3.4406e-04
11:43732932 G T 0.083624 -9.5759e-05
11:43743789 C T 0.049433 -2.0032e-05
11:43748673 T C 1.054081 1.1700e-04
11:43752296 T C 0.030166 1.2420e-04
11:43760215 T C 0.209792 -1.3747e-04
11:43762210 G A 0.454895 4.3164e-05
11:43780553 A C 1.388315 -2.3898e-04
11:43801497 G A 0.072257 -6.8745e-05
11:43806378 A C 0.037466 -2.9577e-05
11:43815417 T C 0.115500 -2.9589e-05
11:43827092 A G 0.093507 8.6178e-05
11:43827172 C T 0.034149 -2.8271e-05
11:43851308 T G 0.281218 -5.8307e-05
11:43859063 T C 0.165429 -4.5057e-07
11:43860390 T G 0.046216 5.2591e-05
11:43863330 T C 0.072861 2.8361e-05
11:43864278 C T 1.509755 -1.2834e-04
11:43869904 T C 0.115607 -2.7124e-05
11:43876698 T C 0.615544 2.1590e-04
11:43877934 A C 0.581071 2.4295e-04
11:43878769 C A 0.042269 -4.8670e-05
11:43878973 T C 0.070890 5.7816e-05
11:43879768 T C 0.056392 2.7634e-05
11:43886005 T C 0.037446 2.6377e-05
11:43891637 A C 0.140879 -2.8628e-05
11:43899696 A G 0.400899 -5.6479e-05
11:43900075 T C 1.791856 -5.4286e-05
11:43902894 A G 0.063708 1.2498e-05
11:43903856 G A 0.096633 -5.3554e-06
11:43914033 A C 0.214168 8.2980e-05
11:43914516 C A 0.063263 6.1054e-06
11:43921411 T C 0.060040 -6.4420e-05
11:43924115 A G 1.788555 -6.7888e-05
11:43924706 A G 0.686574 -1.2174e-05
11:43924747 C T 0.163200 1.9532e-05
11:43925152 T C 0.031565 3.2294e-04
11:43930001 A G 0.023480 5.7622e-06
11:43932498 A G 0.086308 -8.2519e-06
11:43935165 C T 0.144017 -2.4549e-06
11:43940602 G C 0.519729 5.6032e-05
11:43945447 T C 0.476554 2.5784e-05
11:43946967 G A 1.289008 -7.8927e-05
11:43949511 A G 1.444246 -3.9000e-05
11:43953156 A G 0.062273 6.9702e-05
11:43953774 G A 0.367075 -4.2780e-06
11:43955081 A G 0.345144 -1.6780e-05
11:43957859 A G 0.584310 -5.2788e-05
11:43959411 C G 0.180009 6.3997e-05
11:43960532 T C 0.383469 -2.9149e-05
11:43967615 T C 1.219234 1.7090e-06
11:43970813 C G 0.137854 8.0007e-05
11:43973072 T C 0.042198 -2.3811e-05
11:43975742 A G 0.333835 -2.5129e-05
11:43981236 T C 0.040530 -3.4651e-05
11:43983744 A G 0.124585 8.6160e-05
11:43989412 A G 0.046771 -5.9492e-05
11:43990521 C G 0.631695 -2.8695e-05
11:43990987 A G 0.034015 7.3683e-06
11:43991355 A G 1.797835 -1.5260e-04
11:43993128 G T 1.973414 -1.5422e-04
11:43993753 A G 0.031364 -4.1093e-05
11:43995149 T C 0.135309 1.1280e-04
11:43996684 C A 0.027313 -3.1659e-06
11:44000394 T C 0.144046 -6.9222e-06
11:44001678 G A 0.668333 -1.6311e-06
11:44002193 T C 0.259280 -2.6351e-05
11:44005137 T G 0.349499 -2.1277e-05
11:44009294 A G 0.352424 -2.9182e-05
11:44014312 A G 0.700810 1.6786e-06
11:44014543 T C 0.040770 2.5187e-05
11:44023161 T C 0.896993 1.2688e-05
11:44026867 A G 0.057362 -2.3464e-05
11:44027994 T C 0.176364 9.1295e-06
11:44029906 T C 0.180097 -1.9716e-05
11:44032746 C T 1.025430 3.6016e-05
11:44032988 G T 0.039118 1.0433e-06
11:44035365 C A 0.202207 -1.4362e-05
11:44036274 T A 0.417430 -1.8618e-05
11:44036492 G A 0.030900 7.2792e-05
11:44040834 A C 1.062607 4.4331e-05
11:44041968 G A 0.623068 -1.9809e-05
11:44048617 C T 0.757753 2.7541e-05
11:44052598 C T 0.418919 -2.8981e-05
11:44055582 T C 1.629079 1.3710e-05
11:44061886 G A 0.085367 3.4181e-05
11:44066354 C T 0.234213 2.0718e-05
11:44079008 A C 0.072108 3.7911e-05
11:44079831 G A 0.215589 -2.2874e-05
11:44080210 C T 1.525977 -1.1407e-06
11:44081716 A G 0.902215 3.5259e-05
11:44085364 A C 0.255369 -2.6545e-05
11:44087183 A C 0.552576 1.7184e-05
11:44087989 T G 0.200214 8.8212e-05
11:44089352 A G 0.272033 1.3508e-04
11:44097226 G A 0.615830 -9.0725e-05
11:44097864 T C 0.228060 1.8427e-06
11:44104981 T C 0.784430 -2.3387e-06
11:44115955 G C 0.414450 1.2885e-05
11:44116029 G A 0.028991 -4.4578e-05
11:44117122 A G 1.165861 -1.3022e-05
11:44122075 A G 0.025901 -1.8044e-05
11:44125697 A G 0.050900 1.4503e-05
11:44126330 C T 0.244100 -3.8085e-05
11:44158438 G A 0.626359 -3.1938e-05
11:44162383 C A 0.053091 -3.1830e-05
11:44166532 G A 0.077291 1.1449e-05
11:44171149 C T 0.056547 -6.1261e-05
11:44188665 T C 0.148233 -5.6846e-05
11:44193418 C T 0.170694 1.6202e-05
11:44193546 C G 0.092283 -6.3567e-05
11:44198674 C T 0.053617 1.0680e-05
11:44203347 C T 0.167929 5.1078e-05
11:44207510 A G 0.022026 3.9126e-06
11:44208314 A G 0.031231 -3.4967e-05
11:44210639 T C 1.202152 1.3710e-04
11:44226049 A G 0.128428 6.2351e-06
11:44228976 C T 0.113605 7.5700e-06
11:44233957 T C 1.825807 1.0004e-04
11:44241895 A G 0.051728 -4.7204e-05
11:44246730 A C 0.151593 1.5811e-05
11:44250281 C T 1.797816 6.8997e-05
11:44252532 A G 0.060011 -1.9035e-04
11:44252958 A G 0.298992 1.4628e-05
11:44254486 G A 0.040153 -1.2607e-04
11:44267310 G C 0.072276 -1.8107e-05
11:44284178 T C 0.047148 -3.5886e-05
11:44287048 T G 0.601967 7.0467e-05
11:44289071 A G 0.197491 2.0546e-05
11:44290126 C T 1.526964 -1.1959e-06
11:44290303 T C 1.040871 -5.7779e-05
11:44290587 T C 0.203882 -3.5301e-05
11:44291595 T C 0.136744 9.7940e-06
11:44291786 A G 0.104666 -2.2684e-05
11:44292221 A C 1.222409 -1.2252e-05
11:44293529 C A 0.439517 3.7976e-05
11:44296493 A G 1.131680 2.3970e-06
11:44299785 A G 0.068359 -7.7677e-06
11:44301375 T C 0.106425 -2.0139e-05
11:44301813 A G 1.822198 -3.7180e-05
11:44302907 T G 0.059410 -7.9886e-05
11:44304101 T A 0.186300 2.7781e-06
11:44305553 C T 0.293591 2.6098e-05
11:44308495 T C 0.052886 -2.2268e-06
11:44311502 T G 0.109788 -4.0714e-05
11:44312881 T C 1.431769 -8.6922e-06
11:44317862 A C 0.835171 5.4911e-05
11:44319781 A C 0.135338 2.4139e-05
11:44326329 T G 0.101819 2.9508e-05
11:44329838 G A 0.860319 1.0025e-04
11:44330199 A G 0.029465 -6.5415e-05
11:44331509 G C 0.997063 -2.8994e-04
11:44338359 C T 0.545838 7.1354e-07
11:44339744 C G 0.934248 -2.9614e-05
11:44340085 A G 0.480365 2.6367e-05
11:44341711 C T 0.036038 7.0643e-05
11:44343675 T G 0.753099 -4.0231e-05
11:44343873 G T 1.571837 -1.6782e-05
11:44345000 C A 0.976196 -6.0778e-05
11:44346828 G A 0.069316 4.2108e-05
11:44346871 A G 0.500820 7.9104e-05
11:44348017 A C 0.145763 -4.7621e-05
11:44348456 T C 0.045139 -1.3162e-05
11:44351240 T C 0.836872 1.0789e-04
11:44351750 A G 0.038595 2.8306e-05
11:44352873 G C 0.070189 6.2665e-05
11:44355561 T C 0.210591 -1.2760e-06
11:44360069 G A 0.791243 -7.2807e-05
11:44362601 A G 0.021506 -5.9864e-05
11:44369196 G A 1.122959 -3.3194e-05
11:44372806 T C 0.027076 7.2032e-05
11:44375944 T G 0.155868 9.2176e-06
11:44379825 C T 0.541716 -2.0438e-05
11:44380558 C T 0.064694 -4.4646e-05
11:44381381 A C 0.064545 1.3258e-04
11:44384713 G A 0.169464 2.4781e-04
11:44384819 T C 0.090248 7.8634e-05
11:44387695 T C 0.104344 -4.9197e-05
11:44393689 A G 0.024671 -5.1047e-05
11:44394376 T C 0.063042 -1.3386e-04
11:44396524 A G 1.146744 -6.0903e-05
11:44407163 C T 0.072754 4.7059e-05
11:44429479 A G 1.951632 -2.4125e-04
11:44431807 A G 1.703929 -7.1940e-05
11:44431962 T C 1.165605 -4.4065e-05
11:44432551 C T 0.089404 -1.9616e-04
11:44439411 C T 0.395608 4.6022e-05
11:44444702 A G 0.117701 -1.2817e-05
11:44451130 T C 0.624145 7.2847e-06
11:44454641 C T 0.049858 1.1770e-04
11:44456055 A C 0.120414 -1.4946e-05
11:44457605 C A 0.384547 4.1778e-04
11:44458019 G A 1.072543 1.1108e-05
11:44486267 T C 1.553391 -1.7117e-05
11:44488080 C T 0.039900 8.7225e-05
11:44492917 T C 0.279437 -8.1988e-05
11:44496303 C G 0.038972 4.9024e-05
11:44496781 C A 0.382684 -1.3940e-05
11:44498180 G A 0.048780 2.2211e-05
11:44498540 T C 0.032630 5.8746e-05
11:44501421 T C 0.115318 -8.2477e-05
11:44502787 T C 0.316964 2.5530e-04
11:44506198 A G 0.910628 -1.8662e-04
11:44506778 C A 0.278112 -2.3711e-05
11:44510409 A G 0.020867 -2.0821e-05
11:44514590 T C 0.552943 3.3486e-06
11:44515947 A G 1.208867 -4.1386e-04
11:44515956 A G 0.027037 -5.1674e-05
11:44521267 A G 0.223600 2.4348e-05
11:44521492 T C 1.152985 -6.4407e-05
```
