## Supplemental_Data_Files for "Common genetic variation associated with Mendelian disease severity revealed through cryptic phenotype analysis": SupplementalDataFile_10.txt (part 14 of 21)

```
11:44521534 C G 0.514189 4.0342e-05
11:44522373 C T 0.800068 2.9494e-05
11:44522476 A G 0.020413 1.6966e-05
11:44522584 C T 0.022564 6.5728e-05
11:44525781 T C 0.075652 3.8446e-05
11:44525880 T C 0.059936 -1.4118e-04
11:44527749 C T 1.261721 -2.6695e-05
11:44539266 G A 0.979376 -4.4412e-06
11:44539548 T C 0.322186 3.0955e-05
11:44541270 A G 0.071884 -4.0903e-06
11:44541586 T C 0.080865 -1.0566e-05
11:44542268 C T 0.411883 -1.1915e-04
11:44543849 C A 0.053643 5.4306e-05
11:44546505 A G 0.069735 1.6288e-04
11:44547746 G T 0.051001 1.9206e-05
11:44548983 G A 0.634256 -1.0351e-04
11:44550047 C T 0.482731 9.1865e-05
11:44552724 T C 1.340376 1.7594e-06
11:44555927 C T 0.287973 2.9089e-05
11:44556587 C T 0.058696 -8.2542e-05
11:44557613 A C 0.106973 -8.8598e-06
11:44561449 A G 0.055444 5.4668e-05
11:44562456 A G 0.072283 -7.4573e-05
11:44563416 A G 0.062111 -8.5765e-05
11:44563780 G A 0.029416 -1.8493e-05
11:44573235 G A 1.496616 5.0532e-05
11:44577499 T C 0.245428 -5.8332e-05
11:44587364 A G 0.135325 3.1923e-05
11:44595966 G T 0.500511 1.7206e-05
11:44596428 A G 0.055058 -6.2438e-05
11:44598235 G A 1.084698 9.0899e-07
11:44601043 A G 0.292465 -6.9633e-05
11:44603328 G A 1.324072 5.9291e-06
11:44605531 T C 0.211172 6.3898e-05
11:44609674 G A 0.245629 -9.3842e-05
11:44612648 T C 0.038793 5.7646e-05
11:44612810 T C 0.056645 -6.1688e-05
11:44614458 A G 0.379286 2.0966e-06
11:44615430 A G 0.763135 -1.4282e-06
11:44616658 A G 0.137698 9.2467e-06
11:44618763 C T 1.215589 4.3564e-07
11:44621172 A G 0.572388 -1.4003e-05
11:44624149 C T 0.107506 2.7284e-06
11:44624510 A G 0.338506 9.8287e-06
11:44636547 A G 0.265785 -6.5384e-06
11:44636684 T G 0.717461 -1.8299e-05
11:44640268 G A 1.369227 1.6902e-06
11:44645705 G A 0.100648 -1.7195e-05
11:44648701 A G 0.203515 2.4687e-05
11:44649122 T C 0.311320 -9.8707e-06
11:44649133 T G 1.788990 -3.3885e-05
11:44649802 T C 0.928172 -2.1083e-05
11:44650413 T C 1.075730 4.3985e-05
11:44651324 G A 1.281365 -1.2790e-05
11:44654277 G C 0.064207 1.6286e-04
11:44656138 T C 0.124935 -1.4114e-05
11:44662590 A G 0.041231 5.0957e-05
11:44663216 G A 0.038835 1.7425e-05
11:44664135 C T 1.090060 -2.8413e-05
11:44664416 C A 0.024038 -4.6710e-05
11:44674461 A G 0.222944 -1.0072e-05
11:44674721 A G 1.395423 -1.5674e-05
11:44680026 C A 0.400273 4.2739e-05
11:44680267 T C 0.070660 -5.1277e-05
11:44683702 A G 1.446463 3.2282e-05
11:44691091 C A 1.219455 5.0138e-05
11:44691479 A G 0.255532 2.2214e-05
11:44693451 T C 0.107645 -3.2285e-05
11:44694795 G A 0.370464 -8.4150e-06
11:44695910 G T 0.307178 -5.5815e-05
11:44696658 C T 0.157698 -1.0649e-04
11:44703755 T G 0.033756 -6.7605e-05
11:44704275 G A 1.444473 2.4180e-04
11:44705461 G A 0.670972 -2.5310e-05
11:44708420 A G 1.346150 1.3049e-05
11:44709822 T C 0.106999 -9.1930e-05
11:44711162 A G 1.905984 -1.1611e-04
11:44718203 G A 0.059258 1.6603e-05
11:44721025 T G 0.035629 1.4075e-05
11:44723373 T C 0.058268 1.5690e-05
11:44724339 A G 0.082822 3.2197e-05
11:44729347 C T 0.118590 -2.1305e-05
11:44731684 T G 0.097668 4.4257e-05
11:44736354 C T 1.792947 -1.9373e-05
11:44738158 A G 0.075165 1.2250e-04
11:44739283 T C 0.079787 -6.9649e-05
11:44739820 A G 0.079420 -4.8957e-06
11:44745048 G A 1.721190 -2.2679e-05
11:44745296 A G 0.056586 2.5010e-06
11:44745971 A G 0.027180 -6.7499e-05
11:44751545 G A 0.120813 4.5938e-06
11:44752877 G A 0.024486 3.6284e-05
11:44759340 A G 0.025486 2.1132e-05
11:44760485 G A 0.059001 1.2659e-05
11:44764573 A G 0.405755 -2.5950e-05
11:44767180 A G 0.037096 4.8098e-05
11:44776296 T C 0.111690 7.3790e-07
11:44786223 T C 0.202207 -5.8698e-05
11:44787006 C T 0.078804 -4.2023e-05
11:44788115 C A 1.477801 2.0863e-05
11:44793443 C A 0.072409 -6.5725e-06
11:44793623 T C 0.069777 6.9841e-05
11:44797593 T C 0.057242 1.0225e-06
11:44806045 A G 0.376001 -4.2806e-05
11:44807313 G A 0.107331 2.4107e-05
11:44808565 G A 0.043165 7.7620e-05
11:44813619 A G 0.055269 -1.6895e-05
11:44822583 C T 0.146883 -5.4512e-05
11:44824533 C T 0.913669 -1.8153e-05
11:44830733 C T 0.386257 -1.4021e-05
11:44834194 A C 0.868365 1.0073e-04
11:44837702 T C 0.060274 -1.9929e-05
11:44841109 T C 0.048203 3.2011e-05
11:44846315 C T 0.044165 -1.8534e-05
11:44849275 C T 0.196086 -2.1927e-05
11:44853691 T C 0.548964 -2.1700e-05
11:44853929 G A 1.762291 8.1075e-06
11:44860124 T C 0.048894 8.0229e-06
11:44861065 A G 0.023957 3.0571e-05
11:44861191 A C 0.201545 2.3097e-05
11:44863379 T C 0.029452 -4.6758e-05
11:44863818 G A 1.019601 1.9123e-05
11:44864327 G A 0.039254 -2.4201e-06
11:44873335 A C 1.235739 -2.4595e-05
11:44874461 G T 0.684630 -4.6245e-05
11:44877236 G A 0.202077 8.0982e-06
11:44880141 T C 0.443061 1.1312e-05
11:44880403 G A 0.332771 -8.2373e-07
11:44881786 T C 0.275607 -1.0910e-06
11:44883461 G A 0.257031 -1.8617e-05
11:44884772 A G 0.446518 7.1216e-05
11:44886593 G C 0.417215 5.5713e-06
11:44887757 G A 0.904309 2.9525e-05
11:44890424 G A 0.032831 -1.1007e-05
11:44892829 T C 0.594667 -5.9105e-05
11:44895676 A G 0.042773 -1.7654e-05
11:44897149 T C 0.336098 -2.5238e-05
11:44900373 G A 1.038436 2.1431e-05
11:44901931 G A 0.022058 3.0520e-05
11:44907443 A C 0.177880 4.0041e-05
11:44910016 G C 0.337701 -9.7634e-06
11:44911479 A G 0.222941 -5.3132e-05
11:44913682 G A 1.684393 4.1358e-05
11:44915348 T C 0.331719 2.9923e-05
11:44915538 T C 0.034256 -1.9082e-05
11:44917309 G T 0.050569 -4.0050e-06
11:44917533 G A 0.351804 7.5495e-05
11:44918572 A G 1.127931 3.2251e-05
11:44918861 A G 0.591366 -1.0565e-05
11:44919413 C T 0.121274 7.3408e-05
11:44919900 T C 0.054626 6.8057e-06
11:44921454 A G 0.185339 6.1686e-05
11:44921627 C A 0.026281 -2.4381e-05
11:44926820 T C 0.210899 -3.0760e-05
11:44935755 C A 0.148649 1.2136e-05
11:44939003 C T 0.045927 1.2489e-04
11:44940633 A G 0.105065 -3.9142e-06
11:44940828 A G 0.752223 4.6397e-05
11:44944360 A G 0.077220 1.5186e-05
11:44947404 G A 0.262886 -1.0481e-05
11:44950703 G A 0.031834 5.0994e-05
11:44951617 C G 1.035726 1.7099e-05
11:44952669 C G 1.775946 1.2602e-05
11:44954514 T C 0.081098 2.0719e-05
11:44959206 A C 0.140937 -4.2102e-05
11:44959620 C T 0.660102 -1.7173e-05
11:44961840 T C 1.683017 8.8713e-07
11:44962455 A G 0.246171 -5.6542e-06
11:44966667 A G 0.297106 -4.4266e-05
11:44968187 C T 0.853224 -5.0437e-06
11:44968756 A G 0.837216 1.8582e-05
11:44973082 A G 0.904380 3.6440e-05
11:44976681 A G 0.168653 1.4773e-05
11:44979332 A G 0.128467 -3.3912e-05
11:44980383 G A 0.682449 5.0186e-06
11:44980550 G A 0.124079 -5.8332e-05
11:44981890 G T 0.084153 -4.3509e-06
11:44985567 C T 0.157753 -4.0485e-05
11:44985936 C T 0.433869 -9.6342e-05
11:44988051 G A 0.277363 -5.9377e-05
11:44999605 A G 0.416105 6.9943e-06
11:45001043 G A 0.098791 -4.8088e-05
11:45002012 G A 0.514916 -1.2269e-05
11:45002817 T C 0.099456 -5.6753e-05
11:45003510 G C 0.051620 2.5277e-09
11:45011280 C G 0.157903 1.5829e-05
11:45014881 G A 0.200620 1.2200e-05
11:45016652 C G 1.750012 4.8903e-05
11:45016745 C T 0.031523 -9.3191e-05
11:45020399 T C 0.031179 -1.0457e-04
11:45026837 C A 0.113793 1.2856e-04
11:45027107 T C 0.026531 -3.6381e-05
11:45027867 T C 0.120797 8.1441e-05
11:45029390 T C 0.047343 -2.0022e-05
11:45033168 T C 0.529833 -1.1717e-04
11:45041936 A G 0.371947 -2.5074e-05
11:45044713 T C 0.032110 2.2258e-05
11:45046532 A G 1.511722 -1.2918e-05
11:45054430 C T 0.090514 3.7312e-05
11:45060671 A G 1.161139 -8.9153e-05
11:45062339 G T 0.305130 -1.9940e-04
11:45062465 T C 0.336104 2.1344e-04
11:45064965 A G 0.461082 -5.7637e-05
11:45069813 T C 0.037518 -3.4555e-05
11:45071273 C T 0.032032 -4.2334e-05
11:45071979 G A 0.896347 -1.1657e-05
11:45073010 C T 0.052507 -5.8513e-05
11:45075826 G A 0.409432 7.8266e-05
11:45080445 A G 0.516350 1.3250e-05
11:45082279 T G 0.190519 -7.7069e-05
11:45084758 G A 0.164738 -3.0169e-05
11:45088590 C A 0.024337 5.8793e-05
11:45090566 T C 0.590870 1.0420e-05
11:45092430 A G 0.030588 -2.1466e-05
11:45093494 T C 0.044201 3.1083e-05
11:45097231 C T 0.244649 -2.7945e-05
11:45102954 A G 0.056018 -7.0699e-05
11:45106508 G T 0.654996 4.7477e-06
11:45107401 C T 0.485185 8.7877e-06
11:45107603 T C 0.214862 2.4443e-05
11:45112100 C T 0.229134 -1.0463e-05
11:45112870 C T 0.259001 -1.8147e-05
11:45113062 G C 0.042143 8.5538e-05
11:45117657 T C 0.197734 -1.4121e-05
11:45119181 C A 0.524205 1.6913e-05
11:45126227 A G 0.040257 -3.9704e-06
11:45128226 T C 0.094630 2.3741e-05
11:45130002 T C 0.209620 -1.5378e-05
11:45139917 G T 1.678239 6.2142e-07
11:45152478 G A 1.171694 -4.7552e-06
11:45155411 T C 0.505691 1.0022e-05
11:45157536 T C 0.049832 -1.0609e-05
11:45175323 G T 0.852967 7.5366e-06
11:45178423 C T 0.024518 -7.5405e-05
11:45178890 C T 0.525731 3.8096e-06
11:45182424 T C 0.047752 -1.9444e-05
11:45205567 T G 0.276804 4.3291e-05
11:45207183 T G 0.225619 2.1070e-05
11:45208050 A G 0.025820 -6.9346e-05
11:45209921 C T 0.041169 8.2941e-05
11:45218483 C T 1.528561 5.4879e-05
11:45226523 A G 0.029790 -1.4584e-05
11:45228378 A G 0.026388 2.1027e-06
11:45234671 G T 0.196605 -1.4716e-04
11:45242558 A G 0.888947 5.5607e-05
11:45245538 G T 0.238199 -1.7475e-05
11:45245778 T G 0.166968 -1.4047e-04
11:45246955 C T 1.954855 2.9122e-05
11:45251348 A G 0.230215 -7.9464e-05
11:45257226 T C 0.102050 -1.7310e-05
11:45260569 G A 0.030052 7.3092e-06
11:45264277 T C 1.801276 6.0260e-05
11:45266939 G A 1.092514 6.2628e-05
11:45272562 C T 0.026440 2.8829e-05
11:45284774 A G 1.754157 4.4061e-05
11:45286477 A G 0.600685 -6.8502e-06
11:45297599 C T 1.147795 3.1641e-05
11:45313976 G C 0.150087 -5.8699e-05
11:45322536 A G 0.058469 -9.4675e-05
11:45350127 C T 1.647768 -4.2819e-06
11:45352917 A G 0.032253 1.6428e-05
11:45356463 A G 1.670209 -3.4688e-05
11:45365538 G A 0.222188 -1.7372e-05
11:45366369 A G 0.027271 -1.0640e-05
11:45373346 C G 0.105088 -3.2351e-05
11:45373480 C G 0.377315 -5.9332e-05
11:45377564 G T 0.301488 8.5576e-06
11:45392746 G T 1.290320 -1.9039e-06
11:45404716 T C 0.048725 -6.3167e-05
11:45405606 A G 0.082020 -2.5533e-05
11:45416657 T C 1.048527 3.6242e-05
11:45417419 C T 0.027969 -1.0538e-04
11:45426286 T C 0.053597 2.4220e-05
11:45426928 C T 0.609932 -3.7562e-05
11:45435746 T C 0.069303 -1.6175e-04
11:45436808 G A 1.833217 -3.7094e-06
11:45442435 C G 0.306350 8.1237e-05
11:45454825 G A 0.045369 4.4831e-06
11:45456300 A G 0.119470 -2.7348e-05
11:45463279 T C 0.027326 -1.3241e-04
11:45463663 G A 0.126357 6.3356e-06
11:45470913 T G 0.047125 -3.4348e-05
11:45473135 C T 1.643889 6.9637e-05
11:45473256 T C 1.916990 -4.5026e-06
11:45489230 T C 0.027897 -1.2694e-04
11:45489713 G T 0.153446 2.1931e-05
11:45504852 G A 0.073292 1.3239e-04
11:45506912 A G 0.026362 7.2152e-05
11:45508683 T C 0.174433 8.9924e-06
11:45508895 T C 0.042766 9.6398e-06
11:45512326 G A 0.109314 -6.0310e-05
11:45513978 G A 0.076184 6.9037e-05
11:45522126 C T 0.032581 1.9871e-05
11:45527310 G A 0.074584 -4.8338e-05
11:45528326 C T 0.028689 5.8047e-05
11:45529286 A G 0.090518 9.7769e-05
11:45533498 A G 0.030526 -4.9595e-05
11:45534673 A G 0.032646 2.5983e-06
11:45546703 T C 1.231821 3.4607e-05
11:45548049 G A 0.070501 -6.8623e-05
11:45549550 T C 0.190516 5.9198e-06
11:45550010 G A 1.527668 2.7288e-05
11:45553992 A G 0.098810 1.2744e-04
11:45556490 T C 0.029965 4.9391e-06
11:45560406 A G 0.042380 -5.4075e-05
11:45570897 T C 1.433344 1.1059e-05
11:45576034 G A 0.280579 5.0412e-05
11:45585489 A G 0.061143 -3.1014e-05
11:45586676 C T 1.518295 -1.0254e-05
11:45591430 A G 0.078135 -1.6373e-05
11:45602560 A G 0.127412 3.1178e-05
11:45606628 A G 0.273877 3.0070e-05
11:45611680 T C 0.099836 8.6637e-05
11:45618241 C T 0.115367 -7.9187e-05
11:45633855 T C 0.113945 -8.1309e-05
11:45634912 G A 0.059738 1.1935e-04
11:45636927 A G 0.051406 -4.4604e-05
11:45637733 C A 0.090112 7.4624e-06
11:45637807 A T 0.211899 -3.2678e-07
11:45640918 A G 0.200571 -2.7773e-05
11:45644188 C T 0.053759 4.9621e-05
11:45644506 T C 0.174881 5.2274e-05
11:45670969 T C 0.022701 -5.8135e-07
11:45671452 A G 0.053626 -9.4435e-05
11:45679197 G A 1.213405 -5.6556e-06
11:45680649 T C 0.209195 1.8472e-06
11:45689670 A G 0.049459 8.9596e-06
11:45690907 A G 0.186241 -8.3092e-06
11:45691023 T A 0.045210 7.2596e-05
11:45691118 A G 0.684399 2.6026e-05
11:45695362 C T 1.896259 3.4915e-05
11:45696153 A G 0.207339 9.2792e-06
11:45697072 C G 1.191055 -5.9059e-06
11:45700499 A G 1.200542 -6.3671e-06
11:45703119 G T 0.037187 2.5218e-05
11:45704923 T C 0.201717 5.9118e-05
11:45706294 T C 0.094828 3.1029e-05
11:45706453 T C 1.068696 -4.8893e-06
11:45712613 A C 0.137425 -7.8975e-05
11:45713474 T C 0.230166 -9.4376e-05
11:45720338 C G 0.067411 -1.2997e-06
11:45726224 T C 0.185926 1.2644e-05
11:45734387 C T 0.428066 1.2177e-05
11:45735802 C G 0.038475 -1.8407e-05
11:45744189 G A 0.279803 -4.9584e-05
11:45747758 A G 0.125302 -5.6295e-05
11:45750643 T C 0.090050 1.6860e-05
11:45755210 C T 0.050397 -1.6830e-05
11:45758645 A G 0.144257 1.0797e-05
11:45762227 C A 0.325224 -5.1378e-05
11:45767510 A G 0.092845 6.3708e-05
11:45788346 T C 0.078570 5.0443e-05
11:45788412 A C 0.098775 -4.8606e-06
11:45789423 C A 0.038274 -2.2545e-05
11:45791128 C T 0.083367 1.7067e-05
11:45793023 G T 0.123072 -1.8631e-05
11:45793154 C A 0.206274 -1.4388e-05
11:45793218 C G 0.686950 -2.4591e-05
11:45795670 A G 0.264902 -3.3219e-05
11:45810403 A G 0.142073 -3.5202e-05
11:45813581 C G 0.469810 -3.2564e-05
11:45816020 C T 0.347529 -1.9448e-05
11:45819655 C T 0.150635 3.3521e-05
11:45820816 G A 0.060786 -5.0555e-05
11:45832032 C T 0.809419 5.7717e-05
11:45832509 G A 0.231062 5.8590e-05
11:45832935 A G 1.520385 1.1112e-05
11:45846619 T G 1.292394 8.0221e-05
11:45848147 A G 0.076535 6.5310e-06
11:45849511 A G 0.076648 1.8290e-05
11:45849995 T C 0.038576 9.0546e-05
11:45863352 T C 0.082695 -3.1722e-05
11:45869658 A G 0.094429 8.7042e-06
11:45872839 T G 0.069083 3.2956e-05
11:45873003 G A 0.045294 4.5371e-05
11:45873091 C A 1.042055 8.9869e-06
11:45875161 G A 0.072134 -2.7624e-05
11:45881792 A G 0.474237 -1.3251e-05
11:45883955 C T 1.889232 1.2012e-05
11:45893049 G A 0.060514 6.6440e-05
11:45893630 T C 0.021763 -3.8939e-05
11:45916436 A G 0.465509 -9.6981e-06
11:45922456 A G 0.027823 -4.7279e-05
11:45923697 G A 0.021192 4.7742e-05
11:45926445 C T 1.901660 4.0019e-06
11:45935384 G A 1.853522 5.0415e-05
11:45935689 G C 0.046012 -1.5361e-05
11:45937306 T C 0.056061 -1.1859e-05
11:45945969 T C 0.415193 1.3679e-05
11:45947464 C G 0.497506 3.8523e-05
11:45951306 C T 1.308262 -1.7874e-05
11:45951743 A G 0.064876 -2.1285e-05
11:45953104 A G 0.049150 2.3905e-05
11:45975130 T C 0.073120 -2.3527e-06
11:45989939 G A 1.318136 -2.0025e-05
11:46001779 C G 0.337669 -2.0254e-05
11:46001787 G A 0.054889 -3.5196e-05
11:46021706 A G 0.177419 -3.0745e-05
11:46027176 T G 0.498762 3.9883e-05
11:46048240 C T 0.087116 1.6220e-05
11:46051457 C T 0.082387 -2.6371e-05
11:46052575 T C 0.182187 -2.8431e-05
11:46076518 G T 0.020133 7.6874e-05
11:46083690 C T 0.037884 3.6943e-06
11:46089776 C T 0.539567 1.5519e-04
11:46090550 T C 0.345098 2.5149e-04
11:46092909 A C 0.046901 1.9946e-05
11:46101036 C T 0.069021 -2.5557e-05
11:46128893 G A 0.040140 7.9690e-06
11:46129039 C T 0.032944 -4.0670e-05
11:46134905 A G 0.068722 -1.8124e-05
11:46140935 T G 1.854512 2.0369e-06
11:46148147 A G 0.932446 -1.2363e-04
11:46156175 A G 0.079651 -5.0797e-05
11:46157546 T C 0.555394 1.6287e-04
11:46158554 G C 0.026063 -1.8074e-04
11:46160930 T C 0.030322 -1.8806e-05
11:46168575 C T 0.080031 -2.0776e-05
11:46169148 A G 0.718804 2.1865e-04
11:46171404 A G 1.012905 -1.5863e-04
11:46176712 T C 0.417290 -6.8968e-05
11:46185344 A G 1.083510 -6.1783e-04
11:46195467 T C 0.053776 -3.8221e-05
11:46197404 C T 1.925052 -3.8858e-05
11:46197702 C T 0.035629 -4.7528e-05
11:46199977 A C 0.027826 -2.1950e-05
11:46202730 A G 0.024635 -1.6801e-05
11:46204571 C T 0.108759 -2.5311e-05
11:46213411 A G 0.584261 1.3687e-04
11:46229810 T C 1.767822 -8.7825e-05
11:46237369 T C 0.032107 -6.6198e-05
11:46242003 A G 0.191606 3.3251e-05
11:46246426 T C 0.031052 -6.3794e-05
11:46262022 C T 0.237777 2.7360e-05
11:46264782 C T 0.538662 -3.0628e-05
11:46264859 A G 0.249514 -6.2362e-06
11:46269534 T C 0.079664 2.1328e-05
11:46272585 T C 0.438683 3.5988e-05
11:46275521 A G 0.073484 -1.1463e-04
11:46276072 G A 0.303536 3.6302e-05
11:46282895 T C 0.078314 3.6477e-06
11:46282924 G C 0.392545 -6.1298e-05
11:46284232 T C 0.051640 9.2035e-06
11:46286454 C T 0.593590 8.4437e-05
11:46304368 A G 0.394080 -7.9502e-05
11:46309968 A G 0.970593 -4.8183e-06
11:46312214 A C 0.021886 5.2186e-05
11:46316480 T C 0.076850 1.5770e-05
11:46326752 A G 0.035353 -3.6367e-05
11:46330983 G T 0.385180 -3.7175e-05
11:46331362 T G 0.223937 1.8653e-04
11:46339011 A G 0.155124 -1.7305e-05
11:46342376 T C 0.027573 -1.1323e-05
11:46344807 C T 0.047404 -7.8222e-06
11:46359645 T C 0.218407 3.0018e-04
11:46370767 G A 0.339233 3.6905e-05
11:46375324 G C 0.049696 -2.0324e-05
11:46376384 C T 0.086415 -2.2440e-05
11:46379442 C T 0.577461 8.8326e-05
11:46419780 T C 0.059767 1.6536e-04
11:46421576 G T 0.049254 -1.2648e-05
11:46430081 A C 0.041380 -4.6743e-05
11:46431703 C G 0.188955 -1.2411e-05
11:46434418 A G 0.034791 3.4872e-05
11:46435017 C G 0.052406 2.1335e-04
11:46449042 A C 0.041847 2.1664e-05
11:46452263 A G 0.060063 6.0881e-06
11:46465361 T C 0.145199 9.4218e-06
11:46470697 T C 0.053681 -8.3099e-05
11:46477121 T C 0.044743 3.9537e-05
11:46488392 G T 0.028134 -6.7125e-05
11:46519754 A G 0.038540 3.2607e-06
11:46526853 A G 0.040403 1.3860e-05
11:46531798 G A 0.065665 2.0816e-05
11:46534017 T C 0.035090 2.1856e-05
11:46535961 C T 0.037401 8.7416e-06
11:46544177 G A 0.092484 -3.1302e-05
11:46596670 T G 0.057203 -9.4610e-05
11:46615682 C T 0.031464 3.9560e-05
11:46654404 C T 0.337578 3.6750e-05
11:46663631 T C 0.044129 -1.7368e-05
11:46664618 G C 0.171590 -2.0277e-05
11:46678292 C G 0.028335 -5.4680e-05
11:46688369 G C 0.029101 1.6514e-06
11:46692870 T C 1.262211 -5.1372e-05
11:46699124 A G 0.216651 1.6282e-05
11:46701728 T G 0.207884 -7.5493e-05
11:46722221 C T 1.400581 2.0563e-05
11:46743232 T C 0.049387 -1.1776e-05
11:46745003 T C 0.277560 -7.8326e-05
11:46751059 A G 0.047803 -7.0307e-05
11:46766701 G A 0.092248 -2.2816e-06
11:46794642 C T 0.055233 -2.2813e-05
11:46814844 G T 0.046573 2.4999e-05
11:46823681 C T 0.217108 2.1626e-05
11:46823716 A G 0.023087 5.7846e-05
11:46825316 C T 0.036375 -3.2656e-05
11:46841764 T C 0.041101 -3.3387e-05
11:46859867 C G 0.045155 4.9455e-05
11:46876350 C T 0.084695 5.7509e-05
11:46886077 T A 0.044324 2.9240e-05
11:46889607 T C 0.025794 3.1058e-05
11:46890165 T C 1.534708 5.2128e-05
11:46897446 A G 0.268570 -1.1062e-04
11:46898771 C T 1.317646 2.5617e-05
11:46916179 G T 0.085120 1.3466e-05
11:46917501 A G 0.046291 -4.5701e-05
11:46928336 A G 0.049949 1.4844e-04
11:46958250 A G 0.077317 6.6270e-05
11:46967415 G T 0.290995 -1.2320e-04
11:46970431 G A 0.034545 -6.0966e-05
11:46998512 C T 1.536240 2.5150e-05
11:46998915 C T 0.052432 -8.7992e-06
11:47020899 A G 0.041893 -1.5662e-05
11:47031538 G A 0.432980 8.7680e-05
11:47046554 A G 1.345637 1.8256e-05
11:47047410 C A 0.029673 -1.0571e-04
11:47078398 G T 0.029127 5.5782e-07
11:47127153 G A 0.280031 -3.5774e-05
11:47131881 G A 0.650751 -2.1163e-05
11:47168303 A G 0.041834 -3.6711e-05
11:47179777 C G 0.037784 -4.1072e-05
11:47182926 A G 0.328707 -2.2164e-07
11:47188592 C T 0.886551 -1.1115e-05
11:47197153 T C 0.137013 2.3255e-04
11:47197642 A G 0.026742 -1.1504e-05
11:47202946 A C 0.459534 4.1387e-05
11:47217513 C G 0.022256 -6.7022e-05
11:47234601 G A 0.186111 1.3392e-06
11:47243665 C G 0.629170 -3.2984e-05
11:47255317 A G 0.309638 -7.3978e-05
11:47261762 G A 0.024661 9.3701e-05
11:47262506 T A 0.039186 -1.0635e-04
11:47275064 A G 0.535669 -4.1687e-05
11:47276818 A G 0.071407 -2.6598e-05
11:47279096 T C 0.066554 2.2885e-05
11:47280653 A G 0.295850 -9.6643e-06
11:47286290 C T 0.604969 -7.1769e-05
11:47286414 A G 0.307428 -8.2812e-05
11:47290967 A T 0.086642 6.5353e-05
11:47292411 T C 0.068855 -4.6785e-05
11:47293457 T C 0.112667 -4.3506e-05
11:47293799 C G 0.529353 2.2693e-04
11:47298201 T C 0.582775 -5.6282e-05
11:47298360 A G 1.352398 5.9775e-05
11:47303275 C T 0.586563 -6.3682e-05
11:47306630 T C 0.127360 4.3171e-05
11:47312892 G T 0.419611 -1.1965e-04
11:47327571 C A 0.050426 -4.7722e-05
11:47339169 G A 0.040987 1.1581e-05
11:47346465 T C 0.046411 -9.0063e-05
11:47346723 C T 0.553943 2.1694e-04
11:47349699 T C 0.065493 -6.7598e-05
11:47352138 T C 0.350583 -7.3208e-05
11:47354787 T C 0.645733 -5.5249e-05
11:47358997 A G 0.067736 -5.2750e-05
11:47360412 C T 0.692738 -4.6917e-05
11:47362279 G A 1.977238 -2.8623e-05
11:47370041 C T 0.273669 1.5111e-05
11:47370607 C T 1.307350 7.9649e-06
11:47371578 A G 0.072043 -2.2586e-05
11:47371598 T C 0.205622 9.5998e-05
11:47380593 A G 1.171100 -1.6554e-05
11:47383373 A C 0.071858 1.7370e-05
11:47387599 T C 1.349334 1.6013e-04
11:47397005 A G 0.055291 1.1111e-05
11:47410090 A C 0.045135 2.6565e-06
11:47411736 G A 0.285065 -6.8241e-05
11:47411911 C A 0.034006 1.0158e-05
11:47414132 A G 0.024116 3.8417e-05
11:47414869 A G 0.056522 -8.6370e-06
11:47431703 G A 0.289115 2.0458e-05
11:47440758 A G 0.777465 3.6965e-04
11:47448497 C T 0.651023 -2.2730e-04
11:47456067 C T 0.266707 -4.2529e-05
11:47464284 T C 0.034145 2.3827e-05
11:47469203 G A 0.026174 5.9561e-05
11:47470345 A G 0.220572 -7.4385e-05
11:47474146 G T 0.575534 6.0044e-05
11:47483164 T C 0.101959 1.1892e-04
11:47500267 C T 0.893289 6.2966e-05
11:47503036 T C 0.065545 -2.7689e-05
11:47509017 G A 0.046956 -1.3291e-05
11:47509368 A G 0.039916 3.0843e-05
11:47519492 C G 0.040267 -6.0255e-05
11:47521557 T C 0.050127 -2.3471e-05
11:47522714 C T 0.046207 9.9718e-06
11:47528843 C T 0.038336 -1.3233e-05
11:47529947 A C 0.816349 -1.9292e-05
11:47531884 G T 0.281595 -6.3303e-05
11:47538102 C T 0.113257 1.0128e-04
11:47543321 C A 0.046258 6.6273e-06
11:47544621 G A 0.040341 2.0632e-05
11:47559802 T A 0.035544 -4.6947e-06
11:47566232 A G 0.194427 -3.7397e-05
11:47570611 G T 0.058910 -6.1357e-05
11:47574064 A G 0.062062 -2.6436e-05
11:47599322 C T 0.034798 -1.0890e-05
11:47605427 A G 0.285509 -4.4095e-05
11:47616810 A C 0.085480 5.2541e-05
11:47625046 T C 0.073422 7.0722e-05
11:47626930 T C 0.077535 3.2323e-05
11:47634413 A T 0.114351 1.0183e-04
11:47649618 A G 0.054344 6.1205e-06
11:47650993 T C 0.814866 -2.2667e-05
11:47662932 C T 0.601123 4.8030e-05
11:47663049 G A 0.700771 -6.0587e-05
11:47701528 A C 1.101339 -4.3088e-05
11:47703311 A G 0.260572 2.1283e-05
11:47704411 A G 0.024479 2.2931e-05
11:47711820 G A 0.039718 2.0494e-05
11:47712213 T C 0.282909 1.8338e-05
11:47715984 G C 0.059751 -9.1649e-06
11:47733034 C T 0.036589 8.7562e-07
11:47741383 G A 0.048926 -3.4423e-05
11:47745589 C T 0.181227 1.1479e-04
11:47746962 G A 0.116159 1.1424e-04
11:47763421 G T 0.031815 1.7617e-05
11:47776156 C T 0.034162 -8.1592e-05
11:47788731 C G 0.047076 -7.2370e-05
11:47800628 T C 0.112936 1.4672e-04
11:47802071 A G 0.103247 1.3363e-05
11:47806206 A G 0.034739 -9.7943e-06
11:47807774 C T 0.694688 -4.1889e-05
11:47848495 T G 0.063867 -2.5607e-05
11:47860954 C A 0.908973 6.5325e-05
11:47864013 A G 0.049767 -3.7766e-05
11:47884056 T G 0.044733 1.2058e-05
11:47885906 A C 0.044746 2.6087e-06
11:47895143 A G 0.039945 2.2076e-05
11:47901269 T C 0.279664 -6.8200e-05
11:47921105 A G 0.137338 -1.6995e-06
11:47925828 A G 0.288388 2.6469e-05
11:47929451 T C 0.068550 1.2507e-05
11:47965560 G A 0.267638 3.1124e-05
11:47967292 G T 0.046921 -4.0941e-05
11:47968458 T G 0.064074 2.8026e-05
11:47968558 G A 0.020481 5.3578e-05
11:47973089 T C 0.252834 2.0072e-05
11:47987630 G A 0.119687 1.1975e-04
11:48011369 G A 0.096980 -7.8800e-07
11:48018355 G A 0.506035 -2.1360e-05
11:48018395 A G 0.083899 2.2571e-05
11:48022512 T C 0.300505 2.0733e-05
11:48024213 A G 0.097210 -2.0241e-05
11:48025674 T C 0.061121 -4.0297e-05
11:48050391 A G 0.505750 -2.6211e-05
11:48052066 T C 0.025138 -9.2278e-05
11:48052648 T C 0.046158 9.7168e-05
11:48055147 T C 0.030413 -1.2559e-04
11:48057374 T G 0.078778 -1.0432e-04
11:48059568 T C 0.077791 3.7115e-05
11:48078797 A G 0.053110 -8.6062e-05
11:48078846 T G 0.067528 -1.3400e-04
11:48080350 A G 0.053191 2.8534e-05
11:48085189 A G 0.416933 3.3823e-05
11:48087089 G T 0.039790 -1.7819e-05
11:48091632 C T 0.044077 -3.5318e-06
11:48099242 A G 0.041838 -8.0050e-05
11:48100837 C T 1.458372 4.2443e-06
11:48106352 A G 0.034752 -4.2086e-05
11:48115089 T C 1.578536 4.7342e-05
11:48129949 C A 0.179461 3.2459e-05
11:48140867 T G 0.094013 -1.7316e-05
11:48145166 A G 0.275266 -6.2489e-05
11:48145375 C A 0.312527 2.9961e-05
11:48146622 A G 0.311767 3.9155e-05
11:48151494 T G 1.173979 1.1765e-05
11:48162042 G A 1.611402 2.8900e-05
11:48166267 C G 1.141028 1.6764e-05
11:48180921 T G 0.038267 -3.2358e-05
11:48203313 C T 0.320106 3.9999e-06
11:48203743 T C 0.030770 4.3711e-05
11:48205378 A G 1.924699 -1.5144e-06
11:48213446 T C 1.416362 -3.5458e-05
11:48221769 T G 0.107993 1.1426e-06
11:48230519 T C 0.043889 -4.1388e-05
11:48231182 G A 0.131417 3.2618e-05
11:48234357 T C 0.166604 6.3277e-05
11:48238549 A G 0.341602 2.2953e-05
11:48239071 A C 0.132014 3.4661e-05
11:48240475 C T 0.283244 -5.1661e-05
11:48242078 A G 0.062744 4.0985e-05
11:48244252 A G 0.034960 2.1319e-05
11:48259200 C T 0.050510 -1.1470e-04
11:48262873 T G 0.099823 -1.2720e-04
11:48264890 T C 0.023081 1.6505e-05
11:48269151 A T 0.028848 -9.3957e-06
11:48269422 T G 0.022324 -4.8028e-06
11:48279064 T C 0.045359 1.0847e-05
11:48285361 G A 0.128782 5.1600e-05
11:48286854 T C 0.030627 3.5426e-05
11:48296486 C T 1.519311 -4.0942e-05
11:48326196 T C 0.047063 -4.7956e-05
11:48329794 A C 0.473341 5.3387e-05
11:48331971 A G 0.042234 -1.7803e-05
11:48333360 A G 0.292507 1.5589e-05
11:48336645 G A 0.029777 -9.0251e-05
11:48346996 A G 0.306568 -1.5862e-05
11:48350646 T G 0.121527 7.8852e-05
11:48350928 G C 0.346189 3.1888e-05
11:48355880 T C 0.054136 -9.6614e-05
11:48382471 G A 1.714883 5.5172e-05
11:48387186 G A 1.127360 -5.8189e-06
11:48399532 C T 1.607666 4.0644e-05
11:48399830 A G 0.134137 1.8898e-05
11:48431192 T G 0.345695 2.7904e-05
11:48438526 A G 0.021088 -8.1086e-09
11:48442264 A C 0.107691 6.4757e-06
11:48451623 G T 0.021938 -4.4397e-05
11:48454923 A G 0.072500 -1.7429e-05
11:48461777 T C 0.061341 -8.2821e-06
11:48509021 T C 0.138834 2.4551e-05
11:48513033 G A 0.064935 6.1470e-05
11:48515818 A G 0.041909 -2.1579e-05
11:48516472 G A 0.117967 -4.5968e-06
11:48525186 T C 1.104322 -3.7180e-06
11:48540223 A G 0.257745 -2.7081e-05
11:48562985 T C 0.139603 1.7381e-05
11:48581765 C T 1.245668 7.3161e-06
11:48591390 C A 0.021945 -4.0938e-05
11:48592092 A G 0.022480 -4.0481e-05
11:48594904 A G 0.045505 -1.2001e-06
11:48599491 G A 0.397296 -3.1660e-05
11:48609993 A C 1.641059 -1.8275e-05
11:48611924 G T 0.055334 -1.8249e-05
11:48616566 G A 0.117227 -2.4545e-06
11:48624919 C T 1.821776 2.4340e-05
11:48632550 T A 0.113488 -4.1634e-05
11:48633120 T C 0.047093 -4.2448e-05
11:48648938 A G 0.063808 6.7037e-05
11:48664415 T C 0.069420 3.8011e-05
11:48704573 G A 0.109706 -1.3845e-05
11:48704740 G A 0.045256 7.1996e-06
11:48716017 G A 1.945374 -5.5159e-05
11:48716250 A C 1.037858 -2.4738e-05
11:48725429 G C 0.757292 -1.2400e-06
11:48783497 T C 1.246362 6.7896e-06
11:48876899 G A 0.062322 -9.2931e-05
11:48922226 T C 0.111664 6.3670e-05
11:48925223 A G 0.064233 6.7589e-05
11:48926263 G A 0.386550 3.1460e-06
11:48931185 A G 0.282793 -4.2255e-05
11:48970887 T G 1.238829 5.6314e-06
11:48973460 T C 1.035960 -2.9247e-05
11:48988213 A G 0.140236 3.3397e-05
11:48991814 G A 0.047566 -4.8251e-05
11:49000558 A G 0.364089 1.8174e-05
11:49002343 G T 1.634583 -2.2341e-05
11:49008623 T C 0.046551 -1.5052e-06
11:49015313 T C 0.077291 2.2957e-05
11:49015350 T C 0.394528 -1.4327e-05
11:49033342 T C 0.356507 2.2406e-05
11:49036724 C T 0.115763 2.6360e-05
11:49068202 G T 0.041877 -2.9978e-05
11:49071035 T C 0.121914 1.2736e-05
11:49075533 T C 0.041156 -1.8135e-05
11:49113848 G A 1.650179 -1.1073e-06
11:49114605 G T 0.034571 1.6551e-05
11:49129656 T C 0.246586 -3.2740e-06
11:49136599 A G 0.045281 -1.4884e-06
11:49155555 G A 0.112764 3.3453e-05
11:49157399 T C 0.189435 -2.4513e-05
11:49159223 C A 0.288340 -2.1442e-05
11:49159674 T C 0.046998 1.4945e-05
11:49176178 G A 0.114332 4.8108e-05
11:49185414 A G 0.143154 4.9410e-05
11:49185524 T C 1.165322 -5.6441e-05
11:49205213 T C 0.192265 2.6616e-05
11:49227620 G A 0.477356 1.4325e-05
11:49229837 T C 0.028413 -2.2701e-06
11:49245260 A G 0.040335 -1.0333e-04
11:49267146 T C 0.288158 -1.4776e-05
11:49273538 C T 0.073536 5.8617e-05
11:49281706 A G 0.160025 -9.5371e-06
11:49297915 A C 0.253172 5.4185e-05
11:49304358 C T 1.846340 1.1405e-05
11:49329199 A G 0.044834 6.1636e-06
11:49351646 A G 0.042007 -8.7664e-05
11:49358347 C T 0.167237 6.7178e-05
11:49363378 G A 0.097194 3.4504e-05
11:49370834 A C 1.164530 -6.7999e-05
11:49399631 A G 0.131216 4.8307e-05
11:49410872 A G 0.043788 2.1332e-05
11:49413336 T C 1.321852 -4.3577e-05
11:49425463 G A 1.472556 3.9439e-06
11:49439341 T G 0.022513 -3.0067e-05
11:49450546 A G 0.028443 3.9338e-05
11:49473034 A G 1.758922 -1.9696e-05
11:49488707 C A 0.167163 2.0924e-05
11:49501514 T C 1.077291 -2.4935e-05
11:49520945 A G 0.023032 -3.5266e-05
11:49541482 C A 0.056992 -6.4986e-05
11:49554625 A G 0.072026 2.8023e-05
11:49559172 C T 1.143521 -5.8257e-06
11:49598178 A G 1.438611 1.7554e-05
11:49633332 T G 0.064999 6.4219e-05
11:49638942 C T 0.025966 -4.1432e-05
11:49658610 G A 0.060796 1.5103e-04
11:49665110 A C 0.058313 -5.3113e-05
11:49685574 T C 1.096152 3.4327e-07
11:49688760 C T 0.068596 1.2624e-05
11:49701411 A G 0.183073 2.1900e-05
11:49703305 A G 0.126156 2.0076e-05
11:49756961 C T 0.065941 1.7888e-05
11:49762710 A G 0.124617 3.2361e-05
11:49763998 T G 0.079271 9.8994e-06
11:49769043 T C 0.124699 3.0701e-05
11:49782772 T C 0.088080 5.1830e-05
11:49782913 T C 0.084260 -5.9023e-05
11:49822336 G A 1.033123 -1.4570e-05
11:49845560 G A 0.881361 -4.7017e-06
11:49855634 C T 0.266168 -1.1644e-05
11:49860463 T C 0.660348 -8.9227e-06
11:49863272 A G 0.149626 4.5936e-05
11:49864666 A G 0.059556 2.3792e-05
11:49867885 C T 0.152408 -3.7161e-05
11:49905185 A G 0.068498 -4.9160e-06
11:49917746 C A 1.693523 1.8486e-05
11:49918789 T C 0.124565 2.9052e-05
11:49918972 C T 0.069264 -3.4138e-05
11:49973979 T C 0.098823 3.4701e-06
11:49974670 T C 0.181879 2.2858e-05
11:49977928 C T 0.060377 1.7460e-05
11:49996407 C A 0.044175 -8.1616e-05
11:49998570 C G 0.064879 2.1227e-05
11:50003191 A C 1.158010 5.8945e-10
11:50011104 C T 0.090066 1.1819e-05
11:50011304 C T 0.883893 -2.6697e-06
11:50013268 A C 0.075649 -3.5265e-06
11:50013747 T C 0.047810 -2.3173e-05
11:50016058 A G 0.226842 -3.3585e-05
11:50054733 C T 0.022590 -2.3196e-05
11:50056195 G A 0.085707 -4.7535e-06
11:50068866 G A 0.031000 2.6557e-05
11:50071482 T C 0.064409 2.4321e-05
11:50095090 C T 0.053282 -7.4858e-05
11:50106653 T C 1.031821 -5.9678e-06
11:50119532 T C 0.067869 -1.2166e-05
11:50121638 G A 0.035755 9.4395e-06
11:50123910 T G 0.181924 2.0548e-05
11:50132819 G T 0.063945 7.7127e-05
11:50138375 T C 1.693838 1.8057e-05
11:50146436 A G 0.124718 1.9263e-05
11:50165445 T G 0.057628 -7.9513e-05
11:50182364 C A 1.338681 1.5325e-05
11:50184410 G A 0.079622 1.6363e-05
11:50200440 A G 0.356572 -4.5681e-06
11:50231640 A G 0.089761 2.2243e-05
11:50237562 C T 0.065068 6.0464e-05
11:50238183 A G 0.359629 2.9978e-05
11:50242657 T C 0.040796 1.0094e-04
11:50242788 C T 0.173735 -3.8826e-05
11:50248163 T C 0.137448 -6.6517e-06
11:50252154 C G 0.021467 5.4382e-05
11:50256111 A G 0.049553 1.9629e-06
11:50258843 T C 0.063480 -4.4427e-05
11:50259855 T C 0.124900 1.5938e-05
11:50274678 G C 0.105377 1.7123e-05
11:50279639 C T 0.085879 8.3768e-06
11:50292520 T C 0.137529 1.0407e-05
11:50297466 G T 0.842516 -6.6927e-05
11:50329327 C G 0.036313 5.6161e-05
11:50344221 A G 0.158928 3.7555e-05
11:50367359 C T 0.267924 -2.0980e-05
11:50376191 G A 0.028530 -5.5666e-05
11:50405761 A G 0.170879 -2.8954e-06
11:50422074 T C 0.126172 3.3632e-06
11:50436416 G A 0.064347 -3.4166e-05
11:50468342 A G 0.060364 5.1416e-06
11:50468490 T G 0.028381 2.4007e-05
11:50472632 A G 0.064568 2.9853e-05
11:50523974 T C 0.037631 4.6256e-06
11:50524441 T C 0.030900 1.0596e-05
11:50574369 T C 1.158276 -4.5568e-05
11:50576030 T C 0.347792 -1.7997e-05
11:50577312 G A 0.616167 -4.8140e-05
11:50594655 G C 0.138168 7.7633e-06
11:50634946 A G 0.214518 3.5385e-05
11:50635086 G A 0.028322 2.8996e-05
11:50677929 T C 0.123199 1.6540e-05
11:50707944 C T 1.055191 5.1735e-05
11:50709079 C T 0.088830 5.9993e-05
11:50710836 T G 0.354524 2.1556e-05
11:50779484 A G 0.125374 1.4815e-05
11:51108240 T C 0.215560 5.4633e-05
11:51206077 A G 0.078920 -1.0287e-04
11:51213837 A C 1.085876 -2.4794e-05
11:51222799 T C 0.091933 -1.2981e-06
11:51225955 A G 1.876408 -2.2882e-05
11:51230151 G C 0.055434 1.2630e-04
11:51243589 A G 1.074847 -3.6354e-05
11:51244067 A G 0.126321 7.5510e-07
11:51292160 T C 0.267408 -1.6771e-05
11:51293595 A G 1.409825 -1.4440e-05
11:51306953 A G 0.214862 4.3103e-05
11:51310921 A G 0.216154 3.2229e-05
11:51314744 C T 0.071738 1.0697e-04
11:51314773 A C 1.050553 -3.5764e-05
11:51337386 A C 0.058703 7.9367e-05
11:51338705 A G 0.090550 1.4158e-05
11:51373872 G T 1.182661 -2.1365e-05
11:51385571 A G 0.420182 -8.9494e-07
11:51390879 A G 0.027449 1.6823e-05
11:51391314 T G 1.390782 -1.3008e-05
11:51403303 T C 0.057206 -5.6695e-05
11:51404290 A G 0.125646 5.8396e-06
11:51411314 A C 0.031951 1.7102e-05
11:51411460 A G 0.251705 2.2453e-06
11:51411740 T A 0.247735 1.2826e-05
11:51411918 T C 0.032565 2.8478e-05
11:51435815 T C 0.033662 -6.0015e-05
11:51450196 C A 0.339804 2.5935e-05
11:51457277 A G 0.234295 -4.1645e-05
11:51469977 C T 1.644097 -9.5223e-06
11:51500792 A C 0.035745 -3.5548e-05
11:51503005 T C 1.392233 -8.7272e-06
11:51506169 G A 0.039072 1.9568e-05
11:51511311 T G 0.056187 8.8346e-06
11:51512796 C T 0.223006 1.3124e-05
11:51515460 T C 0.336883 3.3815e-05
11:51515834 A C 0.125192 9.3985e-06
11:51515912 T C 0.215515 2.9680e-05
11:51515985 A T 0.022902 -2.3027e-05
11:51518261 A G 0.267418 -2.0178e-05
11:51526911 T C 0.192856 3.9535e-05
11:51527637 A G 0.135127 -1.2881e-05
11:51546392 T G 0.215443 3.2285e-05
11:51551402 T C 0.061199 -7.4015e-05
11:51559995 A G 0.125416 1.2873e-05
11:51560341 G T 1.057544 -4.1122e-05
11:51562420 T G 0.268859 -1.6947e-05
11:54710133 C T 0.247570 2.0689e-06
11:54744873 G A 0.215563 5.8378e-05
11:54797533 A C 0.035424 -1.1593e-05
11:54804993 A G 0.267765 -1.6045e-05
11:54813807 T C 0.511099 -1.9729e-05
11:54815896 G C 0.099200 -1.5013e-05
11:54828979 T C 1.416053 -8.5607e-06
11:54832684 A G 0.021685 -5.3610e-06
11:54839090 G A 0.215281 5.1954e-05
11:54847856 T C 0.023817 -2.8568e-05
11:54849409 C T 0.046515 -2.6136e-05
11:54858308 T G 0.660024 -3.7811e-05
11:54880953 T C 0.126094 3.8760e-06
11:54882606 A G 0.245794 -8.4562e-07
11:54934710 G C 1.293760 3.4225e-05
11:54939506 A G 0.124260 -1.7722e-05
11:54991907 A G 0.158724 -4.5647e-06
11:55006167 T G 0.124802 5.3689e-06
11:55027673 A G 0.221360 8.2956e-06
11:55028548 T C 0.163573 -8.4798e-05
11:55029394 A G 0.933816 -1.0791e-05
11:55049310 T C 0.214690 5.3482e-05
11:55059005 T G 0.044035 1.5621e-05
11:55062905 T C 0.225908 6.3783e-06
11:55080760 A G 1.765404 1.8739e-05
11:55086076 T G 0.034327 -5.2975e-05
11:55086360 A G 0.039024 3.3342e-05
11:55087003 T G 0.935789 -9.3060e-06
11:55088138 T G 0.046551 -2.0412e-05
11:55093302 T C 0.035022 -4.5838e-06
11:55111584 T A 0.944335 3.5956e-06
11:55118873 A C 0.493906 -4.2288e-05
11:55126568 A G 0.086944 1.9830e-05
11:55127001 A C 0.130719 4.1833e-05
11:55129465 A C 0.039511 9.3580e-05
11:55132733 T C 0.430737 -3.1391e-06
11:55133666 T C 0.031003 -1.9906e-05
11:55133732 G A 0.036833 1.5431e-04
11:55135258 G A 0.132459 -2.7115e-05
11:55135435 T C 0.513728 -1.3922e-08
11:55136219 T C 0.121316 1.3072e-05
11:55148534 A C 0.052932 -7.2242e-05
11:55172737 C G 0.081235 -6.1905e-05
11:55180057 A G 0.228926 1.1887e-05
11:55185840 A G 0.214525 6.2073e-05
11:55193753 T G 0.037407 1.7150e-05
11:55194527 A G 0.260124 -3.2449e-05
11:55210379 T C 0.049770 1.0837e-05
11:55217180 A G 0.943631 2.6068e-06
11:55225481 A G 0.022795 6.4360e-06
11:55225924 A C 0.154128 4.7524e-05
11:55240103 G A 0.047511 -3.5074e-05
11:55249883 C G 0.045567 -6.1730e-05
11:55252365 G T 0.228702 6.5019e-06
11:55253081 T C 0.028176 7.8101e-05
11:55254043 A G 0.944556 3.8669e-07
11:55259583 A G 0.122349 1.5449e-05
11:55271107 G T 0.043607 -7.1091e-05
11:55274794 G A 0.164147 -9.1553e-05
11:55280048 C T 0.056547 1.7519e-05
11:55289337 G T 0.121644 8.7954e-06
11:55290087 T C 0.057450 -7.0685e-05
11:55295280 T G 0.045509 -5.5875e-05
11:55304040 G A 1.290294 3.1775e-05
11:55314492 C T 0.260803 -4.1665e-05
11:55321823 A T 0.123225 1.0002e-05
11:55322464 C A 0.122764 1.1772e-05
11:55322638 T C 0.225836 5.5100e-05
11:55323318 T C 0.021247 4.0461e-05
11:55323570 T C 0.636145 6.3399e-06
11:55334372 G C 0.069631 -4.0058e-05
11:55339676 T G 0.429556 -5.9995e-07
11:55339829 G A 1.777955 1.7221e-05
11:55340379 C T 1.065360 4.3753e-06
11:55340466 G A 0.121855 1.7435e-05
11:55340919 T C 0.036200 4.6767e-05
11:55341575 T G 0.110365 -4.5110e-05
11:55433040 C T 0.513481 -7.2188e-07
11:55444092 A T 0.076571 -1.2617e-04
11:55468388 T G 0.224772 5.9051e-05
11:55469104 G T 0.227904 7.6689e-06
11:55469161 A G 0.021782 9.4962e-05
11:55470485 C T 0.078985 -1.3772e-04
11:55470994 C A 0.494195 -6.8039e-09
11:55475248 T C 0.023272 -1.4721e-05
11:55475677 T C 0.117120 9.0776e-06
11:55495692 A G 0.036937 1.4289e-04
11:55510867 G A 0.073513 8.0393e-06
11:55512665 A C 0.036901 2.3003e-05
11:55514579 C T 0.172262 3.8113e-05
11:55522549 T C 0.754530 1.5328e-05
11:55522959 A G 0.408523 9.3506e-06
11:55523072 G A 0.174316 1.5483e-05
11:55523082 A G 0.226034 5.1603e-05
11:55523384 G A 0.279255 -2.0347e-05
11:55531770 T G 0.069345 -1.9697e-05
11:55540964 T G 0.021613 -3.4250e-05
11:55541284 A G 0.259300 -4.5126e-05
11:55547343 T C 0.049939 1.6055e-05
11:55549914 C T 1.946689 -8.6552e-06
11:55550147 C T 0.129230 8.9572e-06
11:55550628 A G 0.054308 1.8902e-04
11:55563846 A C 0.126497 1.3796e-05
11:55563900 C T 0.536721 -5.5983e-05
11:55587212 G A 0.129093 3.4869e-05
11:55587587 T C 0.025583 3.3888e-05
11:55587914 G A 0.530538 -9.2635e-06
11:55588216 C A 0.117762 4.2190e-05
11:55595114 T G 0.171798 1.2853e-05
11:55601016 C G 0.034431 -1.4692e-05
11:55606208 A G 0.401649 1.7210e-05
11:55606818 T C 0.724832 -1.0237e-05
11:55616058 A G 0.164105 6.8201e-05
11:55622941 T C 1.656242 -4.1612e-05
11:55635622 A G 0.279002 -2.3872e-05
11:55681865 C T 0.259076 -4.9938e-05
11:55681942 T G 0.163401 8.6327e-05
11:55684028 C A 0.053084 6.4505e-05
11:55687229 T C 1.277401 6.7329e-06
11:55689225 A G 1.507532 3.6624e-05
11:55698494 C G 0.025632 -6.8218e-06
11:55702961 T C 0.163897 6.8086e-05
11:55703728 G A 0.172015 1.3445e-05
11:55703861 C T 0.165095 9.1070e-05
11:55707955 C A 0.046456 -1.7312e-05
11:55731332 T C 0.309009 -1.8128e-06
11:55733925 C T 0.175478 1.3493e-05
11:55750201 A G 0.043532 -8.8261e-05
11:55761281 A G 0.164920 8.2607e-05
11:55761528 C T 0.175452 1.3112e-05
11:55761605 G A 0.025333 1.1814e-05
11:55761786 C A 0.162236 8.2220e-05
11:55766709 G A 0.376611 1.6276e-05
11:55770686 A G 0.034626 -1.2212e-04
11:55776319 C T 0.231708 3.9053e-05
11:55792256 C T 0.040955 5.0454e-05
11:55799572 A G 0.021672 3.3726e-05
11:55802672 A G 0.237391 -1.0249e-05
11:55808909 T C 0.045129 -8.4190e-05
11:55812984 A T 0.097999 -1.6289e-05
11:55848439 T G 0.176264 2.9972e-06
11:55872980 G A 0.159470 9.3330e-05
11:55873144 C T 0.042883 4.6894e-06
11:55878447 C T 0.020909 6.1823e-05
11:55905078 T C 0.251955 -4.7287e-05
11:55921598 A C 0.182973 1.9790e-06
11:55928035 C T 0.069741 -3.6574e-05
11:55931446 T C 0.110820 -1.4493e-04
11:55949862 T C 0.027446 -2.1286e-05
11:55962241 G A 0.305000 3.9089e-05
11:55971393 G A 0.027706 2.3223e-06
11:55973965 T C 0.431834 4.8202e-05
11:55978956 A G 1.327198 -1.1102e-05
11:56000066 A G 0.112439 -1.5450e-04
11:56000079 T C 0.056911 1.7648e-04
11:56000288 A G 0.165024 7.7423e-05
11:56000403 G C 1.758873 4.0071e-05
11:56000471 A G 0.415742 2.4578e-06
11:56003051 C T 0.180483 2.0754e-05
11:56015479 G A 0.912553 -1.4306e-05
11:56021284 A G 0.251637 -4.6647e-05
11:56021414 T C 0.163505 6.6712e-05
11:56053897 T C 0.086963 2.6981e-05
11:56057898 A G 0.161791 7.4363e-05
11:56058197 A G 0.732901 -2.0362e-05
11:56058535 T C 0.284172 3.1405e-05
11:56064471 T C 0.023645 -2.8185e-05
11:56067186 A G 0.024437 3.7867e-05
11:56069733 A G 0.076632 -3.3668e-05
11:56072741 T C 0.057856 -2.1356e-05
11:56075553 A G 0.179146 7.7074e-06
11:56077823 A C 0.428527 2.6857e-05
11:56086560 T C 0.029884 2.0783e-05
11:56118237 T C 0.067801 1.0567e-04
11:56120903 A G 0.094354 1.8311e-05
11:56128081 G A 0.673692 7.1603e-06
11:56143424 G A 0.181872 9.3900e-06
11:56143592 T C 0.336849 1.7948e-05
11:56143715 G A 0.078242 -7.5492e-05
11:56143977 G A 0.695665 2.9924e-05
11:56175333 G T 0.033753 -1.0950e-05
11:56184888 A G 0.730969 -1.1617e-05
11:56185023 T C 0.021159 -1.7456e-05
11:56185224 G A 0.287311 2.4579e-05
11:56185345 G A 1.461049 1.1292e-05
11:56185401 T C 0.162106 7.9012e-05
11:56185689 G A 0.533605 1.9445e-07
11:56202354 T C 0.043477 -1.8118e-05
11:56213774 C T 0.100888 -4.7964e-05
11:56220364 T C 0.037696 -2.4286e-05
11:56224776 C T 0.243649 -2.7603e-05
11:56230328 T G 0.161810 7.5805e-05
11:56230678 A G 0.162122 7.7962e-05
11:56237966 C T 0.161856 8.3542e-05
11:56248466 A G 0.049199 -3.0904e-06
11:56251234 A G 1.113059 7.7621e-06
11:56253681 T C 1.654814 -2.4528e-05
11:56267823 G A 0.244697 -3.2241e-05
11:56274176 C G 0.116032 2.4391e-05
11:56277254 A G 0.088197 1.1480e-05
11:56280634 G A 0.626914 7.4922e-05
11:56292065 A G 0.106698 -1.2130e-04
11:56294275 C T 1.563725 2.9818e-05
11:56294431 T G 0.243068 -3.2742e-05
11:56307288 G A 0.023184 1.1703e-05
11:56310356 T A 0.164910 1.0815e-04
11:56310730 C A 0.032175 -6.6791e-05
11:56311727 C A 0.046599 -2.2297e-05
11:56313635 C T 0.027719 -7.5311e-05
11:56327716 T G 0.101290 -5.0177e-05
11:56331761 G T 0.042328 1.0339e-05
11:56334457 A G 0.343388 4.9037e-05
11:56335718 A G 0.035285 1.4683e-06
11:56344260 G A 0.433136 6.7935e-06
11:56344993 A C 1.330963 1.5123e-05
11:56345712 T C 0.045950 -3.2815e-05
11:56373068 C A 1.491972 8.2881e-05
11:56379416 G T 0.304835 2.9101e-05
11:56380134 G C 0.592184 -1.7216e-05
11:56380971 A G 0.035135 5.1588e-06
11:56387722 C T 0.052208 -7.2419e-05
11:56387773 C T 0.242958 -3.1101e-05
11:56387896 C T 0.029942 1.4913e-04
11:56389011 G T 0.038128 7.5808e-05
11:56395393 A G 0.057249 1.0385e-04
11:56395892 T G 0.436411 -3.2279e-05
11:56396516 G A 0.061475 7.4159e-05
11:56397351 A G 0.164258 1.0314e-04
11:56403629 T G 0.044230 -6.6477e-05
11:56405299 T C 0.021539 -6.1177e-06
11:56409603 T C 0.265006 -5.7431e-05
11:56413288 T C 0.115522 1.0256e-05
11:56414187 A G 0.022402 7.5548e-06
11:56431834 G A 0.112482 1.1581e-05
11:56460503 G A 0.042445 9.0463e-06
11:56461474 T C 0.177539 -3.6851e-06
11:56466099 T C 0.785803 -6.2183e-06
11:56467057 A G 0.097843 -8.3582e-06
11:56467945 T G 1.028829 3.5432e-05
11:56468155 G T 0.620523 -5.2546e-05
11:56468368 T C 1.828731 1.4900e-06
11:56468638 T G 0.265048 -4.9693e-05
11:56483315 T C 0.397416 3.0186e-05
11:56486133 C G 1.312845 -7.5486e-05
11:56490163 T G 0.031237 3.4913e-05
11:56496923 T C 0.487012 -2.4493e-05
11:56497662 G A 0.522229 2.6975e-05
11:56498186 A G 0.097366 -1.5196e-05
11:56508525 G A 1.127298 -3.4432e-05
11:56508604 C T 0.206433 -1.2982e-05
11:56509971 C A 0.025758 -3.9463e-05
11:56510623 G A 0.639962 -1.0878e-05
11:56510694 C T 0.440543 -1.0088e-05
11:56511160 G A 0.184219 -2.9323e-05
11:56516325 C T 0.151642 -6.3558e-05
11:56531188 G A 0.173346 8.5745e-05
11:56532532 C T 0.035580 -1.0564e-05
11:56534864 A G 0.510904 -4.9125e-05
11:56537780 G A 0.043704 3.5227e-05
11:56542158 A G 0.035820 -2.7026e-06
11:56542818 A G 0.192996 3.5556e-06
11:56542928 A G 0.977147 4.3095e-05
11:56549480 G A 0.199731 3.3407e-06
11:56553371 G A 0.091238 -1.1245e-07
11:56558726 C T 0.106084 -1.9165e-04
11:56563462 C T 1.219893 -3.5764e-05
11:56568436 A G 0.344455 5.5416e-05
11:56570067 G A 0.432850 -4.8124e-07
11:56572616 A G 0.072517 -1.6540e-05
11:56573169 T G 0.177461 2.2055e-06
11:56575092 T C 0.169811 -6.4592e-05
11:56589980 T C 0.039342 2.2195e-05
11:56591968 T G 0.021451 8.8960e-05
11:56608050 A G 0.026992 9.5418e-05
11:56620793 T C 0.085944 3.8058e-06
11:56621491 T C 0.488148 -2.6634e-05
11:56626017 G T 0.203311 1.3169e-05
11:56628086 A G 0.069229 -1.3644e-06
11:56629376 A C 0.852091 -1.8048e-05
11:56649127 G A 0.434239 6.7841e-05
11:56650273 C A 0.579071 8.0203e-05
11:56654028 C T 0.237813 -2.2481e-05
11:56654147 A G 0.048868 3.1476e-05
11:56662386 A G 0.027936 6.0459e-05
11:56662461 A G 0.144572 -3.4232e-05
11:56665190 G A 1.657920 -8.4635e-06
11:56667744 A G 0.055278 6.4093e-05
11:56669830 G A 0.490904 4.4809e-05
11:56675823 G T 0.147604 6.5311e-06
11:56682612 T C 0.162745 9.0501e-06
11:56684347 C T 0.040569 -1.1120e-04
11:56696576 A G 0.037398 2.9146e-05
11:56697872 A G 0.047816 -5.0394e-05
11:56718186 T G 1.361612 -1.4030e-05
11:56719130 A G 0.124374 -2.9125e-05
11:56722835 A G 0.395498 -4.2487e-05
11:56735739 A C 0.285094 -2.8848e-05
11:56736558 C T 0.360214 1.4452e-05
11:56738678 A G 0.455191 -1.3575e-05
11:56756399 T G 0.146413 -1.2463e-06
11:56763485 C T 1.222711 1.9645e-06
11:56764852 G A 0.062383 -8.9269e-06
11:56766988 T C 0.029991 -1.3399e-04
11:56794122 T C 0.043938 1.2448e-04
11:56797693 A G 0.039939 3.5855e-05
11:56808134 A G 0.037079 -5.9938e-05
11:56840256 C G 0.129729 -4.8874e-05
11:56842679 A C 0.163618 4.2001e-06
11:56857310 T C 0.145718 -1.3313e-05
11:56858483 C T 0.246680 -6.4007e-05
11:56868591 A G 0.075668 1.0041e-05
11:56869386 T C 0.900109 5.3517e-05
11:56870302 T C 1.551164 1.8773e-05
11:56877463 G T 0.024944 5.5342e-05
11:56878714 G A 0.032500 -1.2521e-06
11:56897021 C T 0.162729 9.3905e-06
11:56904527 C T 0.068180 3.6895e-05
11:56910484 A C 1.534968 2.3178e-05
11:56920315 A C 0.329019 -2.0159e-04
11:56927740 C T 0.034717 -4.1959e-05
11:56929009 A G 0.830429 6.9983e-05
11:56943590 T C 0.047060 6.7041e-07
11:56949691 A G 0.243662 5.3953e-05
11:56954985 A G 0.044477 5.0960e-06
11:56963382 C A 0.749116 1.8007e-05
11:56965974 G A 0.222048 -2.0324e-05
11:56968514 A G 0.241354 -6.3652e-06
11:56969213 T C 0.112508 -4.3669e-05
11:56984331 G T 0.090047 -4.1695e-05
11:56986484 A G 0.749746 1.0334e-05
11:56989384 C T 0.546244 -1.4375e-05
11:56995534 A G 0.093562 -1.1082e-05
11:56996204 A G 0.029913 -4.6049e-05
11:56997832 C T 0.553281 -1.6666e-06
11:56998972 A G 0.046327 2.6741e-05
11:57004344 T G 1.093676 2.3358e-05
11:57005067 C T 1.144566 2.9898e-05
11:57005587 C T 1.434278 3.1764e-05
11:57017684 G A 0.649014 -1.9396e-04
11:57023547 A G 0.093952 -3.3142e-05
11:57036943 T C 0.035268 1.2012e-04
11:57037452 T C 0.528801 -7.2386e-05
11:57038250 A G 0.030533 5.6863e-06
11:57039496 C G 0.029105 -4.7064e-05
11:57041378 G A 0.197942 4.0381e-05
11:57045815 C A 1.119771 2.7562e-05
11:57052950 C T 0.067768 -2.3713e-04
11:57053391 T C 0.064370 -4.0192e-05
11:57059817 T C 0.058683 -8.5638e-05
11:57076524 T C 0.037479 7.8503e-05
11:57076820 G T 0.153631 -2.9781e-06
11:57076895 C T 0.089739 -1.2859e-04
11:57078274 T C 0.657333 -8.5141e-05
11:57080352 A G 0.090868 -9.3805e-05
11:57081197 C G 1.064347 5.5101e-05
11:57087983 G C 0.029329 4.5877e-05
11:57089261 A G 0.087866 -1.1305e-04
11:57101783 A G 0.026265 -6.3444e-05
11:57102096 G A 0.323939 -9.3430e-07
11:57103350 G A 0.088723 -1.3033e-04
11:57111051 C T 0.217014 -7.4165e-05
11:57111693 G T 1.206842 -3.9237e-05
11:57113211 C G 0.082796 -2.0600e-04
11:57114109 A G 0.082841 -1.8477e-04
11:57115193 A G 0.083111 -7.1012e-07
11:57119123 G A 0.026683 5.7205e-05
11:57120621 C T 1.086055 2.1279e-04
11:57122654 G A 0.050728 -9.0135e-05
11:57126708 G A 1.701949 -3.6803e-05
11:57137371 A G 0.729265 2.2676e-04
11:57143463 G T 1.762109 -1.2304e-04
11:57144905 T C 0.969117 -1.5999e-05
11:57146092 C A 0.049043 5.5467e-05
11:57146225 G A 0.155514 7.5022e-06
11:57146886 G A 0.038238 -2.1339e-05
11:57156438 G A 0.943177 2.0062e-05
11:57159189 C T 1.208410 -5.5206e-06
11:57160186 C T 0.246015 1.1916e-04
11:57167447 A G 1.453461 4.8139e-05
11:57170608 A G 0.047440 4.5722e-05
11:57177593 G A 0.087856 -3.2749e-05
11:57181663 T G 1.143991 1.2075e-04
11:57182075 T C 0.025479 -2.8508e-05
11:57183724 A G 0.063425 -1.4183e-04
11:57184224 A G 0.370788 -1.5846e-06
11:57193795 G C 0.332774 -3.2084e-05
11:57197890 G A 0.436950 3.2874e-05
11:57203009 T C 1.203872 -7.0518e-05
11:57209565 T C 0.066512 -2.7042e-06
11:57212017 C T 0.171470 -2.2507e-05
11:57212414 T C 0.523777 4.3454e-05
11:57214637 G A 0.029991 -7.6525e-06
11:57216746 C T 1.181090 -3.6104e-05
11:57230029 C T 0.032467 2.7155e-05
11:57234216 C T 0.076113 3.3012e-05
11:57238894 A G 0.023262 3.2363e-05
11:57240289 G A 0.106182 -5.0169e-04
11:57248003 T C 1.516698 -3.9914e-05
11:57249121 A G 0.849258 -7.0484e-05
11:57252862 T C 0.152135 -8.9791e-05
11:57254924 C A 0.218481 3.7212e-05
11:57262993 A G 0.623058 -1.4228e-05
11:57268252 T C 0.080193 4.7860e-06
11:57270509 G T 1.491212 -3.9108e-05
11:57274044 A G 0.171866 -1.2009e-04
11:57286291 T C 0.043701 8.9712e-06
11:57290272 T C 0.075665 2.1480e-05
11:57292670 C T 0.028839 -1.3849e-05
11:57298287 G A 0.028566 -9.1980e-06
11:57317971 T C 0.189474 2.3422e-04
11:57319339 C T 1.045278 2.3342e-05
11:57321811 G T 0.855928 -2.5319e-05
11:57324141 C T 0.100761 -2.1328e-04
11:57327567 T C 1.534514 -1.9254e-05
11:57329466 C T 0.195618 7.6695e-05
11:57333893 G A 0.231799 -5.7510e-04
11:57338539 A G 0.081777 2.1124e-04
11:57341435 A G 0.488680 -7.7292e-05
11:57346874 G A 1.543741 -3.1615e-05
11:57350931 A C 0.172473 -5.6754e-05
11:57362617 G C 1.205810 1.6361e-04
11:57363543 A G 0.178202 2.7749e-04
11:57365723 C T 0.099846 -5.5603e-05
11:57367222 T C 0.600652 9.6323e-06
11:57378325 T C 0.870446 -7.4076e-05
11:57379170 G A 1.410685 -1.2258e-05
11:57381989 A G 0.545527 6.5493e-05
11:57398135 A C 0.030237 6.6944e-05
11:57402964 G T 1.076681 3.5180e-04
11:57413943 G C 0.543793 6.0533e-05
11:57415047 T C 0.070056 2.5470e-05
11:57420780 C T 1.159642 6.6695e-05
11:57422341 A G 0.038069 3.2671e-05
11:57425228 A G 0.081624 9.2186e-05
11:57442756 T C 0.032772 -1.8921e-05
11:57442980 A G 0.110888 -1.4805e-05
11:57447188 C G 0.025122 -5.4232e-05
11:57448325 T C 1.098106 4.1352e-05
11:57449483 G A 0.239738 3.3384e-05
11:57459367 G A 0.065009 1.0050e-04
11:57467166 A G 0.066622 -8.2922e-05
11:57472737 G C 0.031283 6.3949e-05
11:57477889 T C 0.657320 1.9635e-05
11:57479848 C A 0.439215 2.0428e-05
11:57480878 A G 0.052526 5.1685e-06
11:57498306 G A 0.103251 1.1966e-05
11:57511501 T C 0.042769 -5.9227e-06
11:57535606 T C 0.102848 1.5178e-04
11:57540458 A C 0.657823 2.2608e-05
11:57543661 G A 0.115549 4.3689e-06
11:57558389 T C 0.152989 -7.7495e-04
11:57564596 T G 0.085655 -7.6509e-05
11:57566850 G A 0.469141 -7.0749e-06
11:57569954 A C 0.027553 2.4630e-05
11:57656257 G T 0.076973 -2.8125e-05
11:57666341 A G 0.060433 3.8317e-05
11:57668479 G T 0.633769 2.8102e-05
11:57669982 A G 0.101900 -1.1276e-05
11:57683722 A G 1.052133 -1.1783e-05
11:57705868 C T 0.482137 -3.7994e-05
11:57705936 C T 0.886636 1.0398e-05
11:57713450 A C 0.033587 4.0969e-05
11:57739207 G A 1.561168 4.4944e-05
11:57744491 C T 0.061208 1.1195e-05
11:57747135 G A 0.057323 1.3424e-04
11:57784185 A G 0.361301 1.2569e-04
11:57786063 T C 0.045720 -1.1193e-04
11:57793074 T C 0.063691 1.0515e-05
11:57798942 G A 0.590828 -3.4364e-06
11:57799371 C G 1.046921 -8.1878e-05
11:57805989 C T 0.063422 1.2743e-04
11:57807965 G T 0.079417 -1.5810e-05
11:57829950 G A 0.063110 1.1249e-04
11:57832780 T C 0.046930 1.3342e-05
11:57838569 G A 0.523306 -3.1984e-05
11:57846311 T C 1.935186 -1.0703e-04
11:57847243 T C 0.125526 2.1494e-05
11:57853061 T C 0.327418 1.1886e-04
11:57876682 T C 0.328694 1.4366e-04
11:57880067 G A 0.036765 -2.7219e-05
11:57886280 T C 0.027378 -4.3247e-05
11:57893374 C T 0.089732 -2.7677e-05
11:57914343 C T 0.080939 7.4297e-05
11:57914415 T C 0.048686 -1.1386e-06
11:57917265 T C 0.033207 1.4176e-05
11:57919456 G A 0.114487 -8.6662e-05
11:57920690 A G 0.033632 4.9026e-05
11:57925977 T C 1.176507 -1.7277e-05
11:57936740 C A 0.828170 -7.0189e-05
11:57943684 G A 0.031584 -2.2161e-05
11:57947163 A G 0.056872 4.2605e-05
11:57947264 G C 0.588286 6.3210e-05
11:57948796 T C 0.196852 -5.8118e-05
11:57949021 C T 0.027975 2.0634e-05
11:57958497 C T 0.580639 -1.8766e-04
11:57958972 A C 0.633340 1.6100e-05
11:57968686 T G 0.391571 1.2480e-05
11:57970981 T C 0.196219 9.9703e-05
11:57971478 G A 0.196852 8.1430e-05
11:57977441 G T 0.092085 -1.6503e-05
11:57982229 G A 1.424366 -1.5300e-05
11:57982896 T G 0.845645 8.2784e-05
11:57983162 G A 0.578955 -1.7924e-04
11:57983194 G A 0.648888 2.3140e-05
11:57990457 T C 0.246443 5.0957e-05
11:57995777 A G 0.274367 3.5910e-05
11:57996084 A G 0.891095 -3.5838e-05
11:57996312 G C 1.974206 -1.3005e-05
11:58001956 T C 0.803648 7.9994e-06
11:58004044 G A 0.065619 9.1538e-06
11:58004262 G A 0.034632 -9.9518e-07
11:58018594 C T 1.106487 2.9755e-05
11:58034651 T C 0.025826 1.5473e-05
11:58043375 G A 0.804463 9.0549e-06
11:58044495 A C 0.078959 1.7518e-05
11:58060082 G A 1.245768 8.2681e-05
11:58080923 C T 0.048388 -2.9596e-05
11:58082609 T C 0.099307 -3.0497e-06
11:58084419 C A 0.026132 1.3425e-05
11:58086130 C T 0.863104 1.4850e-05
11:58087678 A G 0.049111 -4.5562e-05
11:58102065 G A 1.665736 2.0726e-06
11:58107583 C A 0.073208 2.9176e-05
11:58125774 G A 0.026479 2.3687e-06
11:58126305 T A 1.239709 9.0057e-05
11:58143321 T C 0.065139 1.1975e-05
11:58144088 G A 0.101050 -1.7359e-05
11:58144090 A G 0.025625 6.4600e-06
11:58155512 A G 0.142547 2.5978e-05
11:58170738 G A 0.747701 -7.3421e-05
11:58190136 G A 0.822000 -3.2416e-05
11:58194192 G A 0.372632 6.5348e-05
11:58206714 T C 0.043344 -2.6391e-05
11:58207203 T C 0.425226 -2.2921e-04
11:58208069 A G 0.090767 1.7297e-05
11:58215655 A G 0.030968 -5.2140e-05
11:58233395 A G 0.424437 -1.4208e-04
11:58242038 A G 0.282053 1.2359e-05
11:58250523 G A 0.025207 3.9590e-06
11:58252058 C T 0.177244 -1.2692e-04
11:58263144 G T 0.027235 4.6207e-05
11:58278349 T C 0.798117 -2.4518e-05
11:58284951 A G 1.974261 -3.0607e-05
11:58315733 C T 0.032422 6.1597e-05
11:58317599 C T 0.025382 2.2865e-05
11:58328579 T C 0.184797 1.8945e-05
11:58336620 A G 0.142531 -6.8360e-05
11:58339285 C T 0.032776 7.3160e-05
11:58351919 C T 0.043237 -1.6599e-05
11:58353365 G A 0.139077 4.3645e-05
11:58355721 T C 0.057885 1.9256e-05
11:58361597 A T 0.031464 8.7085e-05
11:58366561 G A 0.483844 -1.2503e-03
11:58370485 C G 0.041192 -3.1615e-06
11:58374892 G C 0.120242 1.6222e-05
11:58378133 C T 0.124225 1.6072e-05
11:58379197 A G 0.022535 -2.7783e-05
11:58386319 C T 0.045421 -8.6710e-06
11:58392322 A C 0.051539 1.0051e-05
11:58392951 C T 0.838271 -4.3043e-05
11:58395023 C T 0.287557 1.1150e-04
11:58396066 C T 0.031101 9.3880e-05
11:58414698 A G 0.081507 2.5343e-06
11:58419783 T C 0.256375 5.0486e-05
11:58427583 A G 0.511397 -6.0208e-06
11:58439593 C T 0.236135 3.3285e-05
11:58439768 T C 0.130758 2.0639e-05
11:58441903 A C 0.118080 -9.3793e-05
11:58442866 G A 0.038628 -1.0248e-04
11:58443322 A G 0.090255 2.5082e-05
11:58452810 G A 1.468807 2.2854e-05
11:58453200 T G 0.050212 -3.5471e-06
11:58453529 C T 1.379623 1.8625e-05
11:58455331 G A 0.110206 1.5904e-05
11:58462870 A G 0.045574 -1.3216e-04
11:58468173 G A 0.585021 8.3281e-05
11:58470506 G A 0.255934 3.1240e-05
11:58471863 C T 1.967718 1.6069e-05
11:58472799 A C 0.044853 -3.4815e-05
11:58478039 C T 1.668291 2.7420e-06
11:58478084 C T 1.963170 1.7940e-05
11:58480367 T C 0.026748 -2.9862e-05
11:58491921 T A 0.293955 1.3366e-06
11:58492105 T C 0.058245 1.8895e-05
11:58492875 A G 0.076885 1.7880e-06
11:58505693 G A 0.632649 6.6621e-05
11:58507065 C A 0.132102 3.7729e-05
11:58511842 A T 0.059530 3.1854e-05
11:58528909 C T 1.604641 1.1960e-05
11:58534380 G A 0.206349 1.3026e-05
11:58542727 T C 0.391061 -3.1680e-05
11:58546907 G A 0.999335 -4.5182e-05
11:58553068 A T 0.206423 4.1171e-05
11:58555627 C A 0.071841 -2.5083e-05
11:58599639 G C 0.048339 -5.4329e-05
11:58602309 T C 0.395634 -1.3455e-05
11:58604806 A T 0.073743 8.2455e-05
11:58625585 A G 1.645905 -1.1270e-05
11:58626688 C A 1.960343 8.3152e-06
11:58637783 T C 0.043269 -1.3800e-04
11:58648337 T C 0.043649 -3.4828e-05
11:58661672 G A 0.073461 -1.0268e-04
11:58663660 A G 0.611289 -7.6134e-05
11:58664473 A G 0.038326 9.9249e-07
11:58689366 T C 0.880543 -6.2729e-06
11:58692047 C T 0.132362 5.4353e-06
11:58694732 G A 0.094520 -7.4278e-05
11:58697759 T C 0.080388 -1.2167e-04
11:58702105 C A 0.238404 2.7887e-06
11:58712952 T G 0.780798 -2.0286e-05
11:58723738 A G 0.143365 -3.8978e-06
11:58724007 A G 0.145871 -3.5747e-05
11:58763854 C T 0.380087 -1.8354e-05
11:58766752 G C 0.122521 4.1506e-08
11:58776177 T C 1.222256 -3.0090e-05
11:58792016 C T 0.048394 -1.5534e-05
11:58792723 C G 0.219919 1.7543e-05
11:58797390 A G 0.024187 1.1646e-04
11:58801572 C T 0.106805 1.1303e-04
11:58811241 C A 1.192528 -3.3551e-05
11:58818757 C A 1.967559 6.7135e-05
11:58825460 A G 0.076463 -4.4359e-05
11:58830793 T C 0.033366 4.9991e-06
11:58843745 T C 1.229553 -4.6794e-06
11:58843814 A G 0.097652 6.7201e-05
11:58872960 A C 1.262770 -3.2502e-06
11:58877531 T C 0.415391 -3.1016e-05
11:58879633 A C 0.116776 -6.2908e-06
11:58886493 C T 0.039264 -2.8042e-06
11:58888422 T C 0.023022 1.0715e-04
11:58902642 G C 0.049235 2.4776e-05
11:58913162 T C 0.174183 -7.7767e-05
11:58920492 G C 0.089446 -1.1248e-05
11:58928008 T C 0.392116 -1.1654e-05
11:58930116 G A 0.076090 5.3593e-05
11:58930836 A C 0.889054 5.2791e-05
11:58932532 G A 0.070284 -5.0097e-06
11:58938150 G T 0.571113 6.2528e-05
11:58938562 A G 0.452211 4.3301e-06
11:58941450 A C 0.981350 2.6963e-05
11:58944104 A G 0.575654 1.1382e-06
11:58944271 C T 0.082335 8.2969e-06
11:58959120 G T 0.191678 8.6850e-05
11:58961875 A G 0.033444 -1.8926e-04
11:58966886 A G 0.215047 -2.9261e-05
11:58970903 T C 0.066246 3.7592e-05
11:58971777 T C 0.442545 4.3304e-05
11:58976711 G A 1.239861 -2.5581e-06
11:58978684 A G 0.214596 -3.3249e-05
11:58978940 T C 0.583119 3.2574e-05
11:58979393 A G 0.021821 7.4664e-06
11:58986977 A G 0.022285 -6.6288e-05
11:58995633 A G 0.077840 2.4670e-05
11:58997505 T C 1.210312 3.9198e-06
11:59007307 A G 0.169886 -1.0101e-04
11:59010486 T C 0.036437 6.7179e-05
11:59018286 T C 0.101154 -7.9929e-06
11:59020419 A C 0.236797 -2.3326e-05
11:59026901 T C 0.589416 3.0211e-05
11:59031974 A C 0.541028 -3.8903e-06
11:59037867 G A 0.238261 -2.1248e-05
11:59039138 T C 0.089917 5.2041e-05
11:59050504 A G 0.029767 -1.4650e-05
11:59050845 A G 1.899570 -3.7577e-05
11:59057637 A G 0.057401 -1.3037e-05
11:59060370 A G 0.051711 -4.4268e-05
11:59068796 G A 1.479475 -2.3993e-05
11:59070310 C T 0.043470 -1.0416e-04
11:59093877 C T 0.082491 1.0076e-04
11:59093898 T C 0.052497 5.3163e-06
11:59097294 T C 0.097655 4.3961e-06
11:59100295 A G 0.089498 6.0934e-05
11:59101144 C G 0.068466 -2.1711e-05
11:59105950 T C 0.083007 -2.4848e-05
11:59132798 C G 1.368455 7.4645e-06
11:59133240 A G 0.032766 -1.6448e-04
11:59134722 A C 1.369058 6.6796e-06
11:59142038 A C 0.052932 4.4909e-05
11:59145512 G T 0.245658 -2.8239e-05
11:59146382 T C 0.539580 -2.7847e-05
11:59155589 T C 0.081920 5.5248e-06
11:59162303 A G 0.068713 8.3649e-05
11:59166233 G A 0.029770 4.9791e-05
11:59166773 G T 0.277557 7.3571e-06
11:59184282 T G 0.049939 -2.4527e-05
11:59189406 A G 0.075172 -2.7535e-05
11:59190120 G A 0.060520 6.0306e-05
11:59211727 T C 0.098531 -5.5090e-05
11:59223326 C T 0.570405 2.8298e-05
11:59224144 G T 1.339756 1.5520e-05
11:59224608 G A 0.547117 -4.3171e-05
11:59224765 C A 0.105344 -2.1967e-05
11:59224885 C G 0.607371 -2.0278e-05
11:59225221 C T 0.641166 -2.2964e-05
11:59225382 T G 0.020416 1.3444e-06
11:59230872 T G 0.031656 8.6903e-06
11:59239758 A C 1.978873 -1.2023e-05
11:59241429 T C 1.886035 -5.5967e-05
11:59256054 T C 0.208884 -2.4675e-05
11:59259831 C T 0.684399 -3.8551e-05
11:59260671 T C 0.038751 -3.7399e-05
11:59262396 G A 0.079904 4.0999e-05
11:59262971 C A 0.052669 -3.7765e-05
11:59265036 C T 0.822892 9.2702e-05
11:59267521 G A 0.576556 -2.1775e-05
11:59271637 C T 0.588572 -2.9612e-05
11:59276813 G A 0.113235 1.7182e-04
11:59279194 G A 0.115659 -1.0511e-05
11:59282861 G A 0.118139 2.0415e-04
11:59304723 A G 0.092819 -6.0410e-05
11:59308552 A G 0.054701 -2.6476e-05
11:59324664 A G 1.874003 6.3220e-05
11:59326455 C A 0.082997 -2.4543e-05
11:59331846 T C 0.025482 -5.4461e-05
11:59340013 T C 0.159013 -2.8433e-05
11:59342329 A G 0.029744 6.2219e-05
11:59359841 C T 0.698535 2.9004e-05
11:59364284 A G 0.035074 -2.2570e-04
11:59366871 G A 0.046706 -3.9913e-06
11:59367448 T C 1.706032 -1.9120e-06
11:59377543 T C 0.301323 3.3206e-05
11:59390120 A G 0.022519 3.1119e-06
11:59404387 A G 0.114367 -2.7942e-07
11:59406860 T C 0.101897 1.1391e-04
11:59426695 G A 0.033980 -1.6955e-05
11:59430518 C T 0.092484 -4.6277e-06
11:59480952 A G 0.204813 -9.6125e-05
11:59480969 G A 0.121797 -5.4286e-05
11:59481119 T G 0.090553 -6.5486e-05
11:59483693 C A 0.833366 5.0545e-06
11:59503589 C T 0.111534 -3.8683e-05
11:59511125 A G 0.353397 5.8740e-06
11:59517318 C T 0.054658 1.5681e-05
11:59530024 C T 0.108632 -1.4565e-05
11:59530213 A G 0.085409 -3.2826e-05
11:59531576 T G 0.089774 9.1123e-05
11:59531727 C T 0.115072 6.6887e-06
11:59531848 C T 0.271358 -3.0258e-05
11:59532072 C T 1.703971 1.6418e-04
11:59538920 G A 0.126532 -7.5711e-05
11:59544205 C T 0.021675 3.9409e-06
11:59544305 T C 0.124926 1.4636e-04
11:59563515 G A 0.048803 -5.0107e-05
11:59570728 T C 0.098778 5.7839e-05
11:59573980 T C 0.060183 2.6169e-06
11:59577096 C T 0.025411 5.8618e-05
11:59578502 A G 0.034067 -5.9919e-05
11:59595071 A T 0.121411 -3.9489e-05
11:59598262 T C 0.122401 1.3302e-05
11:59603894 G A 1.649206 -1.5710e-04
11:59612859 C T 0.105133 -2.2894e-05
11:59616831 A G 0.023081 2.5140e-05
11:59623378 A C 0.215661 -3.4041e-05
11:59628811 A C 0.038777 -4.5736e-05
11:59629305 T C 0.541576 4.7621e-05
11:59630836 T G 0.095078 4.1675e-05
11:59631535 T C 0.077012 5.0889e-05
11:59631903 A G 0.034239 -1.0936e-04
11:59633493 A G 1.444389 -5.7440e-06
11:59645679 C A 0.107360 4.3723e-05
11:59659006 T G 0.683536 -2.1103e-05
11:59662447 T C 0.022788 -8.8290e-05
11:59663063 C T 0.105013 -4.6112e-05
11:59688635 A C 0.120333 2.1482e-04
11:59695499 T C 0.385599 2.5149e-05
11:59701357 C T 0.161772 3.0137e-06
11:59706559 C T 0.050530 -1.1339e-04
11:59707766 C A 0.186741 -7.9440e-06
11:59718977 G A 0.035930 2.0723e-05
11:59720416 A G 0.116487 1.6635e-05
11:59740294 T C 1.054139 -5.5623e-06
11:59741363 T C 0.036362 -3.0569e-05
11:59747557 A G 1.559837 -2.2074e-05
11:59747870 G A 0.064162 4.4223e-05
11:59748393 T G 0.052877 4.8064e-05
11:59761599 C A 0.404982 2.2112e-05
11:59768027 C T 0.191464 -2.5664e-05
11:59770663 A G 0.066798 -4.4763e-05
11:59771334 A G 0.339132 -1.2795e-04
11:59779510 T G 0.064347 5.1518e-05
11:59790577 T C 0.025645 6.0111e-05
11:59795629 A G 0.598143 -2.7276e-05
11:59797170 T C 0.205505 -2.3423e-04
11:59801939 A G 0.092867 -2.7088e-06
11:59802664 G A 0.106623 7.7594e-05
11:59807978 A G 0.093361 4.1428e-05
11:59814287 G A 0.518321 3.6835e-05
11:59815139 T C 0.396180 5.3765e-05
11:59815640 G A 0.770016 -8.5141e-05
11:59822636 T C 0.074532 -5.3871e-05
11:59827800 A C 0.260683 -1.9821e-05
11:59828070 G A 0.583969 1.9111e-05
11:59831716 A C 0.567241 -2.9345e-05
11:59835098 T C 0.055376 3.2599e-05
11:59842289 A G 1.199088 -1.1960e-05
11:59844700 A G 0.130142 3.0929e-05
11:59846233 C A 0.064035 -6.3650e-06
11:59846325 C T 0.037427 2.3228e-05
11:59852596 T C 0.455791 3.8858e-06
11:59855711 C T 0.044113 1.3320e-05
11:59857581 A G 0.828767 1.3100e-05
11:59863104 G A 0.043194 1.8878e-05
11:59868492 A T 0.020344 1.1094e-04
11:59879830 G T 0.085597 3.1016e-05
11:59881132 A G 0.081783 -2.0500e-05
11:59882712 C G 0.059822 5.9204e-05
11:59903345 A G 0.037982 -5.3418e-06
11:59907101 C T 0.276373 1.8054e-05
11:59924631 G T 0.076600 -3.3693e-05
11:59935938 G A 0.064565 3.5683e-05
11:59939307 G T 1.155829 -5.9549e-05
11:59949058 G A 0.057700 3.0711e-05
11:59952316 G C 0.345744 6.2133e-05
11:59972441 A G 0.021185 -4.6688e-05
11:59973356 G A 0.084406 1.2334e-05
11:59974678 C T 0.237917 -5.1519e-06
11:60006701 C T 1.874399 -5.9333e-05
11:60007573 C G 0.346529 5.6619e-05
11:60007822 G T 0.132608 1.0469e-05
11:60019386 C T 0.173729 7.9860e-06
11:60023087 A C 1.178266 -3.3411e-05
11:60034429 T C 1.190295 -3.3956e-05
11:60036323 G A 0.020435 -3.3490e-05
11:60042787 C T 0.235947 1.3354e-05
11:60044427 C T 0.948256 7.8931e-05
11:60050125 G A 1.367799 -1.1064e-05
11:60050816 G A 0.245762 1.3870e-05
11:60057715 G A 0.441494 -2.0777e-05
11:60059810 G A 0.310132 1.1037e-05
11:60059937 G A 0.044645 -5.1840e-06
11:60064953 G C 0.022201 -1.4942e-04
11:60070176 G A 0.578536 3.1808e-06
11:60071196 T C 0.029952 2.6244e-05
11:60074101 T A 0.046560 8.8092e-06
11:60075733 G T 0.036745 -9.3706e-06
11:60083688 G A 0.070086 5.9267e-08
11:60083873 T C 0.396352 4.4662e-05
11:60090771 G A 0.722550 -4.0678e-05
11:60101420 G A 0.036018 5.5786e-05
11:60102507 T G 0.675373 -4.5293e-05
11:60107026 A G 1.666376 -1.7040e-05
11:60107105 G A 0.758915 -3.8166e-05
11:60107290 G A 0.361885 1.7346e-04
11:60107470 A C 0.928551 2.3980e-05
11:60107660 C A 1.506698 -2.4231e-05
11:60107747 T C 1.905597 -5.0335e-05
11:60108714 C T 0.485217 9.9720e-06
11:60109127 G T 0.036336 1.4662e-04
11:60109512 T G 0.043707 -5.8453e-06
11:60110956 T C 0.100349 6.5772e-05
11:60111152 G A 0.651169 -2.6614e-05
11:60120705 T C 0.243344 -1.8543e-05
11:60123964 A C 0.095451 -1.5249e-04
11:60128867 C T 0.061092 1.2056e-05
11:60139274 G A 0.118029 -9.8729e-05
11:60140493 C T 0.089070 -1.0687e-05
11:60141450 G A 0.142183 6.5028e-05
11:60144180 A G 1.289709 -1.8270e-06
11:60156297 C T 1.254759 6.7796e-06
11:60156484 A G 0.673068 1.1110e-06
11:60159997 G A 0.029608 -1.0523e-04
11:60173360 G A 1.269703 5.1764e-06
11:60177158 A G 0.122988 -2.4247e-05
11:60182970 T A 1.385491 -1.1427e-06
11:60183189 T C 0.057473 3.4898e-06
11:60184191 A G 1.217654 -1.5283e-05
11:60184277 C A 0.030231 4.9537e-05
11:60191241 T C 0.560373 1.0536e-05
11:60193191 T C 0.026427 1.5349e-05
11:60197299 A G 0.117305 -7.7407e-05
11:60197488 A G 0.093909 7.4399e-05
11:60201232 C T 0.606832 -2.3773e-05
11:60201814 C T 1.834613 -1.3015e-05
11:60209317 T C 0.057119 -5.4696e-05
11:60216445 C T 1.111381 8.2481e-06
11:60216749 T C 0.656807 -1.0263e-05
11:60220027 A G 0.140817 1.5564e-06
11:60223018 A G 1.226846 6.5044e-06
11:60225565 A G 0.028582 7.5082e-06
11:60230722 T G 0.827553 -4.9034e-06
11:60232766 C T 1.064185 -2.1402e-04
11:60237234 C T 0.650634 -7.9668e-05
11:60238405 T C 0.072065 -4.7878e-05
11:60239772 A C 0.126357 -4.4589e-06
11:60252941 A C 0.172859 -2.7581e-05
11:60260281 C T 0.021961 7.8764e-06
11:60261955 T G 0.609643 1.2497e-05
11:60265002 T C 0.869696 -1.5316e-04
11:60266347 G T 1.047096 -3.5290e-04
11:60275457 C A 0.198909 2.4178e-05
11:60275495 T C 0.050877 -1.5258e-06
11:60279955 G C 0.039738 -1.0857e-05
11:60280008 T C 0.050656 2.4405e-05
11:60285564 A G 0.040001 1.5288e-05
11:60290617 G A 0.046547 3.0021e-05
11:60291413 T C 1.761096 -5.3659e-05
11:60297718 A G 0.072296 -3.5296e-05
11:60311515 T C 0.692033 -6.2497e-05
11:60312126 A G 0.149324 1.2210e-04
11:60326555 C A 1.775504 -1.5923e-05
11:60355693 T G 0.024395 -3.0749e-06
11:60366671 C T 0.217637 7.9525e-05
11:60383694 G C 0.044223 -3.3830e-05
11:60400024 T C 0.415982 1.0855e-05
11:60401726 A G 0.045048 5.9663e-05
11:60403457 T C 0.054009 4.6999e-05
11:60415001 T C 0.140791 -8.1268e-06
11:60416319 A G 0.068235 5.6697e-05
11:60427892 C T 0.798997 -1.4281e-05
11:60446786 C A 0.122206 -7.6794e-06
11:60457550 G A 0.041812 -5.1416e-05
11:60484385 A G 0.027673 1.8677e-05
11:60487391 G A 0.211594 1.7844e-05
11:60495124 T C 0.456466 3.3160e-05
11:60499487 A G 1.957880 -4.7422e-05
11:60507592 C T 0.219319 5.8728e-05
11:60508690 G A 0.055288 5.1626e-07
11:60510525 T G 0.056106 1.7591e-05
11:60513358 C A 0.180019 2.6570e-05
11:60514367 C T 0.151612 6.3315e-05
11:60515801 T C 0.047060 2.7163e-04
11:60516741 A C 0.032273 -6.1369e-05
11:60517887 G A 0.437979 2.9289e-05
11:60519656 C T 0.065009 -3.1157e-05
11:60520110 T G 0.020789 8.2912e-05
11:60521225 G T 1.461549 -1.3497e-05
11:60521424 C A 0.765890 -1.1612e-04
11:60521884 A C 0.061225 -4.1753e-05
11:60522608 A G 0.539113 3.2721e-05
11:60525462 C A 0.096766 4.8181e-05
11:60526252 G T 0.104812 9.6353e-06
11:60528162 C T 0.770542 -6.0735e-06
11:60531264 G A 0.775222 -1.6642e-05
11:60531346 G T 0.960058 -1.2451e-05
11:60531577 T C 0.047261 -8.9928e-05
11:60534901 C G 1.736176 7.0316e-06
11:60536854 A C 0.446018 -2.9095e-05
11:60537069 C T 0.635934 -3.2352e-05
11:60539088 G A 0.026463 7.2986e-05
11:60540224 A G 0.416596 -8.9141e-05
11:60542895 C T 0.030646 4.5097e-05
11:60542953 T C 0.934744 3.1587e-06
11:60547101 T C 0.203006 9.4872e-05
11:60547604 A C 0.285162 6.0747e-05
11:60550325 A G 0.440491 1.5143e-05
11:60558375 G A 0.805868 2.3905e-05
11:60563235 C G 0.150431 2.9106e-05
11:60565921 T C 0.189659 -4.8558e-05
11:60567230 T C 0.948974 4.1544e-05
11:60570907 A G 0.025632 1.7530e-05
11:60577165 A G 0.123423 -2.5315e-05
11:60578860 A C 0.360772 1.6599e-04
11:60592227 G A 1.587744 -7.0256e-06
11:60599219 G C 0.117438 -2.1062e-05
11:60602180 A G 0.058469 -2.8447e-05
11:60603209 C A 1.776137 -7.2204e-05
11:60608654 C T 0.803531 9.5943e-06
11:60608839 C T 1.677729 1.2092e-04
11:60609972 G A 0.433817 -1.4639e-05
11:60610056 C G 0.223295 7.6225e-05
11:60623148 C T 0.237605 -9.2984e-05
11:60638753 A C 0.057356 -4.8756e-05
11:60640227 C T 0.802233 2.0880e-05
11:60645214 G A 0.592681 8.6617e-06
11:60656200 T G 0.027625 2.7023e-06
11:60658301 T C 0.078810 1.0667e-05
11:60664620 C T 0.034213 2.3568e-06
11:60672483 A G 0.050718 2.1773e-05
11:60682942 C A 0.046047 -6.0895e-05
11:60689534 T C 0.071650 -3.0614e-05
11:60693219 A G 0.473727 -7.5793e-06
11:60696399 A G 0.078959 5.0351e-05
11:60697772 C T 0.041987 5.9414e-06
11:60699230 A G 0.021198 1.3153e-04
11:60699533 T C 0.034859 2.2082e-05
11:60703403 A G 0.042107 2.7778e-06
11:60703882 A G 0.138422 -8.7904e-06
11:60704213 T C 0.843373 2.1483e-05
11:60709520 A C 0.027339 7.1955e-06
11:60713077 A G 0.952411 9.7809e-06
11:60715956 T G 0.077304 -3.4791e-05
11:60716460 C T 0.030994 -4.7919e-05
11:60718792 T C 0.162787 1.0341e-05
11:60727698 G C 0.494182 6.7497e-06
11:60728321 C T 1.080352 -2.6764e-05
11:60729088 T C 0.220348 1.6619e-05
11:60739083 A C 0.027109 5.6580e-05
11:60744268 T C 0.079605 1.8438e-05
11:60751569 A C 0.473218 4.3594e-05
11:60753940 G A 0.105789 3.0922e-05
11:60755517 G A 0.395871 -7.5668e-06
11:60757431 G C 0.077431 2.3635e-05
11:60757633 T C 0.163144 2.9813e-05
11:60760612 G C 0.453445 -2.1120e-05
11:60760907 T C 0.131829 2.0730e-06
11:60765984 G A 0.443607 -7.5409e-06
11:60773125 C T 1.811341 -8.6736e-06
11:60776103 C T 0.266210 1.0562e-04
11:60776306 T C 1.182570 1.1618e-05
11:60777073 A G 0.376932 1.6500e-05
11:60777914 T C 0.058180 -3.0087e-05
11:60778718 C T 0.043834 -6.3787e-05
11:60779449 T C 0.067310 4.5406e-05
11:60783677 T C 0.038605 -4.2837e-05
11:60784934 G A 1.312053 4.5579e-05
11:60785263 G A 0.116649 -1.3793e-06
11:60785464 A G 0.484997 -2.0071e-05
11:60786243 G T 0.059920 8.4967e-06
11:60793184 A G 1.878638 -1.1005e-05
11:60793651 G C 0.786202 2.7516e-05
11:60805585 A G 0.023230 -9.8086e-06
11:60813114 T C 0.162573 3.2901e-06
11:60813338 T C 0.048394 -5.9684e-05
11:60819711 G C 0.144072 -5.7897e-07
11:60820889 T C 0.032815 -9.5149e-06
11:60821338 A G 0.147896 -4.3984e-05
11:60825070 T G 1.188059 -5.0742e-05
11:60825154 C G 0.028488 8.6906e-06
11:60829634 T G 0.495204 -1.9011e-05
11:60832282 C T 1.263792 8.7669e-05
11:60833774 C T 0.471618 -1.3704e-05
11:60834043 C T 0.229874 -1.0852e-04
11:60834226 T C 0.022204 -2.1375e-05
11:60835322 G A 0.879537 2.3112e-04
11:60835769 A G 1.975336 2.1137e-05
11:60836117 A G 0.311800 6.1262e-05
11:60836519 A G 0.182720 1.2542e-06
11:60838674 A G 0.073399 -9.5719e-05
11:60839365 T G 0.050523 9.3045e-05
11:60857197 G A 0.188069 -1.9758e-05
11:60863703 A G 0.657421 -3.0922e-05
11:60874087 A G 0.062598 -1.6559e-04
11:60875029 G T 0.480452 2.5475e-05
11:60875201 T C 0.050222 5.6514e-05
11:60882975 A G 0.023902 -6.7732e-05
11:60886913 T C 0.366280 2.7426e-05
11:60890408 A G 0.027008 -2.6532e-05
11:60891147 T C 0.221042 -4.1610e-05
11:60892606 G A 1.820779 -3.4520e-05
11:60893235 T C 0.975900 -2.1015e-05
11:60897496 T C 0.021162 -7.8796e-05
11:60899767 G A 1.292965 -5.2353e-05
11:60899932 A G 0.032561 -1.1509e-04
11:60906279 T G 0.118804 1.6089e-05
11:60908247 G A 0.959769 -1.6098e-05
11:60912581 T A 0.143715 4.5542e-05
11:60912840 T C 1.198124 -6.6182e-05
11:60913503 T C 0.095961 -7.1885e-05
11:60914411 T C 0.214593 -3.1908e-05
11:60926956 G A 1.216553 -9.8782e-05
11:60932386 A G 0.045892 -1.4490e-05
11:60942317 G C 1.195060 -2.5761e-05
11:60951746 A G 1.051163 -1.9006e-05
11:60957072 G C 1.055590 -8.8844e-06
11:60962459 T C 0.229523 8.6681e-06
11:60965461 C T 0.690333 -2.3596e-05
11:61014695 A G 0.051546 1.7841e-05
11:61044208 T C 0.050222 -4.8521e-05
11:61045821 T G 0.043422 -6.5012e-05
11:61058867 C T 0.273133 1.4574e-06
11:61063156 G T 0.020221 1.3040e-04
11:61083472 T C 0.069034 8.4293e-06
11:61089305 A G 0.035937 -1.3161e-05
11:61095296 C T 0.071170 -4.5434e-06
11:61095568 C A 0.035343 1.1451e-04
11:61111346 G C 0.261653 -1.7089e-05
11:61113588 A G 0.037622 -7.5395e-05
11:61126858 T C 1.719989 5.5799e-06
11:61158540 A C 0.045492 -1.5716e-05
11:61159571 T C 0.066028 9.8157e-05
11:61159661 C T 1.717545 -3.0795e-06
11:61165741 C G 1.682114 -1.7789e-05
11:61183329 C T 0.057690 -8.0891e-05
11:61183554 G C 0.139142 -2.1477e-05
11:61198414 G A 0.242425 -8.9247e-06
11:61215052 A G 1.679180 -2.9320e-05
11:61216878 G T 0.030082 -7.6048e-05
11:61249383 A C 1.599500 9.8752e-05
11:61257355 C G 0.113514 -9.8574e-05
11:61257423 T C 0.112628 -8.3736e-05
11:61263194 C T 0.061452 -5.4854e-05
11:61263673 G A 1.705273 5.8878e-06
11:61265537 T C 0.113101 -9.3312e-05
11:61272565 C T 0.228193 -1.9454e-04
11:61281373 T C 0.281111 -9.7447e-05
11:61281430 A G 1.432769 1.2765e-04
11:61289183 G A 0.059787 -2.6607e-05
11:61302244 T C 0.388984 -3.9967e-05
11:61307238 C T 0.129077 -3.6319e-06
11:61316307 C T 1.913754 2.8783e-05
11:61317387 A G 1.349834 -5.1517e-05
11:61317467 C T 0.048096 -5.2920e-05
11:61323345 C T 0.230594 -4.4170e-05
11:61326214 T C 0.411935 7.1929e-06
11:61327838 C T 0.041760 -7.5080e-05
11:61335800 T C 0.028559 1.2073e-04
11:61337636 T C 0.046109 -6.1573e-05
11:61338245 A G 0.222454 -2.8709e-05
11:61347033 C G 0.079667 -4.0199e-05
11:61355488 A G 0.039543 -8.6865e-05
11:61370853 G A 1.902167 5.3908e-05
11:61374393 A G 0.046002 5.5662e-05
11:61376970 G A 1.597319 6.3180e-05
11:61379646 T C 1.451384 8.5913e-06
11:61382201 A G 0.038663 1.4065e-05
11:61386052 G A 0.037531 1.1667e-04
11:61387660 T G 0.079563 -1.2834e-05
11:61388865 A G 0.228959 6.1003e-06
11:61390368 T C 0.370889 3.8246e-05
11:61395430 T C 0.123244 1.4499e-05
11:61399638 A G 0.628602 -2.8950e-05
11:61407403 C A 0.264237 -1.0606e-05
11:61410500 A G 0.079141 -5.6417e-05
11:61411701 T C 0.196978 1.6991e-05
11:61417472 A G 0.936364 -3.6011e-05
11:61420806 C T 0.186300 -1.2853e-05
11:61440762 T C 0.080793 4.2680e-06
11:61441116 A G 0.055629 3.6083e-05
11:61443155 A G 0.287408 -1.5147e-05
11:61446983 A C 0.133952 9.4078e-05
11:61447355 T C 0.039848 -1.8106e-05
11:61454190 G A 1.027345 -3.1636e-05
11:61467301 A G 0.065061 -1.2113e-05
11:61468165 A G 0.205917 -1.2777e-05
11:61473187 T C 0.090660 -1.3738e-04
11:61487690 A G 0.527652 3.0468e-05
11:61490486 T C 0.669313 1.0103e-05
11:61501276 A G 0.427164 -5.9697e-05
11:61505583 A G 0.273893 -9.2597e-06
11:61511498 T C 0.115870 -9.0943e-06
11:61514758 T G 0.031954 4.7383e-05
11:61518237 A G 0.429247 -6.7100e-06
11:61524974 A G 0.958039 1.8601e-05
11:61527266 A G 1.490381 -5.9105e-06
11:61530837 G C 1.351950 2.7934e-05
11:61531443 G A 0.500800 -3.3032e-06
11:61533908 C T 0.863831 2.9711e-05
11:61545842 T C 0.031880 2.4305e-05
11:61547237 T C 0.679930 -8.8770e-05
11:61548559 G A 1.359146 -4.6906e-05
11:61548796 A G 0.048657 -3.1425e-05
11:61548874 A G 0.594440 1.2609e-05
11:61551356 C T 0.702696 -4.6144e-05
11:61553201 A G 0.156251 2.2855e-05
11:61557422 A G 0.076996 -5.0084e-05
11:61557803 C T 0.703471 -5.3256e-05
11:61560081 A G 0.634373 -5.8119e-05
11:61560261 T C 0.327402 8.3131e-06
11:61564299 T G 0.721060 -3.3366e-05
11:61570073 C T 0.027517 -5.8682e-05
11:61571348 G C 0.628939 -9.7014e-05
11:61571382 A G 0.619601 -7.1615e-05
11:61571478 C T 0.690690 -3.8404e-05
11:61597212 T C 0.256879 7.8620e-06
11:61597972 G A 0.695542 -3.8396e-05
11:61599347 A G 0.378231 -9.0702e-05
11:61599991 T C 0.032620 8.7465e-05
11:61602053 G T 0.027404 -2.0079e-05
11:61602572 T C 0.025291 1.0030e-04
11:61605215 G A 0.247193 -1.4166e-05
11:61609750 T C 0.709330 -7.0059e-05
11:61611710 C T 0.075227 -2.8652e-06
11:61615542 T C 0.094805 1.8722e-05
11:61617676 A T 0.534011 -1.0264e-05
11:61623140 T C 0.750110 -8.1481e-05
11:61627811 C T 0.924906 9.4185e-06
11:61627881 C T 0.600133 -1.8433e-05
11:61632310 G A 0.041951 1.6896e-05
11:61638420 A G 0.180370 2.9020e-05
11:61639705 T C 1.776309 1.8541e-05
11:61641396 T C 0.379854 6.4200e-05
11:61652514 C A 1.887525 1.4233e-05
11:61655305 G A 1.490070 3.2910e-05
11:61656117 A G 1.285113 5.9345e-05
11:61661113 C T 1.940255 4.6725e-05
11:61669946 A G 0.044207 1.8478e-05
11:61670037 T C 0.843133 2.9529e-05
11:61678576 G T 0.848595 3.5558e-05
11:61678754 G C 0.338659 1.7052e-05
11:61679961 T C 0.110258 -9.0771e-05
11:61685950 T C 0.133420 -6.0956e-05
11:61685989 C T 0.986095 4.2707e-05
11:61687130 G A 0.061452 -8.1607e-05
11:61690405 G T 0.035340 1.3618e-05
11:61692019 A C 1.202600 2.7541e-05
11:61693684 T C 0.058252 5.0447e-05
11:61699055 A G 0.809919 -3.1055e-05
11:61702467 G C 0.048225 2.9934e-06
11:61705521 T C 0.131050 -2.8825e-05
11:61711475 G T 1.912150 9.8820e-05
11:61711621 T C 0.047670 -2.9090e-05
11:61712131 C T 1.799552 5.4369e-05
11:61719026 A G 0.088843 -4.9514e-05
11:61719387 C T 0.620062 1.4124e-05
11:61721584 C T 1.831984 9.9783e-06
11:61722212 T G 0.145059 -1.8264e-05
11:61727438 T C 0.047859 -1.7072e-05
11:61727791 A G 1.814531 2.7857e-05
11:61730036 A G 0.647515 -1.9292e-05
11:61730183 T C 0.440017 5.0933e-05
11:61730234 C T 0.683315 3.1292e-05
11:61730553 C T 0.459758 2.7857e-05
11:61733349 C T 0.072935 7.7794e-06
11:61736411 C A 0.111271 -1.6323e-05
11:61739142 C G 0.617783 -9.1517e-06
11:61746291 C A 0.682695 4.9758e-05
11:61748066 A G 0.115584 -1.4810e-05
11:61753809 T C 0.034379 -4.9180e-06
11:61768706 T C 1.234947 -4.5449e-05
11:61773342 A G 0.057606 4.5152e-05
11:61784886 T C 0.848780 -4.1970e-05
11:61788369 C G 0.083195 -3.3175e-05
11:61788827 T C 0.146620 -6.7789e-06
11:61795357 T C 0.188838 -2.2852e-05
11:61808272 C T 1.548477 -1.4708e-05
11:61808938 C T 0.434934 9.9684e-06
11:61811441 G A 1.775293 3.6249e-05
11:61813351 G C 0.072374 -1.6064e-05
11:61817263 T C 0.278106 -1.2464e-05
11:61818653 A G 0.269053 5.1438e-05
11:61822137 C T 0.118149 3.5733e-07
11:61825568 G T 1.155251 4.8936e-05
11:61832078 C T 0.432162 1.6234e-05
11:61835423 C T 1.908509 -3.0258e-05
11:61846289 T C 0.035187 9.1358e-06
11:61849441 A G 0.039722 -2.5504e-05
11:61856750 A G 0.344702 1.2738e-06
11:61858570 A G 0.034145 3.6438e-05
11:61870732 C T 0.400519 3.1652e-05
11:61873886 T C 0.053130 1.4961e-05
11:61881381 T C 0.879440 -1.8360e-05
11:61889595 G A 1.348370 -6.4483e-05
11:61893539 A G 0.269816 -8.7879e-05
11:61894482 G A 1.905412 -5.1131e-06
11:61895476 A G 0.615940 1.6832e-05
11:61895741 G A 1.382619 -3.5312e-05
11:61898561 A G 1.279070 -7.6533e-06
11:61899041 A G 0.097272 -5.5241e-05
11:61913196 T G 1.256281 3.5976e-06
11:61914369 T C 0.109453 -1.4748e-05
11:61933512 A G 0.088839 3.3053e-05
11:61934970 T C 0.058758 3.7443e-05
11:61939119 T G 0.535053 3.4267e-05
11:61941930 T C 1.455252 -6.9253e-06
11:61943818 A G 0.754738 -2.2818e-05
11:61948608 C T 0.165741 -2.4361e-05
11:61964308 A G 0.746864 -2.2188e-05
11:61969536 T G 0.150041 -1.7759e-05
11:61988127 G A 0.913033 2.3896e-06
11:61999816 A C 0.021510 7.1883e-05
11:62001391 C T 0.501099 3.4538e-06
11:62003109 A C 0.070696 -2.2988e-05
11:62010863 T C 0.663282 1.4649e-07
11:62026833 T C 0.235148 4.3288e-05
11:62028465 T C 0.757185 1.6040e-05
11:62031859 T C 0.567951 1.6654e-05
11:62033894 A G 0.070092 1.4707e-05
11:62034812 T C 0.083497 5.8847e-06
11:62043929 T C 1.575138 -3.1075e-05
11:62054497 T C 0.021883 5.7409e-05
11:62055425 T C 0.037820 5.0040e-06
11:62060546 A G 0.770821 -1.8467e-05
11:62079969 C T 0.343511 9.5357e-06
11:62082293 G T 0.067943 -8.9217e-06
11:62083530 T C 1.764741 -1.1930e-04
11:62086073 A G 0.846658 -4.3287e-05
11:62086629 A G 0.575332 -5.7298e-06
11:62103420 C T 1.765712 -1.1821e-04
11:62132626 A G 0.080592 3.6846e-05
11:62149308 G A 0.230160 3.0466e-06
11:62158661 A G 0.572658 5.0367e-07
11:62166325 T C 1.414385 -8.1800e-05
11:62170049 A G 0.042409 -6.2215e-05
11:62173874 T C 0.084516 3.8909e-05
11:62179371 C A 1.109788 -1.2598e-05
11:62185598 G A 0.477252 -1.1059e-05
11:62185738 A G 0.035723 -8.7791e-05
11:62195344 C T 0.788293 4.7431e-05
11:62199276 C G 0.312972 1.8260e-05
11:62199817 C T 0.356244 -3.0259e-05
11:62200969 T C 0.151074 -5.2490e-05
11:62201131 G A 0.298181 2.5343e-05
11:62201586 T G 0.045862 -1.5304e-05
11:62204613 C T 1.098931 -1.2984e-05
11:62204641 T C 0.379717 3.7978e-06
11:62206227 T C 0.060965 2.8436e-05
11:62214363 A G 0.632237 -2.2916e-05
11:62216164 C T 0.122595 1.1690e-05
11:62216262 A C 0.127282 1.5263e-05
11:62218107 C T 0.626151 -1.4793e-05
11:62219776 A G 0.187656 -6.7157e-06
11:62220509 G T 0.225817 -3.8069e-05
11:62225775 C G 0.686986 -1.6048e-05
11:62226112 G C 0.180730 5.1770e-06
11:62230309 A G 0.053584 3.0734e-05
11:62231030 G C 0.128649 1.9868e-05
11:62234644 A G 1.825099 -2.4618e-05
11:62237317 G A 1.272124 -4.8861e-05
11:62237435 A G 0.114633 3.1076e-05
11:62239863 G C 1.921440 5.8070e-05
11:62247475 A G 0.074798 2.9285e-05
11:62255128 G A 0.040387 -3.5620e-05
11:62255850 T C 0.089180 -4.6496e-05
11:62261622 A G 0.068096 -1.0975e-05
11:62266301 G T 0.093104 2.0114e-05
11:62286165 G C 0.021133 -4.9130e-05
11:62286666 T C 0.044077 1.3677e-05
11:62290876 A G 0.123300 3.2601e-05
11:62291953 T A 0.098213 -6.3683e-05
11:62294309 T C 0.071199 2.7002e-06
11:62296592 A C 0.025515 -5.5144e-05
11:62296601 C T 0.055090 -1.6081e-05
11:62297162 A G 0.055184 -1.4373e-05
11:62297447 C T 0.055080 -1.5266e-05
11:62298068 G A 0.029864 -6.2150e-06
11:62299945 C A 0.055967 -1.5338e-05
11:62303822 T C 0.122524 9.2318e-06
11:62309586 A C 0.146413 -2.5245e-06
11:62324876 T C 0.221613 -6.7147e-04
11:62336160 A G 0.073536 1.5918e-05
11:62337203 T C 0.605307 4.8946e-05
11:62342393 A G 0.028134 -7.8877e-06
11:62344743 T C 0.043925 1.7316e-05
11:62346131 T C 0.184553 -1.8851e-04
11:62351198 C G 0.747708 4.5565e-05
11:62361266 T C 0.086613 2.6925e-05
11:62366931 G A 0.037472 -2.1030e-06
11:62375828 A G 0.244051 5.6884e-05
11:62377359 A G 0.583966 2.0644e-05
11:62378221 G A 0.744666 1.9623e-05
11:62394445 A G 0.097142 4.2437e-05
11:62394881 G A 0.814862 1.7686e-05
11:62397114 C T 0.089537 8.1540e-06
11:62397477 A G 0.058050 4.5044e-05
11:62413662 T C 0.275094 7.5940e-06
11:62416859 A G 0.026248 -6.7208e-05
11:62420552 C T 0.040549 -6.0819e-05
11:62421347 G A 0.061468 -7.2564e-05
11:62422885 A C 0.053347 2.3636e-05
11:62434173 A G 0.618858 9.4189e-06
11:62434525 C G 0.059352 9.5387e-05
11:62437000 T C 0.629163 4.5475e-06
11:62439554 C G 0.050592 1.5411e-05
11:62439569 A G 1.365563 -1.9694e-06
11:62441553 T C 0.227946 -8.1517e-06
11:62458275 C T 0.471374 -5.9100e-05
11:62462438 A G 0.105915 3.0308e-05
11:62466076 C A 1.501186 1.0909e-04
11:62473751 T G 0.050637 2.1984e-05
11:62479076 G A 0.021497 -3.0675e-05
11:62485341 A G 0.028679 -9.8714e-05
11:62489961 A G 0.052669 -1.7928e-06
11:62496052 G A 0.077074 -1.1669e-05
11:62515792 C T 0.104529 5.6128e-05
11:62519565 C G 0.029936 -1.2102e-04
11:62521475 C T 0.471491 -5.5055e-05
11:62527634 C A 0.028806 -2.1200e-04
11:62532798 T C 0.071968 -2.7935e-05
11:62543326 T C 0.021519 6.8359e-05
11:62543398 T C 0.051903 2.3659e-05
11:62545346 C T 0.392035 3.1186e-05
11:62555086 T C 1.161285 -4.4568e-05
11:62559351 C T 0.061380 3.2642e-05
11:62559385 C T 0.091021 -3.9291e-06
11:62564009 C T 1.271608 -8.8668e-05
11:62567636 T C 0.091907 -1.4088e-05
11:62572433 A C 1.172703 -7.2140e-05
11:62573481 G A 1.938220 -2.0747e-05
11:62574587 A C 0.042315 1.4536e-05
11:62592740 A G 0.031760 -1.2292e-05
11:62593383 G A 0.038465 -4.3625e-05
11:62603644 T C 0.088921 -8.8274e-06
11:62603916 A G 0.090712 -1.0572e-05
11:62609779 A G 0.030163 -4.9164e-06
11:62616561 T C 0.090540 -1.3649e-05
11:62617311 A G 0.091024 -8.3994e-06
11:62619629 A G 0.679339 5.5442e-05
11:62656316 G C 0.040400 5.2293e-05
11:62661158 G A 0.481780 1.2056e-05
11:62670433 T C 0.127866 5.0428e-05
11:62673118 T G 0.288999 -1.3969e-05
11:62675231 A G 0.077314 -4.0632e-06
11:62677352 A G 0.125838 -1.9780e-05
11:62677529 T C 0.060089 -5.9782e-08
11:62680712 T G 0.174449 -9.5955e-06
11:62684777 A G 0.089972 -8.2721e-05
11:62685537 T C 1.392837 1.6571e-05
11:62685926 T C 0.041685 2.3227e-06
11:62686627 T C 0.022448 -1.6403e-04
11:62688445 T C 0.027894 2.0563e-05
11:62694675 A C 0.615281 1.7211e-05
11:62704105 G A 0.117775 -3.5952e-05
11:62724522 C T 0.089807 -1.0883e-04
11:62728412 T C 0.665843 6.6396e-06
11:62734205 A C 0.578215 2.7636e-06
11:62744899 G A 1.711693 -8.7146e-05
11:62751658 A G 0.154777 5.0213e-05
11:62751812 C T 0.128798 1.9031e-05
11:62752440 A G 0.021075 -1.2796e-04
11:62758799 G C 0.845814 -4.9947e-06
11:62758920 A C 0.086665 -3.8908e-06
11:62759473 C T 0.040569 1.5310e-05
11:62764416 A G 0.036434 1.5901e-05
11:62765313 A G 0.104792 -1.1177e-06
11:62765869 G A 0.445905 -3.0467e-06
11:62766431 T A 0.326153 5.2637e-05
11:62769854 C T 0.035752 2.6519e-05
11:62770442 T C 0.059105 -9.3934e-05
11:62771388 A G 0.390146 -1.9598e-07
11:62772106 A G 0.094636 2.3826e-05
11:62773982 G A 0.318295 1.0108e-06
11:62777481 A G 0.063487 -1.2522e-05
11:62781822 G A 0.295217 -1.6311e-05
11:62783150 T C 1.804580 3.7148e-06
11:62783826 G T 1.512374 6.5955e-06
11:62785162 T C 0.328473 -9.2363e-06
11:62786435 T C 1.362635 7.9992e-06
11:62788518 G C 0.058884 1.4844e-05
11:62789131 A G 0.969717 -4.3759e-05
11:62792010 G C 1.423162 1.2296e-04
11:62792596 A G 0.021162 -8.0042e-05
11:62797892 G T 1.967432 7.4325e-05
11:62799468 C T 0.774706 1.9219e-04
11:62803102 T C 0.133306 -1.2987e-05
11:62810463 C T 1.028774 -8.5928e-05
11:62810918 C T 0.029066 1.8883e-05
11:62813900 G A 0.256677 -2.0264e-05
11:62814871 G A 0.432305 -2.2061e-05
11:62821571 A G 0.244343 1.4793e-04
11:62837347 G T 1.615223 -1.0701e-04
11:62838184 G A 0.073072 -4.1733e-05
11:62846617 A G 0.086691 1.3647e-05
11:62847023 T C 0.059228 1.5440e-04
11:62847335 C G 0.049686 7.9991e-05
11:62848487 C A 1.621013 -9.0049e-05
11:62850536 A G 0.171489 2.7278e-05
11:62850775 A G 0.026722 -6.3631e-05
11:62853057 A G 0.031373 -4.5548e-05
11:62862869 G A 0.405784 -4.9325e-05
11:62863518 G A 1.084088 -6.5282e-05
11:62869394 A G 0.038092 9.3634e-05
11:62871156 T G 0.150220 3.1330e-05
11:62883531 T C 1.568166 -6.0604e-05
11:62884337 T C 0.025622 -4.0294e-05
11:62885636 A G 0.030737 3.4623e-06
11:62886800 C G 0.664522 -4.4700e-05
11:62889744 A G 0.031042 -3.5496e-05
11:62891986 C T 1.748678 -1.3702e-04
11:62910878 T C 0.047369 -1.9953e-05
11:62912785 C A 1.699430 -1.1080e-04
11:62916272 T C 0.042863 -6.0079e-05
11:62918253 C T 1.351960 -1.7503e-05
11:62924996 T C 0.057976 3.8759e-05
11:62925808 G A 0.222220 1.0261e-04
11:62931484 C T 0.855460 6.6151e-06
11:62950659 T C 0.072030 6.6113e-06
11:62978684 T C 1.141541 -2.0592e-05
11:62984868 C T 0.723043 1.0702e-05
11:62989087 G A 0.051715 3.1476e-05
11:62989133 T C 0.023266 8.7447e-05
11:62996250 G A 0.329622 1.0080e-05
11:63005751 G A 0.044749 3.5533e-05
11:63017480 A C 0.111339 5.9901e-06
11:63034864 A G 0.107866 3.6467e-04
11:63034951 G T 0.096357 5.4642e-06
11:63035013 T G 0.113900 -6.8549e-06
11:63035134 A T 0.038147 2.5862e-05
11:63036780 A G 0.066775 -7.0676e-06
11:63040638 A G 0.118116 2.8578e-05
11:63045265 C T 0.120119 1.4191e-05
11:63051257 T C 0.222071 9.7546e-05
11:63064887 T G 0.052347 6.7338e-05
11:63068436 A G 0.055149 -5.4922e-05
11:63072184 T C 0.155108 -9.3318e-05
11:63072310 T C 1.154082 -4.0098e-05
11:63087265 T C 0.655609 -2.3519e-04
11:63094497 T C 0.021750 -1.9730e-05
11:63110172 C G 0.036583 4.5017e-05
11:63119466 A G 1.283721 -2.7699e-05
11:63122312 T C 0.045700 -4.2670e-05
11:63137948 T C 0.117603 2.0430e-05
11:63139220 G T 0.046671 -5.6544e-05
11:63139493 G A 1.243347 -3.5786e-05
11:63142877 G A 1.377997 -2.4214e-05
11:63149103 T C 1.156572 -5.2862e-05
11:63149455 A G 0.057794 -3.8303e-05
11:63165827 T C 0.616411 -6.4348e-05
11:63170834 G A 0.393385 5.7659e-05
11:63173684 G T 0.393242 7.4213e-05
11:63173751 T C 0.498548 1.0937e-05
11:63175593 T C 0.050880 -4.6395e-05
11:63183831 T C 0.081618 -2.4078e-05
11:63210519 G A 0.582622 7.9340e-07
11:63211625 T C 0.051393 -5.9697e-05
11:63228620 G C 0.069092 6.0826e-07
11:63229029 G A 0.035278 -6.0824e-06
11:63230473 C T 0.036963 -2.2518e-05
11:63232468 C G 0.756744 -4.2711e-05
11:63242556 G A 0.117230 -3.5927e-05
11:63243628 C T 0.029802 -3.0008e-05
11:63244674 G C 1.650806 -3.6530e-05
11:63247387 A G 0.085516 -1.3323e-05
11:63247904 C T 0.029806 -2.6400e-05
11:63253320 A G 0.070845 3.6212e-05
11:63256441 G C 0.087460 -1.4194e-05
11:63258123 T C 0.098918 -9.9019e-05
11:63274120 C G 0.929908 2.8436e-05
11:63274768 G T 1.198247 1.3159e-05
11:63274914 A G 0.962317 2.0248e-05
11:63277334 G A 0.023071 3.4963e-06
11:63279752 C T 0.214431 -1.7143e-05
11:63283554 A C 0.039313 2.3955e-05
11:63288649 T G 0.273425 -2.6975e-05
11:63288804 C T 0.080021 1.4720e-05
11:63301208 C A 0.335809 5.6352e-06
11:63307592 T C 0.060465 1.3420e-06
11:63312971 C T 0.049079 -8.7918e-06
11:63320239 G A 0.428861 1.4127e-05
11:63321737 A G 0.307756 -3.2213e-05
11:63322334 G T 0.057265 -5.5947e-05
11:63333643 A G 0.090479 5.8276e-05
11:63334218 A G 1.224369 -7.3276e-05
11:63338526 T C 0.280508 -1.1669e-05
11:63341021 A C 0.103163 4.2790e-05
11:63345202 C T 0.230286 1.7952e-04
11:63350253 A G 0.029906 -8.9368e-05
11:63354042 C T 0.485912 -3.1594e-05
11:63356180 T A 1.069858 -4.3979e-05
11:63357329 T C 0.681316 1.6470e-05
11:63359383 G A 0.055947 2.1949e-05
11:63360114 A G 0.209231 -3.1278e-05
11:63366389 A C 0.573498 3.5814e-05
11:63367058 G A 0.339950 -3.9995e-05
11:63371720 G C 0.915111 -1.7596e-06
11:63377319 C G 0.337500 -2.3565e-05
11:63389016 T G 0.075068 8.0667e-05
11:63399472 A G 0.614917 4.1935e-05
11:63415859 G A 0.114689 3.7707e-06
11:63430584 A G 0.025168 5.8815e-06
11:63438836 T C 0.291822 -1.5459e-05
11:63444194 A G 0.206238 -1.0017e-05
11:63449125 A C 0.291280 -2.0415e-05
11:63450785 T A 0.043454 4.3433e-05
11:63487386 C T 1.611412 -1.7826e-05
11:63493303 A G 0.033645 1.0353e-04
11:63495583 A G 0.038203 4.2323e-05
11:63508334 C T 0.292650 -2.3436e-05
11:63513730 G A 0.053902 1.7065e-05
11:63520131 A G 0.034178 -9.2248e-05
11:63522479 G A 0.053321 -1.5397e-04
11:63537617 T C 0.030322 -1.3714e-05
11:63547484 A G 0.292296 -2.3892e-05
11:63552051 C T 0.084487 3.8879e-05
11:63562846 A G 0.048194 -2.7582e-05
11:63573853 G A 0.372986 5.7959e-05
11:63579982 G T 0.100521 1.1444e-04
11:63583831 G A 0.169259 4.2632e-05
11:63584293 C T 0.066875 -1.0803e-04
11:63586267 T C 0.042120 3.8789e-05
11:63587313 T C 0.932550 6.0480e-07
11:63592621 T C 0.915270 1.8451e-05
11:63594282 T C 0.034915 -1.7803e-04
11:63595371 G T 0.022376 -2.8020e-06
11:63595925 G A 1.145507 3.7849e-05
11:63598242 G C 0.099739 -7.3595e-05
11:63605663 A G 0.119827 3.6307e-05
11:63608204 T C 0.069962 7.5566e-05
11:63615554 C T 1.132112 5.7440e-05
11:63621232 T C 0.035041 -2.9303e-05
11:63636181 T G 0.750911 -1.6894e-05
11:63643417 G A 0.022220 -2.2369e-05
11:63648966 C T 0.141680 -4.8851e-05
11:63664882 T G 0.171678 -4.8642e-06
11:63676067 G T 0.883205 -5.9963e-05
11:63691979 C T 0.120327 -8.6740e-05
11:63706777 T C 0.054678 1.8014e-05
11:63713578 A G 0.030624 1.9330e-05
11:63719202 A G 0.802071 -1.6046e-05
11:63722568 G A 0.061163 -1.3236e-05
11:63739339 T C 0.041351 5.2973e-05
11:63741891 A G 0.040251 8.9455e-05
11:63742553 G T 0.814174 -4.0212e-06
11:63754548 T C 0.071011 -1.1221e-05
11:63781100 G C 0.028154 3.6511e-05
11:63787111 A G 0.944118 -1.2015e-05
11:63787750 A G 0.046398 -2.5680e-05
11:63789390 A G 0.128963 -7.6153e-05
11:63792085 C T 0.110937 -2.0240e-05
11:63792977 G A 0.998595 -1.4719e-05
11:63795222 A G 0.206008 -1.9759e-05
11:63811073 G C 0.257680 -1.8087e-05
11:63814740 C T 0.531631 -5.4467e-05
11:63814895 A G 0.029001 -3.1337e-06
11:63821372 A G 0.405209 -6.1842e-05
11:63821817 G A 0.090047 9.2403e-05
11:63825626 C T 0.056986 7.0278e-06
11:63834742 C G 0.049063 6.1875e-06
11:63838320 A G 0.130648 8.6031e-05
11:63841814 A G 0.125095 -2.0467e-06
11:63846426 T C 1.196946 -4.0554e-05
11:63848229 A G 0.025765 -1.0355e-04
11:63848830 T G 0.031305 -2.8538e-04
11:63851633 A C 0.534569 -1.5746e-05
11:63851645 T C 0.256758 2.2406e-05
11:63853216 G A 1.493095 -6.7092e-05
11:63858714 A G 0.257372 -9.1730e-05
11:63859120 G A 0.648339 -8.8468e-06
11:63859475 T C 0.061828 -1.7205e-05
11:63860826 T C 0.818355 -1.3081e-05
11:63863405 G A 0.506675 -4.0349e-05
11:63865622 C T 0.141810 2.5669e-05
11:63869596 A G 0.451371 -4.7308e-05
11:63873673 A G 0.153826 -2.3435e-05
11:63884453 T C 0.137854 1.9774e-04
11:63884474 T C 0.023142 -1.7400e-05
11:63884561 A G 0.113251 -3.0053e-06
11:63884747 T C 0.094412 5.4645e-06
11:63885704 T C 1.348104 -4.4564e-05
11:63902987 C T 0.138723 -1.7518e-05
11:63911878 A G 0.068810 -1.6742e-05
11:63924446 G T 0.345621 -2.1550e-05
11:63931719 A G 0.020004 1.5502e-05
11:63946650 A G 0.695672 -5.1548e-05
11:63947113 C T 0.084614 6.2021e-05
11:63967770 G C 0.858047 -2.4706e-05
11:63979643 T G 0.380022 -6.8220e-06
11:63979741 G A 0.119548 2.3918e-05
11:63991581 A G 0.152086 -2.5081e-04
11:63991801 C T 0.345247 -2.0121e-05
11:63993287 T C 0.127461 1.1905e-05
11:63994510 G C 0.021357 -2.9855e-05
11:63995302 G C 1.286850 5.5003e-05
11:63999929 T C 0.024217 2.2661e-05
11:64011307 T C 0.052247 3.0743e-05
11:64016284 A G 0.364998 -7.3449e-06
11:64023270 T C 0.069394 -1.4359e-04
11:64026144 A G 1.380675 -3.8527e-05
11:64026219 T C 0.285201 2.4297e-04
11:64026639 A G 0.357546 -6.9353e-05
11:64027379 T C 0.092744 9.8115e-06
11:64031241 T C 0.127753 5.6708e-04
11:64046471 A G 0.031974 -5.2243e-05
11:64046641 T C 0.959947 -1.8497e-05
11:64048912 T C 1.673867 3.6119e-05
11:64055562 T C 0.029686 -1.3729e-04
11:64056629 T C 0.031309 -1.3233e-05
11:64067889 A G 0.034239 3.9990e-05
11:64068310 T C 0.323627 -2.9105e-05
11:64071272 C G 0.029806 -5.6930e-05
11:64082823 C T 0.033198 8.2439e-06
11:64085063 C G 0.114345 -1.0730e-05
11:64097233 G A 0.773907 -7.1423e-05
11:64105929 A G 0.766741 -5.8212e-05
11:64112050 T C 0.066100 3.9695e-04
11:64112394 A G 0.031818 1.2667e-05
11:64117106 T C 0.051458 -2.0660e-05
11:64124622 A G 0.368766 -2.6529e-05
11:64124940 G T 0.905214 -5.5373e-05
11:64129722 A G 0.787692 -7.7915e-05
11:64141510 G T 0.119191 3.3072e-05
11:64142478 T C 0.383810 -1.4174e-04
11:64147083 A G 0.976033 3.5508e-05
11:64154981 C T 0.069803 5.6669e-05
11:64155348 G A 0.167056 1.3822e-05
11:64168617 T C 0.021532 3.2638e-05
11:64168813 C G 0.147750 2.5884e-05
11:64169183 G C 0.040896 2.2085e-05
11:64174759 T G 0.839407 3.1117e-05
11:64175986 A G 0.541401 -4.5369e-05
11:64176612 G A 0.142073 2.4897e-05
11:64179813 C T 0.543462 -2.8120e-05
11:64180716 T C 0.052000 -1.8402e-05
11:64195191 T C 0.560084 -3.0187e-05
11:64206672 G A 0.030364 2.6253e-05
11:64213427 T G 0.690362 4.4412e-05
11:64213634 A G 0.213233 6.2019e-06
11:64219679 G A 0.617767 -8.7458e-06
11:64222937 T C 0.172749 3.3260e-06
11:64226550 A G 0.216683 2.7483e-05
11:64226553 A G 0.051909 6.9076e-07
11:64237638 T G 0.046869 -2.9616e-05
11:64240541 G A 0.843899 5.4396e-05
11:64242241 A C 0.035629 7.2287e-05
11:64277497 A C 0.866544 6.4863e-05
11:64282622 C T 0.021591 -1.7615e-05
11:64310388 A G 0.039043 2.9108e-05
11:64312403 A G 0.951317 -6.8246e-06
11:64313142 A G 0.076356 -6.0538e-05
11:64321430 T C 0.044438 2.2174e-05
11:64325069 C G 0.285370 -1.3435e-05
11:64330540 A G 0.022724 3.5999e-05
11:64331462 G A 1.095912 4.2846e-05
11:64333296 G A 1.384713 3.5142e-05
11:64334114 T C 1.096360 4.9372e-05
11:64338236 A G 0.144524 3.0467e-05
11:64358100 A G 0.100956 7.2774e-05
11:64360274 C T 1.426119 5.9492e-05
11:64377381 T C 0.073075 -1.1676e-04
11:64379582 T C 0.083792 3.0822e-05
11:64390060 A G 0.051844 -7.2442e-07
11:64412999 C A 0.056473 5.0714e-05
11:64422987 A G 0.033707 3.6658e-05
11:64439441 T C 0.029828 1.0069e-04
11:64440562 T C 0.037962 6.6602e-05
11:64442541 T C 0.089070 -9.3935e-05
11:64456148 A G 0.131813 7.2421e-05
11:64463226 G A 0.054486 3.7217e-05
11:64464085 A T 1.434704 6.5152e-05
11:64465403 C T 0.376799 -4.3217e-05
11:64479112 T G 0.303660 -1.6710e-04
11:64496745 A G 0.066080 -8.8953e-05
11:64508670 T C 0.048748 -5.0711e-05
11:64515622 A G 0.089829 -5.5658e-05
11:64523581 G A 0.027823 -2.6475e-07
11:64526352 T C 0.035388 -1.1993e-04
11:64530019 G A 0.033668 2.8084e-05
11:64532579 A C 1.812707 2.5167e-05
11:64539338 T C 0.133933 -3.0046e-05
11:64540800 C T 0.088223 5.3163e-05
11:64546391 T C 1.814849 3.5622e-05
11:64550368 G A 0.059264 4.6147e-06
11:64559898 C T 0.520684 -5.3358e-05
11:64575505 T C 0.046518 5.1914e-05
11:64576954 T C 0.185268 -9.3655e-05
11:64581658 A G 1.141813 -8.9896e-06
11:64581746 T C 0.070900 1.4204e-04
11:64585201 T C 0.023713 -3.1109e-04
11:64590217 G T 0.192921 -1.0090e-05
11:64590854 A G 0.066080 1.3576e-05
11:64591215 A C 0.046703 1.6887e-05
11:64591679 A G 0.196326 -2.6884e-05
11:64593929 T C 0.034879 1.9543e-05
11:64597506 C T 1.239988 -1.7434e-05
11:64597574 A G 0.496298 2.5282e-05
11:64597595 T C 0.026748 1.9813e-05
11:64600002 T G 0.226661 5.6887e-06
11:64600911 T C 0.086389 -3.4128e-05
11:64607670 A G 0.023551 -2.9498e-05
11:64618073 T C 1.459816 -2.0276e-05
11:64619369 T C 0.079131 3.9747e-05
11:64619680 T C 0.094497 1.0877e-04
11:64620775 G A 0.042844 1.6143e-04
11:64622869 C G 1.790016 2.2432e-05
11:64631502 G A 1.165881 -1.0707e-05
11:64631606 A G 0.080342 5.6344e-05
11:64637961 C T 0.033262 -3.8824e-05
11:64643492 A G 0.043798 -2.7451e-04
11:64645871 G A 1.792061 1.6022e-05
11:64656069 A G 0.101238 -2.2903e-04
11:64658137 A G 0.044918 5.0777e-05
11:64658378 A G 0.268404 -1.6426e-05
11:64658399 C G 0.094049 2.4573e-05
11:64659424 A G 1.030851 2.3282e-06
11:64661130 G C 0.052124 8.9308e-05
11:64664774 T C 1.302822 3.2688e-05
11:64664841 C A 0.083370 5.5641e-06
11:64679362 A G 0.083529 -3.5731e-06
11:64683532 T C 0.101637 4.4014e-06
11:64683571 T C 0.432539 8.4137e-06
11:64687797 T C 0.028563 9.8304e-05
11:64697386 G T 1.263185 1.2125e-05
11:64697507 T C 0.663562 -7.3863e-05
11:64713485 G T 1.258615 1.0979e-05
11:64713916 A G 0.075519 -1.5443e-05
11:64732850 G A 1.519525 -1.3528e-05
11:64733678 G A 1.353002 5.7703e-06
11:64761779 C T 1.463169 -7.1519e-06
11:64764371 T C 0.054431 -8.4483e-06
11:64769471 A G 0.125234 9.5328e-05
11:64770458 A G 0.176251 -2.0400e-04
11:64771179 G T 1.740723 4.2791e-05
11:64773101 G T 0.182405 6.3177e-05
11:64775660 G A 1.123410 5.2873e-05
11:64778486 T C 0.096191 -1.9819e-05
11:64783385 A C 0.033308 1.1599e-05
11:64789194 C T 1.234626 2.8354e-05
11:64795877 A G 0.045408 -3.0596e-06
11:64802388 C A 0.041166 1.3272e-05
11:64807235 T C 0.170571 1.3290e-05
11:64809441 T C 1.263850 -2.6513e-05
11:64811900 T C 0.022727 4.3354e-05
11:64813685 C G 0.103481 -9.8529e-05
11:64814425 A G 0.565361 1.9825e-05
11:64820946 C G 0.040666 1.1934e-05
11:64824621 T C 0.050861 -9.4332e-06
11:64828379 G C 0.063136 3.4893e-05
11:64828842 T C 0.504718 3.1915e-05
11:64831085 T C 0.079807 -1.2064e-05
11:64833291 A C 0.561142 1.0258e-05
11:64835306 A C 0.245694 3.6950e-05
11:64838709 T C 0.028290 1.0767e-05
11:64843372 G A 0.073150 3.6710e-05
11:64844259 T C 0.050218 5.6947e-06
11:64846152 T C 0.023490 -7.1505e-05
11:64846569 T C 0.027625 2.2566e-05
11:64846718 T C 0.069991 -5.6257e-06
11:64856483 A G 0.081429 -2.0414e-05
11:64860085 G A 0.070585 -5.4519e-06
11:64868512 A G 0.064668 -4.6320e-05
11:64870047 A G 0.041247 1.0015e-05
11:64870779 C T 1.867645 -1.4657e-05
11:64878667 C T 0.033048 8.6752e-05
11:64882789 T C 0.903695 -7.0324e-05
11:64885445 A C 0.450053 3.7464e-05
11:64889034 A G 0.031318 9.3600e-06
11:64902002 A C 0.352998 -1.2976e-04
11:64907125 T C 0.148467 -2.7308e-05
11:64908332 C A 0.091728 6.6217e-05
11:64925098 T C 0.052555 4.3338e-05
11:64926722 A G 0.479310 -4.7628e-07
11:64938611 T C 0.102128 -9.0743e-05
11:64947469 A G 0.065217 -4.2357e-05
11:64954053 T C 0.556614 2.0100e-05
11:64970423 T C 1.625200 -3.2262e-05
11:64971396 C T 0.157925 -1.3106e-05
11:64972286 C G 0.158104 1.3926e-07
11:64980007 A G 0.162515 -6.3264e-05
11:64981587 A G 0.779724 -3.9567e-05
11:64981837 T C 0.673023 -1.2881e-05
11:64987193 T C 0.072672 1.2097e-05
11:64990041 C G 1.554741 1.9991e-05
11:65003447 C A 1.795930 -1.8195e-05
11:65017359 A G 0.571713 1.2435e-05
11:65032424 A G 0.051851 1.0917e-05
11:65042638 C T 0.056022 -2.8131e-05
11:65043321 A G 0.042974 3.4748e-05
11:65044986 A G 0.694516 7.7371e-06
11:65047462 A G 0.121738 -1.5658e-05
11:65054542 G A 0.185112 -1.0982e-04
11:65064690 A G 0.301047 -1.0474e-05
11:65075746 G A 0.049546 8.1524e-06
11:65078699 A G 0.137854 -5.7845e-05
11:65085545 C T 0.098635 8.1555e-06
11:65089128 T C 0.022931 4.6562e-05
11:65089459 A G 0.035590 -1.1531e-05
11:65093190 T G 0.297616 -1.4531e-05
11:65109233 C A 1.440520 1.9421e-05
11:65111975 C T 0.102102 -4.4214e-05
11:65123754 A C 0.071592 -3.8009e-05
11:65124408 G A 0.102793 -5.2011e-05
11:65125399 T C 0.029582 3.3202e-05
11:65140209 G A 0.298762 1.8761e-06
11:65143892 A G 0.068962 -2.6248e-05
11:65145545 C T 0.040935 -3.5506e-06
11:65152253 C A 0.130401 8.1864e-06
11:65157820 G A 1.108359 -1.3766e-05
11:65158651 T C 0.039014 5.6305e-05
11:65161129 T C 1.112105 -8.9807e-06
11:65176370 T C 0.335913 1.1393e-04
11:65177172 A G 0.094198 -3.7313e-05
11:65180127 T C 0.026807 -5.8013e-05
11:65191208 G C 1.469881 -6.0123e-05
11:65203561 T C 0.401733 -9.7941e-05
11:65206017 T C 0.209922 -2.0771e-05
11:65211019 C G 0.264590 -2.9005e-06
11:65211392 A G 0.258683 -1.5353e-04
11:65220749 T C 0.665503 4.9869e-06
11:65223912 C T 0.943306 -1.3013e-05
11:65224146 A G 0.100453 -3.1523e-05
11:65242867 T C 0.103569 1.1715e-04
11:65244538 C G 0.266343 -1.3086e-05
11:65246826 T C 0.122352 3.3079e-05
11:65249145 G A 0.404414 4.2674e-05
11:65249227 C T 0.669901 2.5196e-05
11:65266169 G A 0.080043 7.2625e-05
11:65270104 G A 0.095107 1.0876e-04
11:65293463 A G 0.062117 7.6035e-06
11:65293819 A G 0.123072 -3.2755e-05
11:65294830 A C 0.578490 3.3863e-06
11:65302893 A G 0.436550 3.9581e-05
11:65319751 A G 0.140827 -8.3229e-05
11:65327275 A G 0.041562 6.2269e-05
11:65329525 T C 0.060413 2.0100e-05
11:65329691 T C 0.104429 -6.3217e-05
11:65336483 T G 1.344423 -5.1041e-05
11:65336819 T C 0.140914 -8.5141e-05
11:65336858 T C 0.081556 -3.1386e-05
11:65339378 A G 0.109265 6.0638e-05
11:65341273 T C 0.070306 -2.3535e-06
11:65343007 C T 0.023850 5.6241e-06
11:65349756 G T 0.972035 5.0378e-05
11:65352062 T C 0.465778 -1.4665e-05
11:65352093 A G 0.058969 5.0371e-05
11:65359535 G C 0.020770 -3.5455e-06
11:65366882 T C 0.036609 -4.1735e-05
11:65368323 A G 0.532738 -4.0763e-06
11:65371604 C T 0.623830 -1.5963e-06
11:65380248 C T 0.706496 2.2497e-05
11:65384129 A G 0.039955 -6.7309e-05
11:65390485 C A 1.153339 -7.8126e-05
11:65391317 A G 0.449339 -9.8499e-04
11:65392257 T G 0.039614 -9.6682e-05
11:65392695 T C 0.701222 2.6214e-05
11:65403651 A C 0.111073 -4.6732e-05
11:65408937 T C 0.274139 -3.5051e-04
11:65422591 T C 0.268206 -2.5717e-04
11:65430730 A C 0.042977 -5.7312e-05
11:65439216 A C 0.044006 2.8556e-06
11:65450047 C T 0.050277 -1.9850e-05
11:65458964 A G 0.679881 1.3481e-04
11:65458994 T G 0.124523 6.4503e-05
11:65462981 G A 0.060926 -6.5640e-06
11:65469399 C T 0.022149 3.5469e-05
11:65470516 T G 0.126724 4.1963e-05
11:65475111 G A 0.143920 -2.2950e-04
11:65485218 A G 0.738607 1.8838e-05
11:65489626 G A 0.083844 4.7804e-05
11:65494623 T C 0.087454 -3.3571e-05
11:65498234 T C 0.035940 2.8185e-05
11:65506822 G C 0.687200 2.1847e-04
11:65513107 C T 1.790993 1.0228e-04
11:65546857 C A 1.106370 -4.5557e-05
11:65552154 T C 0.685341 1.7041e-03
11:65553306 C T 0.423713 -1.1824e-05
11:65561574 T C 0.020341 -1.8938e-05
11:65564786 A G 0.657953 -4.7590e-05
11:65565694 A G 0.080063 -1.2612e-06
11:65570517 T C 0.189026 -5.8221e-05
11:65570754 T C 0.100735 1.5330e-06
11:65577462 T C 0.104072 3.5532e-05
11:65581772 T C 1.296353 1.0000e-06
11:65585257 A C 0.961983 1.9408e-05
11:65591977 G A 0.039397 2.7221e-05
11:65598327 A G 0.035986 9.7597e-05
11:65599052 G C 1.350415 1.7066e-06
11:65601116 A G 0.107019 -4.6270e-05
11:65601560 C G 0.332550 7.2283e-07
11:65618053 T C 0.102686 2.2203e-05
11:65623739 G A 0.385534 -3.0538e-05
11:65628334 A G 1.333115 -9.3065e-07
11:65629060 T C 0.045677 9.1757e-05
11:65631361 T C 0.068203 -3.1364e-05
11:65631642 T C 0.061737 -1.9472e-05
11:65637076 C T 1.007920 1.2747e-05
11:65640562 A G 1.279242 3.1863e-06
11:65648327 C G 0.021776 1.1491e-05
11:65656282 A G 0.399627 2.1704e-05
11:65663103 A C 0.069384 -3.6191e-05
11:65668164 A G 0.022532 3.0458e-05
11:65679835 A G 0.316211 -1.1093e-05
11:65686180 A C 1.974891 -5.6292e-05
11:65689686 G A 0.037037 4.0870e-05
11:65695438 T C 0.981369 -2.7805e-05
11:65711627 A G 0.053620 3.4523e-05
11:65714925 T C 0.053672 9.6917e-05
11:65715204 A G 0.092299 -1.4241e-05
11:65727799 C T 0.986790 -2.3468e-05
11:65733289 A G 0.934855 -5.8514e-05
11:65733393 T C 1.013032 1.9224e-05
11:65747057 A G 0.603272 -1.2813e-05
11:65753304 G A 0.047268 1.5488e-04
11:65766092 T C 0.050643 1.3809e-04
11:65769456 T A 0.680534 -1.5886e-05
11:65771667 T C 0.044029 2.2723e-05
11:65771669 C T 1.667551 -1.2829e-04
11:65782574 T C 0.073049 3.6155e-05
11:65785149 T C 0.077596 1.1954e-04
11:65792566 T G 0.176494 3.3037e-05
11:65793454 T C 0.574933 9.0437e-06
11:65799432 A G 0.078645 2.2169e-05
11:65808587 C T 0.300437 2.1671e-05
11:65808922 T C 0.025856 2.8126e-05
11:65820673 G A 0.577199 8.8036e-06
11:65844283 G A 0.091955 7.7490e-05
11:65868455 T C 0.381571 8.3245e-06
11:65868971 G A 0.122491 -3.5792e-05
11:65907886 C T 0.099602 -7.2501e-06
11:65917084 C T 0.959425 -2.5542e-05
11:65939921 G T 0.242811 -9.0161e-06
11:65956577 G A 0.371850 7.8900e-05
11:65965881 A G 0.031915 7.6888e-06
11:65988278 C T 0.047330 4.8369e-05
11:66002681 A G 0.325689 2.9837e-05
11:66003843 A G 0.021850 -4.4640e-05
11:66014428 A G 0.085081 -1.8052e-05
11:66014589 T C 0.051137 2.2923e-05
11:66017020 T G 0.047080 -6.3071e-05
11:66024815 A G 0.064996 5.0309e-05
11:66025546 A G 0.023217 2.1171e-05
11:66033430 T C 0.332508 3.6351e-05
11:66035336 A G 0.213379 1.3245e-05
11:66036564 T C 0.181697 -1.6543e-05
11:66041079 A G 0.720813 -1.7353e-05
11:66055685 A G 0.097048 1.4323e-05
11:66056457 A G 0.342605 2.0508e-05
11:66064991 C G 0.379159 4.5641e-05
11:66075144 T G 0.910099 -3.4840e-05
11:66078129 T C 0.934520 6.8927e-04
11:66079516 T C 0.065094 -2.0269e-06
11:66083043 T C 0.022055 1.0819e-04
11:66083129 C T 0.921842 -4.1380e-05
11:66085596 G C 1.868456 4.7545e-04
11:66085860 T C 0.122939 -1.3159e-04
11:66089144 A G 0.049345 1.7182e-05
11:66099323 A C 0.129700 -6.7366e-05
11:66100693 T C 0.106324 2.3810e-05
11:66101974 T C 1.833389 2.5602e-04
11:66102557 T C 0.093036 8.0741e-06
11:66109033 C T 0.696866 -2.2583e-05
11:66114900 T C 0.169240 -2.4642e-04
11:66116911 G A 0.571824 1.1252e-05
11:66130477 T C 0.045272 3.0912e-05
11:66135677 C G 0.049676 -3.4770e-05
11:66140397 A G 1.384605 -2.4043e-05
11:66148446 G T 0.094461 -5.8797e-05
11:66165359 T C 0.046047 2.1512e-05
11:66184140 A G 0.884441 3.1024e-05
11:66188761 T G 0.462146 -9.5857e-05
11:66212936 A G 0.052111 -3.6006e-05
11:66220139 A G 0.125338 5.4110e-05
11:66224804 C T 0.064707 -1.1063e-05
11:66228951 T C 1.295451 -1.0123e-05
11:66236839 A G 0.102205 5.4751e-05
11:66240882 C T 0.484195 -2.0299e-05
11:66246965 T C 0.066213 1.6500e-05
11:66254085 T G 0.483507 -1.9487e-05
11:66272237 A G 0.477895 -2.0179e-05
11:66276576 A G 0.030614 1.7509e-04
11:66297363 T C 0.478706 -1.5167e-05
11:66300463 A G 0.802723 1.1699e-06
11:66309040 A G 0.034944 3.6273e-05
11:66313203 C T 0.490712 -2.3676e-05
11:66314603 A C 0.089349 5.4629e-05
11:66314661 G A 0.028345 1.4866e-05
11:66315512 C G 0.496470 -1.4009e-05
11:66325484 C T 0.213791 -3.8389e-05
11:66326362 G A 1.082721 -3.8145e-05
11:66326581 C T 0.371723 -4.5149e-05
11:66328095 C T 1.115315 -3.8243e-05
11:66328741 C A 0.371817 -4.2203e-05
11:66329639 A G 0.349658 -4.0621e-05
11:66329732 G A 1.104533 -4.1184e-05
11:66331169 T C 0.140372 3.7178e-05
11:66335308 C T 0.484454 4.0539e-06
11:66353642 C T 0.104549 -1.0469e-04
11:66358274 C A 0.104818 8.5635e-05
11:66359489 T C 0.032260 -6.9570e-05
11:66362606 G A 0.096123 9.8484e-06
11:66362997 G A 1.051020 8.5955e-05
11:66409409 A G 0.443344 -3.2807e-05
11:66419554 T C 1.495522 4.8842e-05
11:66424044 A G 0.087921 7.6626e-05
11:66433713 G A 0.039543 -6.0990e-05
11:66451184 A G 1.051935 1.0829e-04
11:66456402 T C 0.078748 -7.0822e-06
11:66460527 T C 0.095766 1.2069e-05
11:66468469 G A 0.169266 8.3920e-06
11:66469032 C T 1.555342 4.6214e-05
11:66501624 C T 0.150856 3.3576e-05
11:66512395 C T 0.021153 -4.8792e-05
11:66523341 C T 0.033999 8.4618e-05
11:66551002 C G 0.526065 2.3101e-05
11:66579572 G A 0.067395 1.2210e-05
11:66582036 A G 0.067898 1.1222e-04
11:66602099 T C 0.775374 -1.8402e-05
11:66612234 T C 0.100761 5.5526e-05
11:66641954 G A 0.048193 8.8172e-05
11:66653342 T G 0.041156 -7.0943e-05
11:66654367 A G 0.093461 1.3158e-05
11:66662731 A G 0.667752 3.0131e-05
11:66663230 C T 0.029319 -1.8360e-05
11:66678829 G A 0.032675 -8.1786e-05
11:66679115 T C 0.083143 -1.3673e-05
11:66679738 C T 1.100875 7.0865e-06
11:66686250 T C 0.080190 8.1259e-05
11:66689240 T G 0.902997 -8.1636e-06
11:66703817 G A 0.145939 2.2689e-05
11:66723133 C T 0.044314 -3.2659e-05
11:66725501 A G 0.084406 3.6947e-06
11:66743098 T C 0.077447 -3.0016e-05
11:66759734 G A 0.033740 -3.5242e-05
11:66770467 A G 0.232987 2.7794e-05
11:66780054 A G 0.149444 5.7465e-05
11:66781757 A G 0.049709 -5.0967e-06
11:66794108 C T 0.682212 -3.5689e-05
11:66806043 A G 0.126672 -2.9700e-05
11:66816507 C T 1.871416 9.7567e-06
11:66826160 T C 0.712306 -3.5862e-06
11:66832528 A G 0.894214 3.5002e-05
11:66837996 A G 0.033081 -1.8809e-05
11:66843350 G A 0.218485 2.0543e-04
11:66863010 G C 0.067603 -6.3090e-05
11:66864689 C T 0.049887 5.4785e-05
11:66873960 A G 0.230124 9.4708e-06
11:66874288 T C 0.029958 -3.8685e-05
11:66875648 T G 0.034473 -6.5083e-05
11:66883658 T C 0.055022 1.0033e-04
11:66884782 C T 0.114319 1.3112e-07
11:66885213 T C 0.045109 4.3311e-05
11:66899619 G A 0.168597 -7.2314e-06
11:66922932 G A 0.080472 6.8112e-05
11:66934577 A G 0.072478 -3.8388e-05
11:66988048 A C 0.167594 -1.8249e-05
11:66992232 T C 1.872082 2.9589e-05
11:66999842 A G 0.085493 -7.7127e-05
11:67000616 G T 0.030296 -3.3843e-05
11:67020500 T C 0.027657 -4.3947e-05
11:67022766 G A 0.045184 4.6180e-05
11:67024534 T C 0.166965 -8.2654e-06
11:67033076 T C 0.089881 5.6116e-05
11:67039030 G A 0.049280 4.3064e-05
11:67046076 A G 0.095152 -2.0229e-05
11:67059499 T G 0.068382 3.0024e-05
11:67068859 C T 1.935526 -8.8180e-05
11:67074393 A G 0.037229 4.2521e-05
11:67079076 T C 0.039439 9.6257e-06
11:67090571 T C 1.314052 -2.8699e-05
11:67093486 T C 0.029329 -4.2773e-05
11:67099241 T C 0.162093 -2.1853e-05
11:67116961 C T 0.023548 -4.1676e-05
11:67119427 A G 0.078398 4.2610e-05
11:67123432 T C 0.028147 4.0344e-05
11:67123891 G T 0.048005 -2.0541e-05
11:67124992 G T 0.111462 -2.7130e-06
11:67132804 A G 0.020731 1.3036e-05
11:67133600 A G 0.365381 5.5310e-05
11:67136981 T C 0.115831 -1.5006e-06
11:67160933 A G 0.341924 4.8878e-06
11:67165254 T C 0.109265 -3.5621e-05
11:67165760 A G 0.040312 1.9090e-05
11:67166984 C T 0.124572 -1.5321e-05
11:67167792 A G 0.045970 -1.0324e-04
11:67175349 A G 0.110365 -6.6306e-06
11:67180310 A G 0.023314 1.5675e-05
11:67184725 A G 0.168399 -9.7772e-06
11:67192555 A G 0.737454 -8.9962e-06
11:67200819 T C 0.877106 1.3507e-06
11:67224391 A G 0.102738 -6.9852e-05
11:67227006 A G 0.856457 -6.4479e-06
11:67230755 A C 0.151814 -8.4686e-06
11:67230908 T C 0.037206 -1.4769e-05
11:67235351 G A 0.878628 -1.0408e-05
11:67242216 A G 0.114364 3.0683e-05
11:67243330 A G 0.502705 1.1644e-05
11:67258805 C G 0.169422 -1.6534e-04
11:67262411 T C 0.032412 2.8662e-05
11:67275063 T C 0.029001 1.3208e-05
11:67277988 T C 0.037216 5.9257e-05
11:67282071 T G 0.181944 4.7066e-05
11:67288594 T C 1.116104 -1.5680e-05
11:67306019 T C 0.086447 4.4598e-06
11:67312221 T C 0.976115 -1.6267e-05
11:67324933 A G 0.877827 1.7027e-05
11:67339949 A G 1.852909 -9.1649e-07
11:67342203 A G 0.029660 7.0030e-05
11:67344150 T C 0.124335 -8.3582e-06
11:67346743 C T 1.848160 5.0839e-06
11:67346988 C T 0.894033 4.2733e-05
11:67352256 A C 0.899641 3.3173e-05
11:67352689 G A 0.706026 -8.5056e-07
11:67353579 T C 0.172129 -9.0776e-05
11:67360264 T G 0.161204 -1.8418e-05
11:67363917 G A 1.902205 -3.8243e-05
11:67372477 T G 0.786232 -5.7541e-06
11:67372813 T C 0.091657 4.5678e-05
11:67373669 A C 0.202304 3.9946e-05
11:67386311 T C 0.868531 -1.4754e-05
11:67395015 A G 0.038456 -3.3207e-06
11:67400615 A G 0.126526 1.3940e-05
11:67401299 A C 0.109865 -5.0543e-05
11:67402362 G T 0.626180 -3.6585e-05
11:67402937 C T 0.216858 5.1240e-05
11:67406302 A G 0.440948 -1.3135e-06
11:67411537 G T 0.225706 4.1687e-05
11:67413064 A G 0.132050 -8.5881e-05
11:67414492 T C 1.632337 -5.6371e-05
11:67415054 T C 1.636171 -5.7923e-05
11:67416638 C T 0.059027 1.2186e-04
11:67416963 G A 1.295383 -1.7953e-05
11:67418178 C T 1.789536 5.9429e-05
11:67418740 G A 0.046047 4.5988e-05
11:67419855 A G 1.603168 1.3402e-05
11:67420328 A G 0.208017 -6.9110e-05
11:67433869 T C 1.792746 4.8480e-05
11:67440743 C T 1.603262 5.7785e-06
11:67441143 T G 0.113640 2.4343e-05
11:67442350 T C 0.020056 2.9673e-05
11:67442661 T C 0.205985 -3.6582e-05
11:67451636 A G 0.058427 -5.2714e-05
11:67452985 T G 0.025813 3.7748e-05
11:67452996 A G 0.170551 -7.9963e-05
11:67456736 A G 0.064126 1.1384e-05
11:67457095 C T 0.850471 -2.1520e-07
11:67461945 G A 1.979312 -5.5284e-05
11:67468845 A T 0.141180 -3.9386e-05
11:67470547 T G 0.493997 1.0907e-05
11:67470924 A C 0.106938 4.7923e-05
11:67472905 C T 1.815683 -2.3279e-05
11:67477371 T C 0.581587 1.0327e-05
11:67511819 C T 0.956153 3.2666e-05
11:67515180 A C 0.187228 -2.4484e-04
11:67516924 T C 0.729788 6.4911e-05
11:67524358 G A 0.117818 -3.0828e-05
11:67535661 T C 0.800513 3.2879e-06
11:67536795 A G 1.940038 -2.9515e-05
11:67539295 C T 0.296470 -1.9040e-05
11:67545665 A G 1.313715 -2.1498e-05
11:67579543 G T 0.307889 -1.7557e-05
11:67585849 A G 0.033568 2.5923e-05
11:67602698 T C 0.958536 -1.7570e-05
11:67616520 T G 0.075805 -2.1138e-05
11:67618732 A C 0.192123 1.7786e-04
11:67640697 G A 0.157640 2.3417e-04
11:67655268 C T 0.414694 9.2870e-05
11:67673682 A G 1.518713 -2.8242e-05
11:67728617 A G 0.060102 9.0082e-06
11:67734144 G A 0.299846 -1.7464e-06
11:67748817 A G 0.345046 -1.2802e-05
11:67765056 C T 0.859018 -3.6580e-05
11:67767363 A G 0.061501 4.5910e-06
11:67774231 G A 0.235489 -3.6925e-05
11:67775128 C T 1.497314 1.3566e-05
11:67777216 A G 0.026664 -2.7101e-05
11:67784593 C A 0.062085 1.0433e-05
11:67785118 A G 0.163041 -8.8428e-05
11:67793509 T C 0.473867 -2.8719e-05
11:67796801 C G 0.476470 -2.6601e-05
11:67797705 G C 1.124108 6.2586e-05
11:67804074 T C 0.365903 1.3695e-06
11:67808146 A G 0.102033 7.7673e-05
11:67809268 T C 0.115799 -5.4423e-05
11:67816936 G A 0.538639 -1.5009e-05
11:67819682 A G 0.051338 -8.6005e-06
11:67821127 C T 0.133478 -5.3620e-06
11:67823868 G A 0.080125 3.1656e-05
11:67830360 A G 0.031529 -4.4125e-06
11:67843662 C G 0.406917 -8.3604e-06
11:67849583 C T 0.049261 -7.3540e-05
11:67854035 C T 1.785706 -2.6272e-05
11:67878157 T C 1.129499 5.7305e-05
11:67901177 A G 0.343504 -5.8998e-05
11:67905981 A G 1.216187 5.4703e-05
11:67917712 A G 0.045963 6.7451e-05
11:67923282 A G 0.059543 -5.4023e-05
11:67926946 T C 0.119028 1.1474e-05
11:67933642 A C 0.136591 -1.6675e-05
11:67936885 A G 0.036219 -8.3270e-05
11:67937627 T C 0.028955 -4.5463e-06
11:67939678 A G 0.049709 -2.3961e-05
11:67945951 G T 0.113309 3.0689e-04
11:67950788 G A 0.033812 1.9724e-06
11:67961496 T C 0.033434 4.2984e-05
11:67968392 A G 0.066892 -1.9807e-05
11:67976391 G A 0.090729 -2.8836e-05
11:67983281 G A 0.886356 1.3194e-04
11:67992324 G A 0.536938 -2.4527e-06
11:67994432 A G 0.337545 -4.8404e-05
11:68030015 T C 0.907094 7.1803e-07
11:68032384 G A 0.156153 -2.9403e-05
11:68032758 A G 0.039530 -4.1682e-05
11:68033980 T G 0.089677 -5.5944e-05
11:68034772 G A 0.589662 4.9486e-06
11:68037232 C T 0.133926 -5.9760e-05
11:68040643 T G 0.161379 8.1962e-05
11:68044766 C T 0.032714 -1.4173e-05
11:68046781 T C 0.365959 1.4458e-05
11:68046831 T C 1.585738 5.8087e-05
11:68050865 A C 0.028546 -1.9620e-05
11:68056770 T C 0.265340 9.7331e-05
11:68060037 T C 0.053078 6.5426e-05
11:68066034 A G 0.733319 -2.4071e-05
11:68083673 T G 0.038362 5.3674e-05
11:68093193 T C 0.129220 -4.4029e-05
11:68093460 C T 0.628842 3.3143e-05
11:68098710 T C 0.106860 -1.3255e-05
11:68100519 A G 0.039280 5.0810e-05
11:68101356 T C 1.108168 -1.0609e-06
11:68106113 A G 0.075717 1.1087e-04
11:68110728 A G 0.207261 8.5915e-06
11:68122295 G T 0.834944 5.7083e-06
11:68124285 A G 0.086230 1.2896e-04
11:68125376 T C 0.057567 6.2543e-05
11:68126633 G C 0.022646 2.1729e-05
11:68132916 T C 0.039988 7.7379e-05
11:68149981 T C 1.303101 2.7696e-05
11:68152032 G A 1.974060 4.6721e-05
11:68160264 C T 0.042737 7.3113e-05
11:68160697 A G 0.355624 -6.6907e-06
11:68162959 G A 1.318181 -4.0488e-06
11:68171013 C T 1.822285 -7.1047e-06
11:68171229 T C 0.038839 -1.1627e-04
11:68173153 G C 0.158931 -2.9965e-05
11:68174189 A G 0.101975 1.0544e-04
11:68178752 A G 0.156189 -1.2796e-04
11:68187748 A C 0.032075 1.7173e-05
11:68192346 G T 0.656859 -2.0299e-05
11:68199008 C T 0.154027 -1.1515e-04
11:68201295 T C 0.308002 2.1326e-05
11:68203791 C T 0.027453 -7.2107e-05
11:68206626 T G 0.054996 -8.9433e-05
11:68206927 T C 0.033882 1.0413e-05
11:68208037 C T 0.309667 4.2763e-05
11:68213989 T C 0.026553 -6.9240e-05
11:68223346 A G 0.133225 1.9232e-05
11:68231441 G A 0.052854 -3.2852e-05
11:68233806 T C 0.033107 2.9209e-05
11:68236389 C T 0.247450 -1.6644e-05
11:68260186 G A 0.056177 7.2065e-05
11:68276850 T C 0.157227 -7.5975e-05
11:68281455 T G 0.066168 -4.5737e-05
11:68289338 G A 0.229900 -1.1346e-04
11:68291116 A G 0.050212 -2.2366e-04
11:68301847 T C 0.219900 -2.9825e-05
11:68302798 A G 0.054847 1.0332e-06
11:68303684 C G 0.037891 -2.3587e-05
11:68304227 A G 0.040497 -1.3052e-05
11:68331663 A G 0.165550 2.3227e-06
11:68338940 C T 0.027800 -3.0964e-05
11:68340312 T C 0.218007 -1.7142e-05
11:68342402 T C 0.033396 3.1930e-05
11:68361502 G A 0.135036 2.2972e-05
11:68363873 G A 0.152232 -7.4797e-05
11:68366644 T A 0.075675 4.5074e-05
11:68377475 G A 0.028206 3.7984e-05
11:68382119 A C 0.027355 -6.4549e-05
11:68382331 A G 0.037550 -1.2697e-05
11:68388567 T C 0.470589 1.3275e-05
11:68408886 A G 0.217738 1.5393e-05
11:68419122 C A 0.027582 -5.4072e-05
11:68423272 C A 0.156656 1.8201e-06
11:68428880 A G 1.461371 -1.6691e-05
11:68433177 T C 0.238702 2.3804e-05
11:68445688 C T 1.416868 -1.7523e-05
11:68446424 T C 1.600594 -1.2475e-05
11:68453429 C A 0.106269 -3.1731e-05
11:68459203 T G 1.296947 -7.3776e-06
11:68460738 T C 0.139395 5.1482e-05
11:68467359 T C 0.037070 -5.8718e-06
11:68480979 G A 0.056061 -2.7758e-05
11:68481962 G A 0.054801 3.2945e-05
11:68484882 T C 0.054545 -2.6249e-04
11:68487280 G A 0.334887 2.8846e-05
11:68487513 G A 1.392113 3.0398e-05
11:68488141 A C 0.184177 9.5002e-05
11:68495118 A G 0.172304 -2.3269e-06
11:68512145 T C 1.244110 6.0370e-06
11:68512543 G A 0.204430 4.4886e-05
11:68512867 T G 0.032866 2.2946e-05
11:68514575 G C 0.121833 -1.1689e-05
11:68529378 G C 1.655136 -4.9602e-05
11:68530318 A C 1.876593 -1.0472e-04
11:68537578 A G 0.030328 1.1916e-05
11:68545550 G A 0.092088 -1.1406e-04
11:68549546 C T 0.906948 -1.9355e-06
11:68550068 C T 0.107882 5.5190e-05
11:68558187 A G 1.772719 1.3405e-05
11:68562328 T C 0.132063 2.7031e-06
11:68568686 T C 0.020964 -2.6132e-05
11:68575177 A G 0.084711 -2.8290e-05
11:68576951 G A 0.043821 5.7872e-07
11:68578928 C T 0.026349 -5.5464e-05
11:68579639 T C 0.194476 -2.7725e-05
11:68589257 A G 1.746069 2.2908e-05
11:68595250 C T 1.756747 -6.6332e-06
11:68595289 T C 0.061150 3.9236e-05
11:68598455 G A 0.067421 -2.1232e-05
11:68598684 C T 1.850497 4.0373e-05
11:68603346 C T 1.195073 -2.5640e-06
11:68612927 A G 1.098379 -3.1595e-05
11:68614062 T G 0.093812 1.1691e-04
11:68616449 T C 0.640221 2.1149e-05
11:68619661 A G 0.058453 -8.1160e-05
11:68629929 A G 0.569298 7.2619e-05
11:68636116 T C 0.077486 1.9313e-05
11:68645386 T C 0.051802 7.4423e-06
11:68662167 T C 0.567062 7.1001e-05
11:68662384 G A 0.022467 -2.3615e-05
11:68664756 T C 0.058122 -1.6875e-04
11:68665480 C T 0.064107 3.8695e-05
11:68667198 C A 0.569785 6.3028e-05
11:68670389 T C 0.032049 -1.8851e-04
11:68678962 C T 1.696214 -2.4937e-06
11:68680577 T C 0.372437 2.8155e-05
11:68691237 G A 0.020552 -5.5844e-05
11:68694931 A G 0.026829 -1.4236e-05
11:68700257 G A 0.061150 3.3718e-05
11:68703959 G A 0.581327 6.3724e-05
11:68704028 T C 0.501754 -2.6169e-04
11:68705674 A C 0.599731 2.7130e-05
11:68706610 T C 0.044210 -3.7100e-06
11:68709358 A G 0.179039 7.6216e-05
11:68722852 A G 0.025606 -6.6080e-05
11:68730729 G A 0.577267 5.5644e-05
11:68733800 A G 0.109885 9.1200e-06
11:68737011 G A 0.509132 -1.6735e-04
11:68749540 C T 1.117707 -1.1692e-05
11:68761422 T G 0.858089 -4.6228e-05
11:68777323 C T 0.564735 -1.0265e-04
11:68778000 G C 0.072818 -1.9735e-05
11:68782223 G A 0.708252 7.6835e-05
11:68785749 T C 0.039673 -5.1602e-05
11:68785803 G A 0.521544 1.0958e-05
11:68789606 A G 0.725750 4.7468e-07
11:68791294 T C 0.159957 8.5688e-06
11:68793206 G A 0.921229 5.9846e-05
11:68797752 G A 0.943693 -9.8383e-06
11:68798901 A G 0.451111 4.5783e-05
11:68800617 C A 0.456528 4.3382e-05
11:68804451 T C 0.533819 2.4797e-05
11:68804806 T G 0.583560 1.2862e-05
11:68808272 C T 0.370120 -3.2093e-04
11:68808831 A C 1.939652 -2.3571e-04
11:68809691 C T 0.193723 -4.3900e-06
11:68810837 A G 1.888035 -4.7496e-05
11:68811777 T C 0.322430 -6.3113e-06
11:68831364 A G 0.215193 4.3461e-05
11:68840160 G A 0.650494 -1.0267e-04
11:68840490 T C 0.035486 -6.0639e-05
11:68842021 T C 0.258092 1.6260e-04
11:68843715 A G 0.073692 2.8351e-05
11:68844942 T G 0.035518 8.0253e-05
11:68846399 T A 0.319262 -7.7777e-06
11:68846578 A G 0.082010 5.2707e-05
11:68849601 A G 0.041685 1.5685e-04
11:68851466 T G 1.025476 1.0539e-04
11:68855197 G T 0.956179 -7.7893e-05
11:68855363 A G 0.814840 3.6633e-05
11:68860146 G A 0.173693 3.2887e-05
11:68867121 A C 0.305192 -5.1520e-06
11:68867835 C T 0.317551 -5.0800e-06
11:68877588 C T 0.539175 3.9744e-05
11:68882151 A C 0.028978 4.5389e-05
11:68884755 G A 1.338201 1.6299e-04
11:68887017 T C 0.462013 3.1324e-04
11:68891695 T C 0.393895 4.1873e-06
11:68893849 T C 0.074961 -2.0529e-05
11:68894806 T C 0.134209 -2.7897e-05
11:68898009 A G 1.146702 2.6193e-05
11:68901196 C G 0.246852 7.7392e-06
11:68909579 G A 0.297181 5.4014e-05
11:68912835 G A 0.051630 -6.2218e-05
11:68918985 C A 0.118639 2.0302e-06
11:68919430 C T 0.072630 1.7502e-05
11:68920808 A G 0.197971 -9.0095e-06
11:68922043 G A 0.183460 4.8827e-05
11:68926522 T C 0.595216 1.8258e-05
11:68935486 T C 0.197277 -2.0604e-05
11:68938776 A G 0.192879 8.4652e-06
11:68947810 A G 0.090751 8.8680e-06
11:68958660 G T 0.967877 2.2002e-05
11:68963173 T C 0.042230 -1.0118e-05
11:68966882 G A 1.930015 -9.2249e-06
11:68967641 C T 1.234824 1.6251e-05
11:68969413 G A 0.023373 -2.5828e-05
11:68976813 A G 0.092965 -6.3115e-05
11:68977585 A G 0.078982 5.5265e-07
11:68978580 A G 0.433584 3.3812e-05
11:68994497 G T 1.022305 8.9019e-06
11:68994667 G A 1.014723 4.9437e-06
11:68995958 G A 0.343066 4.1493e-05
11:69015871 A G 0.228605 1.9198e-05
11:69018083 A G 0.084020 -1.3363e-04
11:69019231 A G 0.025060 6.0749e-05
11:69030990 T A 0.363479 1.2060e-04
11:69031197 C T 0.363089 1.1646e-04
11:69032731 T C 0.043448 3.1057e-05
11:69036597 A G 0.042493 -3.8140e-05
11:69042608 T C 0.026651 1.8962e-04
11:69044471 T C 0.113228 -1.4837e-05
11:69053187 T C 0.086308 4.5108e-05
11:69054049 A G 0.076681 1.5602e-05
11:69055415 C T 0.207199 -5.8579e-05
11:69056594 C G 0.035716 -1.9130e-05
11:69063393 C T 0.324098 -1.8550e-04
11:69063476 T C 0.042084 1.0872e-04
11:69063510 A G 0.222402 -4.6002e-04
11:69063728 C G 0.223464 -5.6137e-04
11:69063767 A C 0.119346 -1.4157e-04
11:69063984 T C 0.096912 1.4007e-05
11:69069538 A G 0.149668 3.8302e-05
11:69073647 G A 0.697074 -5.3275e-05
11:69074090 A G 0.215287 -2.2704e-04
11:69076514 T C 0.047550 4.0690e-05
11:69078571 G C 0.435736 7.6745e-05
11:69078651 T C 0.131791 1.2818e-04
11:69079134 G T 0.432396 -2.2857e-05
11:69084550 C T 0.660997 1.5451e-03
11:69089219 G A 0.214028 5.9061e-05
11:69143284 G A 1.593362 -4.3061e-05
11:69167001 T C 0.272916 6.2010e-05
11:69173318 A C 0.278375 1.8646e-05
11:69175126 A G 0.093403 -3.1328e-05
11:69175903 C T 0.026229 4.0506e-05
11:69182720 G A 0.179980 4.6827e-04
11:69185806 T C 0.761126 7.0151e-05
11:69192472 G A 0.326338 -4.6004e-05
11:69197584 G A 1.912105 -5.4705e-05
11:69201113 A G 0.118038 4.3550e-05
11:69207590 C T 0.391921 3.7787e-05
11:69223950 T C 0.190750 1.7120e-05
11:69229467 A G 0.072471 7.2789e-06
11:69234086 G A 0.647752 -3.9739e-06
11:69234494 T C 0.816271 -3.5274e-05
11:69239741 A G 0.169750 -8.3450e-05
11:69241807 A G 1.896016 6.9145e-06
11:69245812 C A 0.703403 2.7955e-05
11:69247621 T C 0.028615 1.5062e-05
11:69255125 C T 0.254665 -8.9573e-06
11:69255905 A C 0.025560 2.4038e-05
11:69260580 T C 0.156263 -9.9889e-05
11:69262428 C T 0.947097 -1.8857e-04
11:69269768 A G 1.290183 -2.0336e-05
11:69269858 T C 0.214252 3.9857e-06
11:69272876 T C 0.066502 -2.0058e-05
11:69275865 A G 0.656973 1.8446e-05
11:69277890 T C 0.229611 -3.1456e-05
11:69281829 C A 1.140408 2.2857e-05
11:69283424 G A 0.462325 -1.3030e-05
11:69289803 T C 0.052562 1.0682e-04
11:69295887 T C 0.052500 6.4238e-05
11:69299771 G A 1.671676 -4.0755e-05
11:69300075 A G 0.314315 -6.9319e-05
11:69306579 A G 1.055119 7.7051e-07
11:69308023 T C 0.096714 -9.5790e-05
11:69309734 A G 0.036151 -4.7897e-05
11:69311989 T C 0.652279 1.5439e-06
11:69314267 C T 0.648313 3.5145e-06
11:69320462 A G 0.238329 1.9765e-05
11:69323264 T C 0.197530 -8.5868e-05
11:69327608 G C 0.684153 1.7833e-06
11:69332260 G A 0.657106 7.6937e-06
11:69332712 T C 0.412311 -3.3448e-05
11:69339617 G A 0.212522 -6.1571e-05
11:69343155 T C 0.147218 2.7027e-05
11:69343815 T C 0.080482 2.2622e-04
11:69349388 A G 0.038719 -1.7191e-04
11:69351721 T G 1.338052 1.0001e-04
11:69353882 T G 0.044178 4.3027e-05
11:69377509 T C 0.150473 -4.0217e-05
11:69378694 A G 0.047479 2.6437e-05
11:69378833 C T 1.310787 8.9929e-05
11:69379287 T G 0.099174 -5.6233e-05
11:69387281 A G 0.062150 5.3915e-06
11:69392272 G T 0.154965 -2.5057e-05
11:69392304 A G 0.958996 2.6187e-05
11:69392952 A G 1.179532 2.7567e-05
11:69393671 A G 0.701073 2.7794e-06
11:69394391 G A 0.220000 -1.9842e-06
11:69396083 T C 0.078719 -4.3551e-05
11:69404263 G A 0.061270 -1.0703e-05
11:69414781 C T 1.469086 -4.7689e-06
11:69418436 G A 0.046810 -7.2374e-05
11:69421189 G A 0.044081 3.3574e-05
11:69422764 T C 0.057012 1.3105e-05
11:69423323 T C 0.086038 -8.6526e-05
11:69424370 T A 0.022405 -2.7643e-05
11:69431628 A G 0.134608 -8.0893e-05
11:69435230 G A 1.444486 -2.8170e-05
11:69443552 A G 0.039608 -4.4660e-05
11:69443822 C T 1.107577 -7.5950e-06
11:69446552 G A 0.075211 1.1374e-05
11:69446719 C T 1.140204 1.5824e-06
11:69448575 G T 0.931223 -1.7400e-05
11:69452559 T C 1.050361 -9.1336e-06
11:69453506 A G 0.225586 1.7289e-05
11:69455451 A G 0.041620 5.0963e-05
11:69461686 T C 0.043613 1.5241e-04
11:69462910 A G 0.883695 -2.4294e-05
11:69464793 A G 1.096512 -1.1608e-04
11:69468586 A G 0.029351 -5.9832e-05
11:69468776 T C 0.106857 -2.7347e-04
11:69469423 T C 0.044561 3.2635e-05
11:69472462 G C 0.030160 5.3362e-05
11:69480191 G A 0.031117 3.0986e-05
11:69482068 G A 0.206887 2.4425e-05
11:69482224 G A 0.048923 -1.0643e-04
11:69488190 T C 0.081426 3.1647e-05
11:69490301 T C 0.244902 6.2864e-05
11:69500363 A G 1.288891 -3.4556e-05
11:69512114 C T 0.049355 -3.9983e-05
11:69513338 G A 0.582642 1.1482e-05
11:69524372 A G 0.188082 6.4489e-05
11:69525436 G A 1.691196 -6.0466e-05
11:69525494 A C 0.112157 -9.4594e-05
11:69527454 T C 1.119197 -4.4993e-04
11:69534731 A G 0.047196 2.1145e-05
11:69535206 C A 0.079294 6.5620e-05
11:69542062 A G 0.050653 -2.5154e-05
11:69542387 T C 0.061328 -2.2185e-05
11:69543611 C T 1.277762 -3.6849e-06
11:69544060 T C 0.054538 -1.2816e-06
11:69548969 C A 0.045966 -1.1043e-04
11:69553604 A C 1.341583 -6.2608e-05
11:69553799 C T 0.328772 7.6541e-05
11:69554299 C T 0.047644 1.2163e-04
11:69556527 G T 1.769496 2.6027e-05
11:69563733 T C 0.733686 -2.1569e-06
11:69564767 T G 0.020620 -4.4475e-05
11:69570988 C T 1.182249 7.0451e-05
11:69571092 G A 0.090005 2.0751e-04
11:69571808 A G 0.040283 -5.7274e-06
11:69580445 G A 0.684422 -3.4730e-05
11:69583717 T C 0.078911 -1.2326e-05
11:69584735 T C 0.071796 -1.3830e-04
11:69587734 G A 0.030383 -2.2806e-05
11:69591809 T C 0.700521 1.5721e-05
11:69592714 C T 1.915279 4.7157e-05
11:69595522 T C 0.101508 2.8687e-05
11:69596523 A G 0.755290 2.5916e-05
11:69596699 C T 1.577410 -2.9866e-05
11:69597244 T C 0.190636 8.3357e-06
11:69597631 A G 0.194339 2.0751e-04
11:69597881 C T 0.293705 7.6929e-05
11:69598714 G T 0.151745 -1.6599e-06
11:69600537 T A 0.145910 5.4947e-05
11:69602803 T C 0.057161 6.1138e-05
11:69603639 C T 0.046641 1.5074e-05
11:69603669 C A 0.878869 -6.5973e-05
11:69604381 G C 0.844149 -3.3191e-05
11:69610794 A G 0.484837 9.1022e-05
11:69611301 C T 0.028124 2.0045e-05
11:69613221 C A 0.256924 -3.2352e-05
11:69613533 G A 1.109025 1.1376e-05
11:69619898 A G 0.066038 -2.4426e-05
11:69625473 A G 0.073597 4.4205e-05
11:69627762 G A 1.598640 -5.3778e-05
11:69629390 A G 1.010273 -3.5815e-05
11:69630978 A G 1.085350 -4.0996e-05
11:69645538 C T 0.031208 4.6248e-05
11:69647699 A G 0.046710 -6.1135e-05
11:69650253 T C 0.195362 -1.0761e-04
11:69657107 C A 0.611464 4.6440e-05
11:69662762 T C 0.084539 6.2702e-06
11:69667324 A G 1.249803 -3.2470e-05
11:69669641 T C 1.432334 -3.0749e-05
11:69675060 T G 0.339830 -6.6698e-05
11:69676502 T C 0.828985 3.9745e-06
11:69679312 A G 0.081910 4.6712e-06
11:69679976 T C 0.066087 5.9126e-05
11:69680526 C T 0.029809 2.6390e-05
11:69684293 C T 0.287635 2.3256e-05
11:69688098 A G 0.759590 5.1831e-05
11:69691270 T C 0.821669 -3.5509e-05
11:69691462 G A 1.392509 2.5291e-06
11:69692121 C T 1.674464 -7.2156e-07
11:69695986 G C 0.287022 3.6794e-05
11:69699010 T C 1.302313 -9.8633e-06
11:69699946 A G 0.363511 9.9905e-06
11:69701016 T G 0.077035 -5.6785e-05
11:69703028 A G 1.452484 -5.7078e-06
11:69707276 G A 0.088771 -2.4295e-05
11:69708906 G C 1.222912 -1.2041e-04
11:69791513 C A 0.964913 -3.4895e-05
11:69802761 C T 1.644447 8.0229e-05
11:69806083 A G 0.050611 6.9411e-05
11:69806270 A G 0.342291 1.6114e-04
11:69807194 A C 0.763044 1.4348e-04
11:69810666 G A 0.235557 -3.8261e-06
11:69810922 A G 0.283189 5.6054e-05
11:69810988 G C 0.984394 -1.5296e-06
11:69813245 T C 1.301397 5.3283e-05
11:69816812 T C 0.160447 2.6199e-04
11:69819628 T C 1.468394 2.4611e-04
11:69820138 C T 0.135322 4.5616e-05
11:69824156 A G 1.072400 5.6785e-05
11:69824854 G A 0.023847 -1.9842e-05
11:69828356 T C 0.031928 8.2764e-05
11:69830570 T C 0.238586 -2.8202e-05
11:69831126 T C 0.035259 -8.2696e-05
11:69834187 A G 0.060757 6.0385e-05
11:69834401 A G 0.078278 -9.1020e-06
11:69835356 G T 1.731307 -4.8658e-06
11:69836605 T G 0.255999 6.0855e-05
11:69837651 A C 0.384910 -4.3298e-05
11:69841128 A G 0.074610 7.8910e-06
11:69843124 A G 1.848566 1.0958e-06
11:69845705 C A 0.031766 -4.8669e-06
11:69851980 A G 1.091641 1.5666e-05
11:69853916 T G 0.428335 1.1956e-06
11:69855161 G T 0.035210 3.6001e-05
11:69859196 A C 0.198238 2.8090e-05
11:69864831 C T 0.026479 2.9295e-05
11:69864938 G A 0.022194 -4.1578e-05
11:69867788 A G 0.181106 -1.4847e-04
11:69876059 T C 0.445492 -5.8778e-05
11:69879733 G A 0.096486 3.3219e-05
11:69886462 T C 1.236401 -1.9295e-05
11:69895214 T C 0.058385 1.1738e-04
11:69897388 T C 0.265801 -6.0086e-05
11:69898494 A C 0.618225 1.7596e-05
11:69908721 C T 0.028679 3.7057e-05
11:69912172 G A 0.024035 -3.3320e-05
11:69914299 T C 0.043344 6.3900e-05
11:69914307 A C 0.046333 2.4939e-05
11:69917160 A G 0.227024 -7.4843e-06
11:69917227 G T 0.159045 -3.0555e-05
11:69919434 C A 1.511349 -1.8897e-05
11:69924352 G C 0.903819 -5.9107e-06
11:69933891 A G 0.095295 -6.4812e-05
11:69937161 A G 0.038112 1.5480e-05
11:69938030 T G 0.281215 1.9754e-05
11:69941786 T C 0.674990 4.9451e-05
11:69944120 A G 1.192778 -8.1252e-06
11:69944316 T G 0.080550 4.6370e-05
11:69946058 T C 0.088015 2.5934e-05
11:69946971 A G 0.632961 2.1582e-05
11:69947141 G A 0.639387 6.0242e-05
11:69949036 T C 0.678534 -2.3846e-05
11:69949327 T C 0.801276 6.6593e-06
11:69954929 T G 1.671338 -5.3640e-05
11:69955637 C A 1.691193 -7.5240e-05
11:69955885 A G 0.199065 4.5625e-05
11:69960247 C T 0.028800 8.2743e-05
11:69962432 T A 0.366997 -2.2046e-04
11:69962642 G A 1.756974 -1.2150e-04
11:69964074 C T 0.870595 1.2807e-05
11:69964525 T G 1.370324 -3.8668e-05
11:69973982 C T 1.686535 -1.4616e-04
11:69974423 C T 1.602639 -5.3702e-04
11:69975570 G A 0.985725 1.4908e-05
11:69978691 A G 0.062546 -1.1209e-04
11:69990654 A G 0.091446 8.6887e-08
11:69993574 A G 0.633162 -1.6138e-05
11:70001534 C T 1.381827 1.8385e-05
11:70001711 A C 0.260329 -7.9175e-05
11:70002012 T C 0.331063 -6.0946e-05
11:70004396 A G 1.568098 -1.3447e-05
11:70005641 A G 1.032993 -4.7689e-05
11:70007311 G A 1.293432 -1.9554e-04
11:70007770 C T 0.135491 2.7385e-04
11:70017682 T C 0.278180 1.2748e-04
11:70018687 A G 0.240595 -1.4347e-05
11:70019211 G A 0.229926 -4.9047e-06
11:70023419 C T 0.055437 -7.9998e-05
11:70025015 T C 0.069216 -9.8899e-06
11:70030105 A G 0.050212 5.8000e-05
11:70030645 C T 0.752950 -6.2246e-05
11:70031136 G A 0.049011 -5.0576e-05
11:70035660 T G 0.039631 2.2290e-05
11:70045744 A C 0.272783 7.6147e-05
11:70054698 A G 0.024006 -6.1978e-06
11:70054945 A T 1.135672 -5.4975e-05
11:70056510 A G 0.059904 1.2112e-05
11:70059993 T C 0.046606 -1.6633e-04
11:70087198 G A 1.385628 2.2309e-05
11:70089036 T C 0.076843 3.3610e-06
11:70090706 T C 0.123183 1.8822e-04
11:70093572 T C 0.295062 -4.7497e-05
11:70094091 A G 0.047807 -2.0279e-04
11:70097896 C G 0.083961 2.2769e-05
11:70098590 C T 0.197799 -3.9788e-06
11:70101262 T G 0.144069 -2.0969e-06
11:70105199 T C 0.050166 1.0974e-04
11:70116070 T C 0.134449 6.1504e-06
11:70125737 G A 0.024979 -3.7083e-07
11:70131050 T C 0.080472 1.4106e-05
11:70138710 C T 1.768977 3.2305e-05
11:70139589 G A 0.044016 -1.5452e-05
11:70147725 T C 0.054701 3.7439e-05
11:70163518 G A 0.049115 -4.4852e-04
11:70165519 A G 0.083614 -3.6514e-05
11:70179333 G A 0.447777 -1.0579e-05
11:70179549 A G 0.040637 -2.1401e-05
11:70179848 C T 1.900677 1.6129e-05
11:70180285 T A 0.687992 -3.3386e-05
11:70187627 G A 0.034321 -8.5710e-07
11:70187783 G A 0.705880 -1.8590e-05
11:70189916 T C 0.076418 1.0949e-06
11:70193478 A G 0.048475 -1.7779e-04
11:70205017 A C 0.245002 -3.9580e-05
11:70211073 A G 0.033912 -3.1148e-05
11:70212333 G A 0.050510 2.6395e-05
11:70219137 C T 1.662802 1.7482e-05
11:70224419 A G 0.034071 8.3180e-05
11:70230029 T C 0.080696 1.0580e-05
11:70233971 G A 0.211672 -5.3161e-06
11:70246956 A C 0.303578 -9.7933e-05
11:70266858 T C 0.096529 -6.3179e-06
11:70269887 A G 0.213450 -3.1095e-05
11:70278475 T C 0.082569 2.2385e-06
11:70279766 T C 0.418244 5.4791e-05
11:70280403 T C 0.084633 1.4919e-05
11:70281845 A G 0.112800 1.1274e-05
11:70282629 C A 0.436976 -8.6918e-05
11:70285771 G C 0.041435 -5.6770e-05
11:70294952 G T 0.039897 -2.2705e-06
11:70295761 A G 0.606300 -1.7747e-05
11:70295897 T C 0.297493 8.0322e-06
11:70307800 C A 0.898083 -2.2471e-05
11:70312109 T C 0.069495 -3.8283e-05
11:70331077 T C 0.450786 -8.3829e-06
11:70331937 A G 0.028923 7.8445e-05
11:70333498 C T 0.056895 5.7433e-05
11:70336618 G A 0.043922 -3.0530e-05
11:70342417 G A 0.865295 3.1074e-05
11:70343474 C T 0.029439 1.0716e-04
11:70350286 A G 0.036180 2.8878e-06
11:70351818 C G 0.038579 2.9628e-05
11:70356504 A G 0.054262 -1.0801e-05
11:70364110 C A 0.227849 1.4373e-04
11:70364659 T C 0.419484 2.7926e-05
11:70368221 T C 0.077223 3.2149e-05
11:70370330 G A 0.030802 7.6596e-05
11:70371302 T C 0.039858 4.8157e-05
11:70371666 A G 0.077739 -3.2463e-05
11:70371965 T C 0.028313 -2.0559e-05
11:70372950 C T 0.193025 2.4360e-05
11:70378972 A G 0.158925 2.8985e-05
11:70379131 G A 0.528438 7.4823e-06
11:70380055 T C 0.106130 7.5147e-05
11:70380082 G A 0.074831 2.1445e-05
11:70383333 T C 0.147260 -6.4577e-05
11:70386450 T C 0.071897 -2.1694e-05
11:70387002 A G 0.038819 4.0704e-05
11:70387286 G A 0.265188 -1.9891e-06
11:70388251 T C 0.490287 2.6277e-05
11:70390462 A G 0.303630 9.2863e-06
11:70391158 T C 0.068278 4.0996e-06
11:70394936 C A 0.274704 3.2055e-05
11:70403128 T C 0.257914 2.1415e-05
11:70412710 C A 0.038430 1.9641e-06
11:70414988 T C 1.519522 2.2437e-05
11:70415074 A G 0.051406 2.5775e-05
11:70417181 C G 0.067680 2.6383e-05
11:70418863 T C 0.027433 2.4171e-05
11:70419528 C T 0.047868 1.6911e-05
11:70420548 G A 0.822879 2.8886e-05
11:70424257 G A 1.692582 -2.9289e-05
11:70424351 G A 0.393599 -4.0728e-06
11:70424411 T C 0.434996 -3.2189e-05
11:70432849 A G 0.055824 9.5367e-05
11:70434943 A G 0.075645 1.6003e-05
11:70438952 A G 0.575439 -8.1185e-05
11:70443511 C T 1.485574 -2.3986e-05
11:70444446 A G 0.400662 2.8968e-07
11:70451071 A G 0.022107 -3.1000e-05
11:70453847 C T 1.077087 -2.9984e-05
11:70454925 A G 0.323524 -1.7321e-05
11:70458357 G A 1.027913 -1.7820e-05
11:70458920 C T 0.064048 -5.2485e-05
11:70461590 T G 0.809039 -1.6178e-05
11:70461955 G A 0.163810 7.6021e-05
11:70466674 C T 0.026781 -5.0156e-05
11:70469480 T C 0.488372 -9.6940e-06
11:70470511 A C 0.349295 -2.4915e-06
11:70474559 G A 0.069099 -4.2744e-05
11:70477958 T C 0.113400 1.1736e-05
11:70479590 C A 0.112962 3.0355e-05
11:70481507 C T 1.189529 -8.7641e-07
11:70481924 C G 0.073464 6.0367e-04
11:70484127 G A 1.252740 2.1586e-06
11:70486256 A G 0.047975 2.0646e-04
11:70490015 T C 0.061919 -4.5936e-05
11:70490161 A G 0.072273 -7.4712e-05
11:70494097 C T 0.633107 -3.9490e-05
11:70505640 G A 0.142164 4.7211e-05
11:70511624 C T 1.084575 -1.3403e-05
11:70512509 T C 0.072776 -1.2536e-05
11:70514410 G A 0.200766 -5.7958e-07
11:70517927 A G 0.624992 1.3984e-05
11:70531716 A G 0.127191 4.9440e-05
11:70534467 G A 0.065921 -1.8474e-05
11:70537560 T C 0.161567 -1.1197e-05
11:70544864 C G 0.036339 -4.4266e-05
11:70552397 C T 0.905390 2.4029e-05
11:70559893 G A 0.932797 2.4457e-05
11:70566813 A G 0.708564 -5.9695e-05
11:70568078 T C 0.056762 -5.9566e-05
11:70569819 T C 0.039923 2.0268e-05
11:70594495 C A 0.844477 -1.0675e-05
11:70608227 C T 0.079203 -3.1147e-05
11:70608394 T C 0.931184 -1.5730e-05
11:70611969 C T 1.027238 6.5906e-06
11:70613047 A G 0.400289 -1.8345e-04
11:70613589 T C 0.112128 -1.7549e-05
11:70614270 C A 1.973632 -1.0972e-05
11:70616492 T C 1.918739 -7.9341e-06
11:70619627 G A 0.092942 1.2635e-05
11:70628912 G A 1.674104 -7.4459e-05
11:70628945 A G 0.856090 3.4840e-06
11:70632138 T C 0.056859 -3.1032e-06
11:70634248 A C 0.050283 4.3978e-06
11:70635010 A C 0.195096 2.0275e-05
11:70642923 T C 0.113634 -1.7962e-05
11:70649223 A G 0.491384 2.0370e-05
11:70665521 A G 1.828215 -2.3169e-05
11:70666765 T C 0.431007 2.9227e-05
11:70671860 A G 0.138681 1.9071e-05
11:70685757 A C 0.057619 2.8501e-05
11:70686177 G A 1.349223 -1.8833e-05
11:70686675 C G 0.051033 -4.1924e-05
11:70694440 A G 0.121781 1.1659e-05
11:70695913 T C 0.026537 3.5034e-05
11:70704860 G A 0.369685 -1.7659e-05
11:70708542 C T 0.072474 -1.9634e-05
11:70708909 A G 0.103848 1.4029e-05
11:70715965 T G 0.107658 -2.6035e-05
11:70718694 T C 0.043412 -4.5558e-05
11:70719897 G A 0.152924 -1.0966e-05
11:70721379 G C 0.064026 -9.3500e-06
11:70723344 T C 0.094163 -1.7435e-05
11:70724261 T C 0.513605 1.5143e-06
11:70725235 A G 0.576803 2.3156e-05
11:70726062 A G 0.098944 1.1923e-05
11:70730709 C T 0.217365 -8.1415e-05
11:70731219 G C 0.137698 2.7052e-05
11:70731534 G A 1.975173 2.8557e-06
11:70735717 G A 1.975245 1.8752e-06
11:70738615 A G 0.195777 1.5018e-05
11:70748041 C A 0.304419 -2.5726e-05
11:70748060 T C 0.081968 -1.5565e-05
11:70752717 G A 0.406420 -4.2063e-05
11:70754389 T C 0.431717 -3.6289e-05
11:70787223 A G 0.023483 1.2012e-05
11:70789000 A G 0.624804 3.4262e-05
11:70790852 C G 0.348649 -6.2668e-05
11:70795997 A G 0.029611 -1.8258e-05
11:70798517 G C 0.061283 3.5650e-05
11:70800675 T C 0.066197 -2.1845e-05
11:70811272 C A 1.397134 -6.6927e-05
11:70815284 C T 0.577627 -6.5378e-05
11:70817556 C T 1.129830 -6.5293e-05
11:70826765 A G 0.096915 -8.3670e-06
11:70827263 T C 0.630163 -1.5068e-06
11:70840797 C T 1.457132 -3.5535e-05
11:70846838 G A 0.104825 7.0806e-05
11:70848848 G A 0.946857 7.4338e-06
11:70851527 T C 0.258255 3.3033e-05
11:70864556 C T 0.443519 -8.7585e-05
11:70864702 C T 1.141167 -7.8701e-05
11:70868563 A G 0.088044 2.4630e-05
11:70874978 C T 0.074409 1.0897e-05
11:70881773 A C 0.027605 -5.4139e-06
11:70881983 A G 0.257593 4.1500e-05
11:70882388 T G 0.905110 1.2612e-04
11:70888224 G A 1.970178 2.8289e-05
11:70888918 T C 0.056638 4.7668e-05
11:70892064 T C 0.707107 -9.8346e-05
11:70905984 C T 0.218868 3.2972e-05
11:70906073 A G 0.331479 -3.5653e-05
11:70911124 A G 0.112329 1.6163e-04
11:70912904 G C 0.069475 2.0061e-05
11:70917460 A G 0.083721 -9.9748e-06
11:70919484 A G 0.376287 -4.2883e-06
11:70925859 G A 0.722897 -1.8457e-05
11:70925893 A G 0.040523 7.5942e-05
11:70927063 A C 1.259738 -1.2307e-05
11:70927623 A G 0.035801 9.6761e-06
11:70929599 A G 0.056090 4.3801e-05
11:70935766 C T 0.807972 3.9695e-05
11:70935866 T G 0.046067 -7.8238e-05
11:70936049 T C 0.059634 7.7556e-05
11:70938364 T G 0.021617 1.3065e-04
11:70953744 T C 0.043879 4.0152e-05
11:70956497 T G 0.531544 2.6354e-05
11:70958610 G A 0.179013 -7.4152e-05
11:70964049 C A 0.037534 -7.6985e-06
11:70965396 T C 0.055950 2.5069e-05
11:70966863 C T 0.780353 1.2641e-05
11:70967434 C G 0.548415 1.1737e-05
11:70969682 A G 0.725714 1.3187e-04
11:70973873 C T 0.055584 -2.4688e-05
11:70981547 A G 0.079443 -8.0522e-05
11:70983774 T G 0.089450 4.7643e-06
11:70985545 C T 0.260468 7.3263e-05
11:70996314 A G 0.404995 -2.8821e-06
11:70998386 G A 0.031234 -8.1613e-06
11:71012160 T C 0.080988 -9.6861e-06
11:71015050 T C 0.337701 -7.1746e-06
11:71016165 G A 0.678729 4.8596e-05
11:71019412 A G 0.687996 2.7017e-05
11:71027992 A G 0.793340 8.0588e-05
11:71030935 C A 0.111355 1.2929e-05
11:71037575 A G 0.034421 6.9741e-07
11:71050322 A G 0.041484 2.0869e-05
11:71053298 T C 0.064256 3.0821e-05
11:71056149 T G 0.246671 1.9223e-05
11:71058433 C G 0.030844 3.0150e-05
11:71063989 T C 0.061072 1.7609e-05
11:71064034 T C 0.063837 1.0577e-05
11:71067224 A G 0.162411 -3.2073e-06
11:71071102 G T 0.150460 5.7145e-06
11:71072086 A T 0.042425 -5.9236e-05
11:71077501 A G 0.060858 3.0176e-05
11:71080518 A C 0.027492 -3.3211e-05
11:71081060 T G 0.501173 4.4303e-05
11:71090888 C T 0.624463 6.1929e-05
11:71094552 G A 0.123537 2.2131e-05
11:71109015 A G 0.122131 5.1441e-05
11:71111987 T C 0.052532 1.4964e-05
11:71113304 T C 0.784378 7.7040e-06
11:71117463 C T 0.083017 8.0777e-05
11:71117715 G A 0.404745 -5.6610e-06
11:71118188 A G 1.484776 -2.3751e-06
11:71120213 A G 1.335276 -2.2770e-05
11:71122820 T C 0.403557 -2.9046e-06
11:71123842 T C 0.058297 -1.5846e-05
11:71128180 C T 1.888554 -5.2475e-06
11:71138918 T C 0.362943 6.3483e-05
11:71162858 T G 0.201629 7.4245e-06
11:71168073 G A 1.579993 -3.0652e-05
11:71182901 A G 0.071997 3.1547e-07
11:71183690 A C 0.345277 4.4156e-05
11:71185964 A G 0.062448 -3.6363e-07
11:71194559 A G 0.256210 5.1904e-05
11:71209953 T G 0.097431 1.9399e-05
11:71220982 C T 0.023532 4.8129e-05
11:71231124 C G 1.664506 -2.5181e-05
11:71234107 A G 0.255973 3.0606e-05
11:71240174 A G 1.926354 -5.9321e-05
11:71241742 G A 0.996060 -1.0902e-05
11:71242209 G A 0.791139 1.2464e-05
11:71242461 T C 1.414116 3.4734e-06
11:71243187 A G 1.452240 1.6619e-05
11:71251875 C T 0.819546 1.5845e-05
11:71259502 T C 0.150129 1.8342e-05
11:71264979 G T 0.054740 -3.7010e-05
11:71265088 G T 0.657898 1.1573e-05
11:71265701 C G 0.105289 -2.2627e-05
11:71267922 T G 0.063182 3.9118e-06
11:71279353 T C 0.070894 4.8791e-05
11:71280264 A G 0.419877 -1.8000e-05
11:71281562 T C 0.729898 -2.7285e-05
11:71282759 G A 0.365150 5.2955e-06
11:71284225 A G 1.110265 1.0418e-04
11:71286030 G A 0.032451 1.6267e-05
11:71286362 G T 0.552096 1.1199e-04
11:71290520 A G 1.745413 1.1509e-05
11:71291490 G T 1.304341 4.9928e-07
11:71293892 A C 0.052799 -3.2191e-06
11:71303699 G T 1.488999 -3.4166e-06
11:71343392 A G 1.432266 -8.7492e-06
11:71344441 T G 0.061591 -8.2939e-05
11:71364989 G T 0.170710 -1.8389e-05
11:71374598 G T 1.655272 -7.1511e-06
11:71382067 G T 1.828079 -1.1824e-05
11:71410823 T C 0.153323 -2.7359e-05
11:71425795 T C 0.146218 -2.8090e-05
11:71448133 C T 0.075383 -2.7989e-05
11:71464076 C T 1.271624 -5.8913e-05
11:71494961 G A 0.098272 -1.9349e-05
11:71498902 A G 1.175647 -4.1432e-05
11:71517718 T C 0.066687 1.4670e-05
11:71524861 G A 1.326198 -6.4908e-05
11:71526488 A G 0.037914 -6.9840e-05
11:71531910 C G 0.048303 -7.2139e-05
11:71538019 T C 0.112839 -9.1540e-06
11:71552610 C T 0.106694 -1.3120e-05
11:71553570 C G 0.041620 -7.8508e-05
11:71566098 A G 0.064529 -1.0787e-04
11:71577069 A G 0.036550 2.0501e-06
11:71583482 C A 0.098200 -5.4127e-06
11:71600743 T C 0.033116 -8.8577e-05
11:71619026 A G 0.053630 4.6617e-05
11:71639223 C A 0.054188 3.7582e-05
11:71642524 A G 1.959409 7.4950e-05
11:71648169 A G 1.902235 1.6066e-05
11:71651720 G A 0.055363 6.4700e-06
11:71651961 C G 1.845067 -2.4463e-05
11:71652311 A G 0.029192 4.3078e-05
11:71655604 A G 0.046041 -7.3985e-05
11:71662359 T A 0.070043 -1.0518e-05
11:71668033 T C 0.063971 -1.8265e-04
11:71675846 G A 1.959525 6.6466e-05
11:71686924 T C 0.026265 -1.5932e-05
11:71688035 A G 0.064285 3.0651e-05
11:71690241 C T 0.212613 1.7743e-05
11:71698540 A G 0.043379 -1.5846e-04
11:71701161 C T 0.587208 6.3785e-05
11:71701763 A G 0.053042 3.5666e-05
11:71706097 A G 0.109181 -1.1298e-05
11:71706544 G A 0.057696 3.6022e-05
11:71706758 A C 0.172771 2.3260e-05
11:71708013 A G 1.900148 -1.0437e-05
11:71710478 C A 0.236060 1.4620e-04
11:71718315 T C 0.031104 -1.9665e-05
11:71721191 G A 0.092686 -2.7997e-05
11:71721407 T C 1.000798 -8.3123e-05
11:71725634 T C 0.027229 -3.6422e-05
11:71726168 C G 0.052893 3.7091e-05
11:71739610 A G 0.030533 2.9562e-05
11:71741496 A C 0.044220 -7.4645e-05
11:71746447 T C 1.900076 -1.3715e-06
11:71752160 G T 0.880056 8.0462e-05
11:71758806 T C 0.021062 3.6152e-05
11:71763274 T C 1.902186 1.6847e-05
11:71778822 C T 1.900203 1.0513e-05
11:71781377 C T 0.038894 5.4944e-05
11:71796713 A G 0.029806 1.4598e-05
11:71811557 C G 0.043480 5.4026e-05
11:71811643 A G 0.040293 -8.9717e-05
11:71819718 A G 0.028894 -1.1142e-05
11:71822952 C T 0.038871 -8.3731e-05
11:71822996 T C 0.119788 -6.5084e-05
11:71840846 G A 0.057424 4.3944e-05
11:71843793 C G 0.056103 2.5650e-05
11:71844326 A G 0.037349 2.0030e-04
11:71849442 A C 0.093893 1.7575e-05
11:71850130 T C 0.114796 -4.9427e-05
11:71850589 A G 0.051033 -4.3014e-05
11:71850722 T C 0.131333 3.6711e-05
11:71852124 G A 0.778020 1.3302e-05
11:71852203 T C 1.961041 5.7412e-05
11:71852320 C T 0.905344 4.5273e-05
11:71854379 T C 1.959636 5.9176e-05
11:71864967 C A 0.184310 2.5982e-05
11:71867167 C T 1.769902 8.7805e-07
11:71877803 A C 0.061303 -4.9398e-05
11:71879181 T C 0.021201 -1.0294e-04
11:71883585 G A 0.023100 -7.4505e-05
11:71885776 T C 0.048741 2.8757e-05
11:71891184 G A 0.286090 2.7468e-05
11:71899560 A G 0.059634 1.4086e-05
11:71902107 T C 0.069423 5.6886e-05
11:71910478 C T 0.030734 3.2065e-05
11:71914724 G T 0.183856 2.5817e-05
11:71922486 T C 0.122602 -1.2867e-06
11:71932414 C T 0.363949 2.9613e-05
11:71935440 C A 0.057304 4.5892e-05
11:71946333 C T 0.114367 2.2459e-05
11:71957122 T C 0.035314 -8.3317e-06
11:71962874 T C 0.530336 1.7399e-05
11:71974210 A G 0.963372 4.5337e-05
11:71975906 T C 0.085516 -4.4373e-05
11:71975929 T C 0.055827 3.8356e-05
11:71983420 G A 0.074724 -3.4177e-05
11:71990382 A G 0.043464 -4.1678e-05
11:72007150 T C 0.065843 1.0513e-04
11:72008410 T C 0.035567 6.6413e-05
11:72037226 C A 0.147078 1.3088e-05
11:72064041 A G 0.034892 6.4566e-05
11:72066029 C T 0.167017 4.8132e-06
11:72079538 G C 0.102881 5.8273e-05
11:72086082 G C 0.073263 5.1953e-06
11:72086977 T G 0.139428 -4.1750e-05
11:72103024 T C 0.494533 2.0650e-04
11:72104774 A G 0.071050 2.2785e-05
11:72105577 T C 0.084276 -4.7987e-05
11:72111903 A G 0.081978 -2.6951e-05
11:72115610 C A 1.606852 1.8799e-05
11:72127147 G C 0.100278 -1.5670e-04
11:72135103 A G 0.022389 2.2916e-05
11:72149236 C A 0.095857 3.0577e-05
11:72152250 G A 0.083276 -4.7734e-05
11:72156569 T C 0.047171 6.9632e-05
11:72160112 T C 0.141369 1.4612e-05
11:72170679 T A 0.045707 1.5720e-04
11:72171275 G A 1.717519 -2.0975e-05
11:72172097 G A 1.650377 1.4382e-05
11:72181676 T C 0.033298 -2.0285e-05
11:72181733 T C 1.344481 -6.8529e-06
11:72182054 T C 0.033594 -3.2655e-06
11:72183322 C T 0.054207 3.1804e-05
11:72184591 T C 1.742725 -2.7348e-05
11:72187941 A C 0.991347 -2.6068e-05
11:72195404 G T 0.790380 6.4045e-06
11:72202899 A G 1.824629 -2.8054e-05
11:72204929 T C 0.024528 -4.1746e-05
11:72215955 A C 0.073442 -1.3224e-05
11:72222018 T C 0.499651 -2.7726e-06
11:72224872 C A 0.129470 4.4508e-05
11:72227973 G C 0.092030 -8.3581e-05
11:72236888 T C 0.113874 7.3844e-06
11:72241573 A G 1.876746 9.1808e-05
11:72241700 A G 0.051088 -9.6821e-05
11:72250123 A G 0.113053 -3.2903e-05
11:72253024 C T 0.119294 1.6887e-05
11:72255844 C T 0.109953 -2.7445e-05
11:72257918 A G 1.380071 8.3499e-05
11:72257963 A G 1.940791 -1.4390e-05
11:72259954 T C 0.269479 -1.0817e-05
11:72260982 C T 0.384518 -3.4497e-05
11:72268712 A C 0.126188 5.2870e-05
11:72269134 G A 0.538003 1.3086e-04
11:72270688 C T 0.639855 -1.2076e-05
11:72272234 A C 0.415573 5.7990e-06
11:72273250 G A 0.623064 -3.1344e-05
11:72274449 T C 0.207241 -7.9574e-05
11:72276018 A G 0.213986 -6.9743e-05
11:72282825 G A 1.218546 1.3151e-05
11:72284308 A G 0.722005 -2.0741e-05
11:72285380 T C 0.168990 -5.3467e-05
11:72285444 A G 0.110644 5.1313e-05
11:72288599 A G 0.614087 5.0228e-05
11:72289291 C T 1.071111 -3.8086e-05
11:72292189 A G 0.335559 1.9787e-05
11:72298208 T C 0.870163 2.6553e-05
11:72300574 T C 0.141768 -1.6637e-04
11:72301503 A G 0.242588 -1.1157e-06
11:72308781 T C 0.107499 -4.1138e-07
11:72314065 A C 0.027242 1.1915e-05
11:72317512 T C 0.107580 -6.1948e-05
11:72325637 T C 0.267512 -2.8885e-05
11:72326210 G A 1.539671 3.9367e-05
11:72327205 T C 0.308778 6.0210e-05
11:72330467 C T 0.989007 1.5554e-05
11:72341538 G T 0.297301 -2.6799e-04
11:72343685 T C 0.029283 -6.4155e-05
11:72354025 A G 0.167685 3.7698e-05
11:72356846 C T 0.043162 -4.9094e-05
11:72360787 C T 1.666733 -1.3760e-05
11:72369425 A G 0.030779 1.7030e-05
11:72370200 T C 1.062653 -9.7940e-06
11:72373798 G A 1.138467 -1.0898e-05
11:72383069 C T 0.516367 1.3416e-05
11:72383177 A G 0.068184 -3.5303e-05
11:72384926 A G 0.183161 5.2366e-06
11:72388561 A G 0.174813 7.2244e-05
11:72389984 T G 0.112816 -1.8377e-04
11:72392921 A G 0.195251 -1.6799e-05
11:72394446 G T 1.810513 5.3997e-06
11:72399607 A G 1.111287 -1.1075e-05
11:72401295 G A 0.813853 -4.4118e-06
11:72408055 C G 0.533676 -5.3252e-05
11:72408657 T C 0.922732 -1.4967e-05
11:72415329 A G 0.184352 5.7034e-04
11:72416733 T G 0.674224 -5.8100e-05
11:72431231 G T 1.108921 7.5943e-06
11:72433098 C A 0.313290 9.6855e-06
11:72433925 A G 0.021633 -7.4600e-05
11:72453738 G A 1.231419 1.1379e-05
11:72454260 A C 0.171291 2.3753e-04
11:72456032 A G 0.090560 -2.3332e-05
11:72457487 T C 0.312842 1.9695e-05
11:72458361 A G 0.173249 2.3423e-04
11:72462316 T C 1.967552 8.9730e-05
11:72474839 G A 0.357799 2.6246e-05
11:72482243 T C 0.029708 -1.9311e-05
11:72483880 A G 0.572895 7.7395e-05
11:72487169 A G 0.109869 -1.0291e-04
11:72490986 C T 0.510138 -7.9804e-04
11:72497462 T C 0.682387 2.1348e-05
11:72501927 A G 0.026901 -6.3487e-05
11:72509713 A G 0.959399 -4.6432e-05
11:72523794 T G 0.211990 1.4077e-05
11:72526123 T C 0.960428 -4.6457e-05
11:72538546 C T 0.448998 2.9675e-06
11:72543297 C T 0.024535 -3.5272e-06
11:72549345 A G 0.095425 5.6146e-06
11:72549374 A C 0.133056 -2.7663e-05
11:72573964 C T 0.036972 6.7193e-06
11:72581110 T C 0.445340 -2.0992e-04
11:72594240 T C 1.019231 7.0139e-05
11:72640739 C G 0.124747 -4.9409e-06
11:72647161 A G 0.198397 -2.3659e-06
11:72648085 G T 0.056908 1.9647e-05
11:72648511 G A 0.055603 7.7841e-05
11:72681566 T C 0.318665 2.1430e-05
11:72691440 C T 1.515322 -9.6267e-06
11:72696616 C G 0.025031 -8.2337e-06
11:72698040 C T 0.127221 -1.4572e-05
11:72744830 C T 0.377835 2.4868e-05
11:72748384 G A 0.764972 3.2129e-05
11:72749933 C T 0.608403 -1.2074e-04
11:72751922 T C 0.034678 -5.6218e-05
11:72761410 G C 0.134582 4.7524e-06
11:72762821 T C 0.150444 -2.2380e-05
11:72769897 A G 0.025252 -3.5455e-05
11:72781254 T C 0.023379 -1.4515e-05
11:72784673 G A 0.944287 7.7304e-05
11:72805654 C T 0.062322 -2.7969e-04
11:72830496 C T 0.187312 6.4696e-05
11:72834728 G A 0.041507 -3.6033e-05
11:72839173 A G 0.021776 2.9781e-05
11:72856525 A G 0.110722 9.8388e-05
11:72858765 T C 0.029543 2.9019e-05
11:72859610 T G 0.052124 2.6997e-05
11:72860038 T G 1.545630 -4.4156e-05
11:72868660 C G 0.128804 -7.4043e-06
11:72869578 C T 0.210516 2.5497e-06
11:72871931 G T 0.058654 -4.1775e-05
11:72876544 C T 0.051299 2.4465e-05
11:72877964 A G 1.217456 -8.8173e-05
11:72879953 C T 0.026281 4.9447e-05
11:72887189 T C 0.040335 7.1319e-05
11:72888427 T C 0.112881 8.3321e-05
11:72889137 C T 0.749100 1.8894e-05
11:72889599 C T 0.077632 1.1378e-04
11:72898219 A G 0.617456 3.9104e-05
11:72900306 T C 0.026407 -2.6209e-05
11:72900521 A G 0.548360 -1.4624e-05
11:72901323 G A 0.379701 1.5821e-05
11:72901445 T C 0.373197 1.8143e-06
11:72902335 T C 0.835622 -1.5571e-05
11:72904396 T C 0.328905 3.2298e-05
11:72907686 C A 0.472955 1.3275e-05
11:72909336 C T 0.536808 -4.4644e-06
11:72912090 C T 0.061630 -1.5009e-05
11:72915811 T C 0.035051 1.8941e-04
11:72917269 C A 0.344046 1.7788e-05
11:72925141 T C 0.115750 1.7769e-05
11:72930617 T C 0.136627 1.1050e-05
11:72934619 C T 0.187731 -2.0862e-05
11:72934728 T G 1.658488 2.2290e-05
11:72934914 A G 1.924497 -2.5091e-05
11:72936349 A G 1.572142 4.3858e-05
11:72937511 T C 0.425580 -4.2007e-05
11:72940451 G A 0.112978 4.8446e-05
11:72941712 T C 0.052854 5.2205e-05
11:72945341 T C 1.856580 1.5829e-04
11:72946020 T C 1.089300 -1.0953e-05
11:72946140 C G 0.479407 -5.7561e-06
11:72946279 C T 0.099080 -2.6209e-05
11:72946308 A T 0.064957 2.9569e-05
11:72948926 A C 0.401162 -9.7465e-06
11:72949251 A G 0.105458 -4.2447e-05
11:72949747 T C 0.827349 2.4992e-06
11:72953343 T C 1.565267 -9.8489e-06
11:72953840 C T 0.523712 7.2911e-06
11:72956707 T C 0.023074 4.9640e-05
11:72958910 C T 0.421399 1.2019e-06
11:72968937 G T 0.264071 8.1886e-08
11:72970848 C T 0.029137 -3.6790e-05
11:72979231 G A 0.357484 2.7282e-05
11:72983921 A G 0.084747 3.6347e-05
11:72984030 G A 0.973644 -2.2190e-06
11:72987148 G A 0.037651 -2.4336e-05
11:72998847 T G 0.042604 -6.3819e-05
11:73003084 G A 0.184219 4.2635e-05
11:73006609 G A 0.854217 4.1984e-05
11:73007854 T C 0.036099 1.9385e-05
11:73019982 A G 0.047573 3.3229e-05
11:73020846 T G 0.211445 -6.5792e-05
11:73032225 T C 0.076171 3.4920e-05
11:73034067 A G 0.036920 6.7696e-05
11:73034946 A G 0.029932 3.4895e-05
11:73038579 C T 0.428803 -5.9209e-05
11:73043763 A G 0.099518 3.9972e-05
11:73047666 G T 0.206943 2.5692e-07
11:73050822 A G 0.047180 8.6370e-05
11:73054909 G A 0.302128 -1.1272e-04
11:73060129 A G 0.099297 -1.4006e-05
11:73062572 C T 0.411412 -6.0823e-05
11:73069151 A G 0.055658 2.5557e-05
11:73078965 T C 0.034418 1.1155e-04
11:73083880 C T 1.170412 -1.7716e-04
11:73088494 A G 0.194995 -7.5187e-05
11:73090194 A G 0.063386 -4.8510e-06
11:73096531 A G 0.036190 6.6079e-05
11:73109635 A G 0.374005 -5.2588e-05
11:73110719 T C 0.069699 2.4188e-05
11:73114424 T G 0.043642 2.2576e-06
11:73116610 T G 0.082449 -1.4693e-04
11:73119579 C T 0.068489 -3.5200e-05
11:73122069 A G 0.039592 6.3599e-06
11:73124034 A G 0.064000 -1.2830e-05
11:73128503 T C 0.421883 -6.1383e-05
11:73133030 C T 0.235463 -2.1882e-05
11:73135231 G A 0.333348 -7.0830e-05
11:73140333 G A 0.098908 -3.0209e-05
11:73149098 C T 0.085480 4.0806e-05
11:73152429 G A 0.036567 1.2684e-04
11:73158290 A C 0.103393 1.7769e-04
11:73176122 G A 0.101777 1.0000e-05
11:73179426 A G 0.190496 -4.1255e-05
11:73184575 C T 0.042198 8.8699e-05
11:73190568 C T 0.040442 -6.4762e-05
11:73201916 A G 0.615778 -3.7984e-05
11:73219118 T C 0.227888 -3.2911e-05
11:73219678 C T 0.229332 -2.8324e-05
11:73265980 G T 0.051711 -1.1176e-04
11:73289305 A G 0.111264 1.1064e-04
11:73294544 G A 0.088599 2.0816e-04
11:73294801 G A 0.051059 -7.6555e-05
11:73307421 C T 0.096970 -4.0243e-05
11:73309421 G A 1.665577 2.4118e-05
11:73314449 G C 0.280456 -4.7989e-05
11:73317931 G A 0.384833 -6.5618e-05
11:73318139 T G 0.694309 -4.8169e-05
11:73334723 A G 0.028972 3.7960e-05
11:73340835 G A 1.152722 -2.8615e-05
11:73343975 T C 0.076226 5.2602e-05
11:73346041 T C 0.321466 -9.1472e-05
11:73349149 G T 1.741583 -3.0234e-05
11:73357447 G C 0.089859 1.5814e-04
11:73364847 A G 0.303393 -2.5578e-05
11:73366159 T G 1.563476 -4.1760e-05
11:73371942 C A 0.222740 1.9959e-06
11:73372053 G A 0.048891 -5.5974e-05
11:73376595 T G 0.061140 -2.0320e-05
11:73381245 A G 0.021808 -1.8860e-05
11:73382769 G C 0.120301 2.6784e-05
11:73383322 G T 0.060913 -2.0042e-05
11:73401788 A C 0.140265 -1.1708e-05
11:73411300 C A 0.096444 1.2117e-04
11:73413762 A G 0.077622 3.4320e-06
11:73424135 C T 1.888181 7.7695e-05
11:73430233 G A 0.032698 -2.3474e-05
11:73431548 A G 1.181957 -3.4776e-05
11:73436351 T C 0.097369 -3.9987e-05
11:73436851 G A 0.030672 7.4828e-05
11:73442151 G A 1.885938 7.7742e-05
11:73462695 G C 0.056823 -2.3774e-05
11:73480009 C T 0.043003 1.9145e-05
11:73481247 A G 0.077187 2.4918e-05
11:73491130 A G 0.096551 1.2955e-04
11:73495567 T C 0.059005 -5.7503e-05
11:73497360 T C 0.231841 6.6982e-06
11:73512783 A G 0.065184 1.4903e-04
11:73539771 C A 0.139710 3.6711e-06
11:73541098 C T 0.818945 1.3002e-05
11:73555201 C T 0.113218 4.0036e-05
11:73574422 C A 0.101949 1.1399e-05
11:73587833 T C 0.058521 1.3375e-05
11:73587853 T G 0.080913 -5.1482e-06
11:73601923 T C 0.055684 8.8587e-05
11:73611349 C G 0.129704 7.0617e-05
11:73615727 A G 0.807449 4.8160e-05
11:73620537 G C 0.211162 -1.4660e-05
11:73657441 T C 0.110521 2.9269e-05
11:73661251 A G 0.264444 4.9434e-05
11:73663747 A G 0.072400 -1.5716e-05
11:73668842 C T 0.747997 5.9331e-05
11:73671820 C A 0.651601 4.3623e-05
11:73672574 A C 0.430413 1.9419e-05
11:73681135 A G 0.499476 3.0031e-06
11:73681347 C T 0.585560 -2.9818e-06
11:73684215 G A 0.877625 6.9504e-06
11:73689104 A G 0.817202 1.3033e-05
11:73694754 T C 0.725039 1.6202e-05
11:73696610 T A 0.722803 2.0212e-05
11:73706514 T C 0.468784 -2.5429e-05
11:73709213 C T 0.486168 -7.3137e-06
11:73713442 C T 1.015278 -3.1027e-05
11:73714261 A G 0.071345 -1.0073e-04
11:73715134 T C 0.068683 -5.0776e-05
11:73716469 G A 0.568234 -6.2921e-05
11:73716523 T C 0.045148 5.3283e-06
11:73717025 C T 0.985332 -3.3474e-05
11:73732100 A G 0.053818 -5.0399e-05
11:73741839 A G 0.035418 2.2828e-04
11:73745147 G A 0.028913 -3.0216e-05
11:73760413 T G 0.022519 -5.8223e-06
11:73761428 C T 0.036197 4.2513e-05
11:73765731 C A 0.023850 1.9890e-05
11:73768553 T C 0.046937 -2.1366e-05
11:73778943 G A 0.892819 -1.4528e-05
11:73783293 T C 0.117993 -1.2206e-05
11:73785326 C T 0.906022 -2.2149e-05
11:73789777 G T 0.935377 -2.9591e-05
11:73796917 T C 0.581606 -2.0230e-05
11:73797907 G C 0.554508 -1.5769e-05
11:73800482 C A 0.116464 -5.7526e-07
11:73800996 G A 0.060167 2.6458e-05
11:73802233 T C 0.084364 2.3799e-05
11:73804328 C T 0.045700 7.6715e-05
11:73806443 T C 0.351969 -1.1818e-05
11:73844123 C T 0.074724 -3.3783e-05
11:73850002 C G 0.042195 -5.6152e-05
11:73868832 G A 0.075081 1.2428e-04
11:73872668 C T 0.125043 3.1438e-05
11:73875193 C T 0.304082 6.6614e-06
11:73893275 G A 0.063601 -6.6940e-05
11:73948875 T G 0.113854 -2.2830e-06
11:73958957 C T 0.034204 8.1899e-05
11:73962191 A G 0.029718 -9.8980e-06
11:73963047 A G 0.074432 -9.8079e-05
11:73971835 T C 0.025872 -2.5873e-05
11:73972636 G A 0.045320 4.6597e-05
11:73976801 G C 0.024746 -5.2514e-05
11:73978243 A G 0.296451 5.7184e-06
11:73984033 T C 0.076113 -7.6276e-05
11:73988167 T C 0.278275 1.1814e-05
11:73994321 A G 0.147893 8.6925e-06
11:73996674 C T 1.056453 -4.0726e-05
11:74007515 T C 0.098528 -6.7213e-05
11:74007833 C T 0.075305 -5.5417e-05
11:74008549 C T 0.092283 1.0531e-05
11:74015281 C T 0.069608 2.2302e-05
11:74017965 T C 0.157442 -1.0965e-05
11:74018748 A G 0.057628 1.0275e-04
11:74029595 T A 0.074941 -7.3980e-05
11:74031682 T C 0.034590 -5.4734e-05
11:74037927 T C 0.038926 1.1649e-06
11:74047743 A T 0.074899 -6.6592e-05
11:74052044 C G 0.048115 2.6957e-05
11:74053547 T C 1.383008 1.2512e-05
11:74055891 C A 1.280495 2.9596e-05
11:74058658 C T 0.056463 -6.3764e-05
11:74059254 T C 0.034486 -8.8313e-06
11:74071072 G A 0.278398 1.7480e-05
11:74080364 G C 1.001220 1.4847e-05
11:74083878 T C 0.419374 -1.5585e-06
11:74093498 T C 0.051332 7.4128e-05
11:74096134 C T 0.275610 9.6261e-06
11:74102378 C T 0.101517 -5.9946e-05
11:74106838 T C 1.964605 -1.6041e-06
11:74108613 A G 1.665736 1.4629e-06
11:74109166 G A 0.300479 3.7063e-05
11:74119029 A G 0.416411 5.1545e-06
11:74124378 G A 0.388646 6.5799e-06
11:74127795 T G 0.109255 -1.1024e-05
11:74129421 T C 0.177306 9.0280e-05
11:74137551 A C 0.940281 -1.1976e-05
11:74145919 C T 0.049384 7.9512e-05
11:74148731 A G 0.031636 3.1302e-05
11:74149280 G A 0.448238 -2.2370e-05
11:74151011 C T 0.036972 1.2378e-04
11:74154109 C T 0.224710 -4.3851e-06
11:74157393 T C 1.161032 -1.3993e-05
11:74163508 C T 0.067200 -4.1118e-05
11:74163836 T C 1.165988 9.3084e-06
11:74168411 G A 0.215343 -5.1011e-05
11:74170831 A G 1.653506 4.4216e-05
11:74171175 T C 0.597598 1.9172e-05
11:74174476 C T 0.201302 1.6223e-05
11:74182948 T C 0.396323 -7.5101e-07
11:74186836 T C 1.208604 8.9035e-06
11:74187502 G A 0.080092 -4.2950e-05
11:74192601 T C 1.547065 8.3006e-06
11:74193496 A G 0.377588 1.5398e-05
11:74215975 A G 0.105893 -1.8889e-05
11:74216776 G C 0.168429 6.3983e-05
11:74217632 A G 1.258131 2.5348e-05
11:74217896 C A 0.199809 3.3588e-05
11:74219566 A G 0.087428 -1.2794e-05
11:74247528 G A 0.055574 6.5860e-05
11:74250100 G A 0.173417 -3.9240e-05
11:74253330 C T 0.741635 -8.9963e-05
11:74254360 T G 0.148061 -4.2097e-05
11:74254397 T G 0.056074 -7.9050e-05
11:74254960 A G 0.048122 4.6995e-05
11:74258255 C T 1.375076 -5.7072e-05
11:74260860 G A 0.029273 2.0157e-05
11:74267187 C T 0.950321 -1.4152e-05
11:74269817 T C 0.229475 -1.1887e-04
11:74284291 G A 0.055596 -7.2531e-05
11:74301192 C T 0.509992 -5.6753e-05
11:74309447 G A 0.110881 1.6453e-05
11:74312788 T C 0.114176 -8.5540e-06
11:74319960 C T 0.113196 -8.0433e-05
11:74335622 G A 0.045694 -4.1191e-05
11:74345550 G T 1.003453 1.2038e-04
11:74345823 G T 0.206959 2.8099e-05
11:74347244 T C 0.027712 2.0824e-05
11:74349638 G T 0.048797 -2.3125e-04
11:74350783 T C 1.631928 3.3632e-05
11:74354146 A G 0.029692 1.1786e-04
11:74355523 G A 0.489235 1.4382e-04
11:74365739 G T 1.633087 3.9475e-05
11:74385146 T C 0.815946 1.1149e-04
11:74387911 G A 0.608036 -7.1071e-05
11:74389882 T C 1.073948 1.0858e-04
11:74393134 T C 0.097415 -4.4919e-06
11:74393272 T C 0.604635 -1.4779e-05
11:74393691 A G 0.044363 -8.7098e-05
11:74393938 T C 0.202775 -5.1757e-05
11:74394015 A G 1.532122 -2.3883e-05
11:74396631 A G 0.288901 -1.4348e-04
11:74399425 A G 0.341135 -1.2420e-05
11:74403013 G A 0.433009 3.9316e-05
11:74403648 G T 0.149256 2.8428e-05
11:74404201 A G 1.267411 5.6972e-06
11:74406186 G A 0.702358 -3.0122e-05
11:74408384 T C 1.732654 -3.6518e-05
11:74408633 G A 1.881511 -2.0702e-05
11:74409463 A G 0.365043 -8.3125e-06
11:74410879 T C 0.169970 1.6240e-06
11:74411152 C T 0.267904 3.7443e-05
11:74412874 C G 0.062088 -3.6287e-05
11:74413007 A G 1.404817 -8.9280e-06
11:74413843 C T 0.084581 -3.3127e-05
11:74413872 G A 0.268631 -8.0992e-07
11:74413955 A G 0.028864 -1.6169e-05
11:74414919 T C 0.083370 -5.9853e-05
11:74421412 T C 1.500807 -6.5613e-06
11:74431277 C T 0.806780 -1.1664e-05
11:74442931 A G 0.722797 -1.6608e-05
11:74443090 G A 0.973580 -1.5017e-05
11:74445243 T C 0.040027 -1.0867e-05
11:74447931 T C 0.028751 3.1447e-05
11:74475271 C T 0.438524 1.8618e-05
11:74476417 A C 1.969496 -4.4710e-05
11:74477308 T C 0.069926 -4.7029e-06
11:74484349 G A 0.114471 -8.7075e-05
11:74484970 G T 0.050559 -2.2179e-05
11:74505008 G A 0.127857 -2.1977e-05
11:74515470 C T 1.010516 1.7062e-05
11:74520993 C G 0.073059 -6.8175e-06
11:74523951 G T 0.023366 -3.5670e-05
11:74531176 G A 1.888327 7.0035e-05
11:74543223 G T 0.054409 1.7231e-05
11:74554672 C A 0.076123 -6.9319e-06
11:74559228 T C 0.047300 -1.2644e-04
11:74559446 C G 0.568571 -3.3510e-06
11:74560657 C G 0.038582 1.4524e-05
11:74570585 A C 0.052958 4.6207e-05
11:74581961 C T 1.631532 -2.0087e-05
11:74584784 G A 1.562132 -2.1063e-05
11:74618265 A G 0.145439 6.5960e-05
11:74620997 C T 0.155205 -6.3957e-05
11:74631960 A G 0.031743 2.7715e-05
11:74636673 T C 0.031597 -3.7117e-05
11:74636892 A G 0.162456 -7.3738e-05
11:74648411 A T 0.035440 2.1569e-05
11:74654742 T C 0.260903 6.6026e-05
11:74660292 G A 0.860420 -5.4382e-06
11:74661110 A T 0.991318 -2.4899e-05
11:74681953 G A 0.029559 6.8370e-06
11:74689981 C T 0.082455 -4.9597e-05
11:74703023 T C 0.113845 -8.1671e-05
11:74705602 A G 0.164579 -1.0889e-04
11:74705696 C T 1.638271 -1.8852e-05
11:74710217 G A 1.705662 -2.2782e-05
11:74719899 A G 0.025482 5.8776e-05
11:74726828 T C 0.937325 -1.6691e-05
11:74733338 A G 0.067986 -7.9841e-06
11:74737557 C T 0.935974 1.3668e-05
11:74745345 C T 0.049472 6.1603e-06
11:74757641 G A 0.321453 5.9291e-05
11:74764178 C G 0.892708 2.4763e-05
11:74771408 G A 0.048667 -7.7411e-05
11:74772977 T C 0.192710 1.9860e-06
11:74782989 C T 0.145290 -8.5461e-05
11:74784653 T C 0.312228 -2.5159e-06
11:74786308 T C 0.114309 -6.2438e-05
11:74789459 T C 0.033785 4.3690e-06
11:74801374 C T 0.290099 5.3822e-05
11:74805322 G A 0.081984 2.2024e-05
11:74818619 A C 0.048342 -4.1327e-05
11:74823471 C T 0.065129 -2.5617e-06
11:74829787 A G 1.255564 -8.3228e-05
11:74836744 G A 1.549707 -2.1888e-05
11:74839689 T G 0.069040 -9.2950e-05
11:74839926 G A 1.625528 -1.0220e-05
11:74857053 T C 0.028433 -1.0700e-06
11:74858969 C T 1.224187 -1.8760e-05
11:74874433 C T 0.325617 1.8816e-05
11:74875501 A G 0.119986 -3.5366e-05
11:74880370 A G 0.023097 1.8510e-05
11:74880856 A C 0.390974 4.0481e-05
11:74881682 T C 1.534845 -2.0285e-05
11:74886858 G A 1.326282 1.2601e-06
11:74887553 G A 0.146786 -1.6288e-05
11:74887740 T C 0.148655 3.6208e-05
11:74887787 T C 0.053532 7.5269e-06
11:74888262 C T 1.173138 -4.4124e-06
11:74893358 C G 0.029890 -5.9238e-05
11:74895213 C T 0.049887 -6.1895e-05
11:74897875 T C 0.036138 7.9741e-06
11:74905278 G A 0.606092 -2.9579e-05
11:74905915 A G 0.181830 -5.3211e-06
11:74907421 T G 0.031042 3.8318e-05
11:74907582 T C 0.043130 4.8988e-05
11:74908897 A G 0.047041 1.5094e-04
11:74914194 A G 0.128493 2.4093e-05
11:74919347 G A 0.067700 8.2612e-06
11:74920005 G A 0.481465 3.5598e-07
11:74925528 C T 0.855347 -2.7593e-05
11:74940569 A C 0.039702 3.0698e-05
11:74942866 T C 0.039202 3.3091e-05
11:74948526 A G 0.054321 -6.8823e-06
11:74958133 A G 0.056278 -2.6365e-05
11:74958333 T C 0.155335 1.7268e-05
11:74958962 C T 0.076989 2.2823e-05
11:74965048 A G 0.059683 -5.5285e-05
11:74973107 T C 0.024918 -2.4250e-05
11:74974990 T C 0.035505 6.5014e-06
11:74977067 T C 0.151174 -3.1194e-05
11:74982939 T C 0.212383 -3.0406e-05
11:74993593 C A 1.229588 4.6988e-05
11:74996081 A G 0.380334 4.1060e-05
11:74997656 G A 0.211396 1.2247e-05
11:75001034 A G 0.070254 -4.1220e-05
11:75013792 T C 0.143443 -5.7833e-05
11:75017666 C A 0.563502 -5.6767e-05
11:75020708 G A 0.115091 -6.4007e-04
11:75021501 T C 1.060971 -1.5084e-05
11:75022058 C T 0.725049 -3.8274e-05
11:75022559 T G 0.180256 2.5424e-05
11:75023653 G C 0.100661 -1.0297e-04
11:75026392 G A 0.132745 6.0119e-05
11:75026855 A C 0.236966 -4.2809e-05
11:75028697 C T 0.175917 -1.0837e-05
11:75029167 T C 0.930690 -1.6153e-05
11:75033020 G A 0.125383 -2.4819e-05
11:75033092 G C 0.027715 1.3517e-04
11:75034986 A G 0.176205 -1.1648e-05
11:75035365 G C 0.022551 -3.9048e-06
11:75036115 C T 1.193470 -8.8903e-05
11:75039324 A T 0.076447 -1.2924e-04
11:75041207 T C 1.219698 -6.0597e-05
11:75051233 G A 0.602710 -9.8511e-05
11:75059184 T C 0.434902 -1.9460e-05
11:75059358 T C 0.112738 1.2204e-04
11:75062178 G T 1.059271 -7.8090e-05
11:75078236 A G 0.250407 -1.4422e-05
11:75081208 G A 0.403804 -1.0934e-06
11:75086743 C T 0.517103 -1.2544e-04
11:75100940 G T 0.039053 -5.7393e-05
11:75101105 C A 0.136244 3.6940e-05
11:75102037 G C 0.631786 -2.8987e-04
11:75104704 G A 0.875902 -3.3809e-04
11:75109868 C T 0.118330 3.9648e-05
11:75116487 G C 1.658144 -1.0612e-04
11:75116959 A G 0.308152 6.2319e-05
11:75122994 T C 0.111501 -8.7672e-05
11:75129007 A G 0.663610 -2.2244e-04
11:75132408 C T 0.039601 4.8963e-05
11:75133765 A G 0.122975 4.6369e-05
11:75140047 T C 0.768386 -7.0632e-05
11:75142226 A G 1.203973 -1.7480e-05
11:75142918 T G 1.392019 -9.4582e-06
11:75145898 G A 0.022724 -8.3922e-08
11:75152243 T C 1.449884 -2.8441e-05
11:75177399 T C 0.114160 1.1671e-05
11:75178376 T G 0.026674 5.5733e-05
11:75179829 C T 0.041818 2.9216e-05
11:75195611 C T 0.056444 -9.4456e-06
11:75198631 T C 0.139132 4.1209e-05
11:75201091 A G 0.433211 4.0954e-05
11:75202217 A G 0.039118 -5.7192e-05
11:75202936 A G 1.326315 -1.9172e-05
11:75209828 T C 0.028167 -2.9867e-05
11:75214920 T C 0.060631 -2.4829e-05
11:75219230 T C 0.127529 -6.9004e-05
11:75221903 G C 0.105750 -2.7209e-05
11:75229666 T C 0.052925 9.7463e-06
11:75232607 C T 1.729343 2.7858e-07
11:75238637 A G 0.027423 -5.7300e-05
11:75241027 A G 1.968351 4.0064e-05
11:75245297 G A 0.108996 -6.4876e-05
11:75245741 T C 0.036434 3.4638e-06
11:75247543 T C 0.163586 6.7557e-06
11:75248149 C T 0.159211 -1.1987e-05
11:75255792 A G 0.220886 6.5695e-06
11:75257497 A G 0.204966 7.1584e-05
11:75259052 T C 0.132764 9.0720e-05
11:75259148 T G 0.036223 2.1766e-05
11:75266359 A G 0.075431 8.1145e-05
11:75272411 T G 1.605372 -2.6145e-05
11:75274061 A G 0.026726 3.1357e-05
11:75274150 T G 0.572846 3.5260e-05
11:75275004 C T 0.055889 -1.4895e-05
11:75281150 A G 0.052227 -4.6326e-05
11:75281209 G A 1.127396 -1.6053e-05
11:75282052 G T 1.720132 3.1851e-05
11:75286749 T C 0.451997 1.4582e-05
11:75286826 T C 0.033830 3.9584e-05
11:75287219 T C 1.688408 -5.0529e-06
11:75294923 A G 0.465347 1.7895e-05
11:75298468 C A 0.083315 -2.4263e-05
11:75298917 A C 0.049907 -5.7504e-05
11:75307363 G T 1.348483 -7.7408e-06
11:75316199 A G 0.163674 1.0436e-05
11:75319580 A G 0.027943 3.8795e-06
11:75324544 T C 0.404005 -2.2429e-05
11:75343529 A G 0.225106 1.8677e-05
11:75346107 A G 0.042863 1.1944e-05
11:75346380 G A 0.081345 -2.2776e-06
11:75353891 A C 0.090329 8.7022e-05
11:75359051 A G 0.024827 2.1369e-05
11:75371182 C T 0.502020 -6.0904e-05
11:75375306 C T 0.042591 -4.4409e-05
11:75390897 T C 1.042565 -2.8644e-05
11:75399730 A G 0.041283 -3.0177e-05
11:75409066 A G 0.218085 -1.2810e-05
11:75409819 C A 1.774901 5.6954e-06
11:75414286 A G 0.712657 1.5858e-05
11:75419003 T C 0.080670 -9.1467e-06
11:75429459 C A 0.928668 -9.7219e-06
11:75434829 T C 0.105325 -3.0880e-05
11:75436116 A G 0.359298 2.0758e-04
11:75443573 T C 0.025499 -1.5320e-04
11:75443629 T C 0.052091 2.6656e-05
11:75448804 C A 0.340710 1.2496e-04
11:75450445 A C 0.329739 -6.9227e-05
11:75451187 T C 0.188883 1.0718e-04
11:75455021 A C 0.312939 2.4433e-04
11:75481331 A G 0.079274 3.2706e-05
11:75482266 A G 0.096441 -3.2812e-05
11:75526190 T C 0.256749 4.4681e-06
11:75526481 A C 0.180016 8.5509e-05
11:75540112 G T 0.046914 -1.0431e-05
11:75546426 G A 0.168594 5.8843e-05
11:75546691 G A 0.116724 -6.2307e-05
11:75555053 T C 0.048498 -2.7783e-05
11:75556323 A G 0.144871 -1.1832e-05
11:75565808 C A 1.891699 -2.4447e-04
11:75577874 T C 0.081543 3.8982e-05
11:75583990 A G 1.817621 -9.1702e-05
11:75602151 G C 0.309210 -4.9505e-05
11:75622572 T C 0.120826 4.5125e-05
11:75634424 A G 0.076077 9.6819e-05
11:75637600 C T 0.071660 7.4721e-05
11:75650038 G A 0.081407 3.2352e-05
11:75650920 G A 0.378497 -1.8364e-05
11:75656742 C T 0.081040 2.9154e-05
11:75665687 G A 1.959503 5.1456e-05
11:75677918 C T 0.070959 9.1035e-05
11:75678647 T C 0.257972 2.3293e-06
11:75704733 A G 0.109995 5.3863e-05
11:75708521 C T 0.071007 3.2405e-04
11:75709098 G A 1.088469 -4.0658e-05
11:75709135 A G 0.032159 -1.2037e-04
11:75717849 G A 0.077554 2.1724e-05
11:75733418 A G 0.128207 8.4444e-05
11:75741521 A G 0.070514 2.4971e-05
11:75742161 C T 0.062997 -4.1948e-05
11:75745908 A G 0.068106 -4.9528e-05
11:75756265 C T 0.032088 2.0690e-05
11:75756674 A G 0.107230 -2.2116e-05
11:75766038 T C 0.044165 3.8895e-05
11:75773914 G T 0.052422 8.9436e-05
11:75782829 A G 0.075847 1.1212e-04
11:75790040 G A 0.070076 9.1453e-05
11:75795269 G C 0.070767 -3.7554e-05
11:75796759 G A 0.079823 -3.5740e-05
11:75797088 A G 0.051448 9.5929e-05
11:75801381 T C 0.038845 -2.0919e-04
11:75807530 T C 0.039170 5.1762e-05
11:75819828 A G 1.801441 5.5176e-05
11:75820695 G A 0.038089 -3.9155e-05
11:75832315 C T 1.054353 8.7781e-06
11:75849840 G T 0.052526 8.8597e-05
11:75852533 A G 0.056174 9.2240e-05
11:75853013 C T 0.297184 5.4798e-05
11:75854159 T G 0.074162 1.1651e-05
11:75858174 C G 0.252153 1.7707e-04
11:75859417 A G 0.142859 2.0933e-04
11:75862975 C T 0.966254 -1.8412e-05
11:75863554 C T 0.816940 -6.5848e-05
11:75864996 C T 0.064519 4.7527e-05
11:75867945 A G 0.754693 -3.9878e-05
11:75879823 A G 1.091209 -9.6113e-06
11:75882713 T C 0.081868 1.4459e-04
11:75883161 C T 0.752752 -1.0421e-04
11:75887292 G A 0.157331 -2.6114e-05
11:75887812 C T 1.220474 1.3781e-05
11:75888974 A G 1.053354 -8.4956e-05
11:75891182 C T 0.048813 -2.0844e-05
11:75895091 A G 0.086684 -4.1505e-05
11:75896647 T C 0.310310 3.3117e-05
11:75901406 T C 0.416336 -8.5421e-05
11:75901757 G C 0.048644 -1.0130e-04
11:75908083 T C 0.300242 -1.3435e-05
11:75908910 C T 1.909515 -2.3487e-07
11:75909619 G A 0.644866 -5.0650e-05
11:75925619 A G 0.129765 1.2595e-05
11:75931291 T C 1.537970 4.4961e-05
11:75934384 T C 0.025327 1.7809e-05
11:75940022 C A 0.639351 9.3258e-06
11:75949501 T C 0.599049 6.0151e-05
11:75952917 G A 1.955014 -4.3880e-05
11:75954392 G A 0.226333 6.5722e-07
11:75955140 T C 0.112715 -2.0066e-05
11:75955307 T A 0.060319 -1.3174e-04
11:75956348 A G 0.453688 -2.8077e-05
11:75960472 A C 1.136974 1.8457e-05
11:75964155 T C 1.619549 -2.3002e-05
11:75966096 A C 0.735335 2.5535e-04
11:75966605 A C 0.068362 8.1440e-05
11:75966746 T C 0.196391 -2.2820e-05
11:75968121 A G 0.123559 -2.4660e-05
11:75969520 T C 0.774398 1.1385e-04
11:75969900 A C 0.051474 -2.0008e-05
11:75973078 C T 0.562995 -7.0901e-05
11:75974144 T C 0.103036 2.9959e-05
11:75974984 T G 0.038491 5.6371e-05
11:75979243 G A 0.118489 9.7206e-06
11:75982743 T C 0.081316 6.6356e-06
11:75983514 T C 0.055794 4.9176e-06
11:75983754 T C 0.697700 5.4119e-05
11:75985871 A G 0.365342 -6.8507e-05
11:75986521 T C 0.138623 5.9451e-05
11:75988667 G A 1.919483 2.0651e-05
11:75993324 G A 1.266694 1.3025e-05
11:75996146 A G 0.033129 -3.8706e-05
11:75998266 T C 1.627667 -2.8735e-05
11:76001651 T C 1.330596 -1.5621e-05
11:76006968 C T 1.198215 -2.4351e-05
11:76007722 T C 0.054438 -1.4513e-05
11:76013212 A G 0.086087 1.2951e-05
11:76022757 G A 0.863422 2.1300e-05
11:76025889 T C 0.949905 -1.3585e-05
11:76026791 C T 1.077956 -2.5748e-05
11:76027628 T C 0.121829 1.8134e-06
11:76048876 C T 0.419390 -1.9450e-05
11:76055444 C T 0.053539 -9.8070e-05
11:76058080 T G 0.828754 -4.2027e-05
11:76070922 G A 0.157370 -2.1177e-05
11:76082062 G A 0.113962 1.8252e-05
11:76099514 G T 1.898226 3.3738e-05
11:76101574 A G 0.021844 -5.1603e-06
11:76103563 C G 0.032857 2.1019e-05
11:76113016 T G 0.031558 1.2907e-05
11:76116086 G A 0.151281 -4.1795e-05
11:76116713 G T 0.580110 -5.3298e-05
11:76118684 A G 0.032467 -1.8603e-05
11:76123531 C T 1.274026 1.3904e-04
11:76138321 T C 0.036060 2.2301e-05
11:76140951 G A 0.057262 -1.0123e-05
11:76148500 C T 0.059589 -9.2119e-06
11:76157686 C T 1.977828 6.8239e-05
11:76159685 A G 0.051633 -6.4367e-05
11:76170106 T G 0.072114 -1.0985e-05
11:76181631 A G 0.168023 -5.3349e-05
11:76199233 G A 1.858235 4.6838e-05
11:76221452 A C 0.032993 -3.9808e-05
11:76228541 G T 1.201538 -4.1100e-05
11:76230952 T C 0.059008 -5.8487e-06
11:76236220 G A 0.322248 -4.9955e-05
11:76252631 G A 0.269313 -4.3107e-05
11:76257535 C A 0.022097 -7.5335e-05
11:76261943 C G 0.045671 7.6581e-05
11:76266172 T C 0.878161 -7.1792e-06
11:76271005 A G 0.723981 3.3918e-04
11:76271845 A G 0.038297 -1.2642e-05
11:76291154 A G 0.904796 2.8852e-05
11:76299194 T G 1.005313 -1.1142e-05
11:76301375 T C 0.786387 6.5843e-05
11:76307414 A G 0.035554 1.6332e-05
11:76309770 T C 0.026037 2.6201e-05
11:76311139 C A 0.069871 4.3769e-05
11:76311356 A G 0.078563 -3.7089e-05
11:76313069 C T 0.462899 -3.0091e-04
11:76315429 T G 0.092114 4.9129e-05
11:76316514 C T 0.184615 7.3973e-06
11:76322391 T C 0.091287 -6.3875e-05
11:76323422 C T 0.274574 -2.0496e-06
11:76332210 G T 0.168286 -7.5288e-04
11:76332286 A G 0.214781 1.4132e-05
11:76337181 C T 0.560885 -1.0474e-04
11:76339311 A G 0.103679 -3.7711e-05
11:76339664 T C 0.491559 2.3288e-05
11:76341751 G A 0.391746 3.2909e-05
11:76342150 T C 0.289674 2.8480e-05
11:76346193 T C 0.154550 7.4173e-06
11:76346477 T G 0.345822 -5.0951e-05
11:76350508 T C 0.193560 1.0307e-04
11:76352184 A G 0.030043 4.9576e-06
11:76352983 G A 0.874766 4.3987e-06
11:76356085 C T 0.040828 1.0327e-04
11:76360404 G A 0.925309 1.7334e-05
11:76361219 A G 0.044610 -2.0769e-05
11:76363374 G A 0.027884 2.5188e-05
11:76364172 A G 0.046307 -4.4276e-05
11:76366690 G T 0.694834 2.3824e-05
11:76367028 C T 1.040786 1.9291e-05
11:76367160 T G 0.206183 3.1592e-05
11:76367686 A G 0.069982 -1.4317e-06
11:76371418 T C 0.049728 -2.4249e-05
11:76377819 A G 0.887295 -4.9349e-05
11:76378099 G A 0.238754 -2.3193e-07
11:76380737 T C 0.278499 1.1083e-05
11:76390175 A G 0.788202 -9.2943e-05
11:76392642 A G 0.102394 5.2716e-05
11:76393224 T G 0.030909 4.2563e-05
11:76393776 A G 0.123108 3.9262e-05
11:76395972 A G 0.206073 -6.5591e-05
11:76397110 T C 0.638904 -3.0130e-05
11:76398784 T C 0.089138 4.3289e-05
11:76399105 G A 0.022360 4.5949e-05
11:76399159 C T 0.054422 -1.4787e-04
11:76401831 C T 0.378987 -7.6018e-05
11:76405872 C T 0.611928 -7.2713e-05
11:76413757 T G 0.320794 -3.4182e-05
11:76415209 A G 0.287726 -1.9415e-06
11:76418737 G A 1.005735 -6.0944e-05
11:76421250 T G 0.661361 -3.8603e-05
11:76422031 T C 0.612019 -6.1079e-05
11:76425716 A G 0.038426 -1.2472e-05
11:76425862 C T 0.148386 1.7903e-04
11:76425895 T C 1.882387 2.4225e-05
11:76428185 A C 0.029624 5.1255e-05
11:76430684 C A 0.280339 -1.5700e-04
11:76431100 T C 0.300148 3.0177e-05
11:76432379 G A 0.121498 8.1773e-05
11:76435112 A G 0.321070 -5.9446e-06
11:76437365 C T 0.470108 -1.2304e-04
11:76442976 A G 1.438170 4.9726e-06
11:76446916 A G 0.367367 -2.7708e-04
11:76447337 C T 0.759263 3.1267e-06
11:76447517 T C 0.042383 1.2182e-04
11:76448859 C T 0.219763 8.8542e-05
11:76449812 T C 0.054136 4.2256e-05
11:76454278 C A 0.049894 -6.2338e-05
11:76454937 T C 0.298538 -3.5068e-05
11:76458811 A G 0.170811 3.7049e-06
11:76462181 C T 0.759117 -2.5355e-05
11:76469093 T C 0.341216 4.1786e-05
11:76478974 A G 0.074344 1.7891e-05
11:76490282 C T 0.081436 -2.4585e-05
11:76493065 A G 0.116672 -1.2305e-04
11:76495879 C T 0.854850 -1.8517e-05
11:76496865 T C 0.075629 -1.1807e-05
11:76499650 A G 0.194161 -1.1551e-05
11:76501451 A G 0.434668 -4.1106e-04
11:76504022 G T 0.060316 7.2792e-05
11:76506888 A G 0.115484 -4.3166e-05
11:76507403 A G 0.050371 1.0163e-04
11:76507692 A T 1.493140 -4.6526e-06
11:76517017 A G 0.077119 1.1360e-05
11:76517246 C T 0.139843 3.1552e-05
11:76518495 G A 0.491089 3.3412e-05
11:76518550 C A 0.541161 1.9222e-05
11:76541938 C T 0.029436 9.6318e-06
11:76543474 C T 0.324634 1.7455e-05
11:76545697 A G 0.049056 1.6298e-05
11:76547216 T C 0.022042 -6.5723e-06
11:76547752 T C 0.420344 2.9196e-05
11:76557152 G A 0.030650 -7.7798e-05
11:76570725 G A 1.504753 -3.5196e-05
11:76572436 A G 0.084201 -4.0207e-05
11:76585520 C T 0.150992 -2.6386e-05
11:76591346 A G 0.106925 1.4487e-04
11:76596504 T G 0.141606 1.4916e-04
11:76614465 C T 1.475389 -4.2672e-05
11:76617642 T C 0.026119 2.9511e-05
11:76618233 G C 0.034915 6.8037e-05
11:76630503 A G 1.477009 -3.9904e-05
11:76637651 A G 1.481563 -4.0253e-05
11:76649172 T C 0.219367 -3.0982e-05
11:76650746 C G 0.032250 -1.3224e-04
11:76652857 T C 0.029423 -8.3994e-06
11:76666181 G A 0.129765 1.4928e-05
11:76667804 G A 0.057268 2.1541e-05
11:76691264 T C 0.166838 1.5392e-04
11:76699828 A G 1.124413 -1.8501e-05
11:76701606 A G 1.526224 -3.6418e-05
11:76708086 A G 1.528950 -3.5403e-05
11:76727237 G A 0.030568 -5.1433e-05
11:76728731 G A 0.061604 -2.8980e-05
11:76739223 G A 1.529876 -3.6940e-05
11:76742307 G A 1.946254 -3.9466e-05
11:76747258 G C 0.711777 -4.1048e-05
11:76748182 G A 1.426777 -3.9009e-05
11:76751587 A G 0.520537 7.7129e-06
11:76753563 T C 0.107240 -7.4839e-06
11:76764842 C T 0.030951 -3.0090e-05
11:76768240 A C 0.127840 1.4306e-04
11:76776129 G A 0.666817 -5.5215e-06
11:76780251 A G 0.129123 -2.9714e-05
11:76785092 A C 1.294425 -4.0469e-06
11:76785194 A G 1.425726 -1.7369e-05
11:76785452 A G 0.915682 -2.8463e-05
11:76799392 A G 1.885597 5.5961e-05
11:76800127 G A 0.341833 -2.1530e-05
11:76801982 T G 0.624697 8.3114e-06
11:76802786 C A 0.227492 -2.8507e-05
11:76813961 T C 0.108178 3.1597e-05
11:76815398 C T 0.471702 1.3786e-04
11:76816495 A G 0.185138 -2.1768e-05
11:76823484 T C 0.130369 9.5706e-06
11:76827992 T C 0.203710 -6.6232e-06
11:76833763 C G 0.133884 3.7530e-05
11:76837374 A G 0.106246 2.3183e-05
11:76837499 A G 0.757854 -9.8215e-06
11:76837552 T C 0.167750 3.6125e-05
11:76839671 A G 0.063432 -5.7103e-06
11:76840499 C T 0.551810 1.2123e-05
11:76840709 G A 0.778591 -3.2720e-05
11:76840972 T C 0.145277 -2.7520e-06
11:76843822 A C 0.161207 1.6325e-05
11:76844399 G T 0.094218 3.4656e-05
11:76851831 A G 0.327185 1.1020e-04
11:76853783 C T 0.682971 -1.1518e-05
11:76855454 A G 0.244233 -1.0505e-04
11:76858756 T C 0.300034 5.5062e-05
11:76859758 A G 0.523468 6.5723e-05
11:76864439 T G 0.048079 -2.9702e-05
11:76865537 T G 0.820078 1.5538e-05
11:76866587 A G 0.118155 -1.1675e-05
11:76866955 A G 0.037242 1.0045e-05
11:76867135 T C 0.037956 4.4429e-05
11:76868278 A C 0.110433 -1.9678e-04
11:76868372 C T 0.718032 6.3932e-06
11:76870105 A C 0.690225 -2.6693e-06
11:76870147 T C 0.049034 -3.0687e-05
11:76880518 A G 0.565819 2.5211e-05
11:76881925 T C 0.116733 -7.9564e-05
11:76885164 G A 0.037021 -8.3200e-05
11:76898338 T C 0.155439 1.0017e-05
11:76899265 G A 1.120135 2.8096e-05
11:76901927 T C 1.082637 4.9066e-05
11:76904713 A T 0.050400 -3.5702e-05
11:76910766 T C 1.084088 9.9767e-05
11:76917220 G A 0.955150 2.2340e-05
11:76917856 G A 1.087291 7.9787e-06
11:76919478 A C 0.936520 2.3461e-05
11:76921090 A G 1.002340 1.1542e-05
11:76921358 A G 0.572814 3.4668e-05
11:76922868 T C 0.079011 -6.8718e-05
11:76923017 A G 0.385615 3.7200e-05
11:76924766 A G 0.055136 7.3200e-07
11:76926245 T C 0.238904 -4.1219e-05
11:76926301 T C 0.037459 6.8504e-05
11:76928025 G A 0.538461 2.4755e-05
11:76944178 A G 0.034045 -6.2152e-06
11:76954833 A G 0.712105 -1.7304e-05
11:76957833 A G 0.726802 -1.8718e-05
11:76958651 G A 0.097129 -1.5912e-05
11:76968497 C G 1.687168 8.1529e-06
11:76968775 G C 0.404521 4.2801e-06
11:76970699 G A 0.060274 5.8168e-05
11:76974386 C T 0.529236 2.6408e-05
11:76979550 C T 0.060459 5.7128e-05
11:76981122 G A 0.021899 6.4919e-05
11:76981468 G A 0.034301 -2.5788e-05
11:76990492 C G 0.096818 1.3065e-04
11:76994891 G A 0.027485 -1.8028e-05
11:76996726 C G 0.124549 3.9028e-05
11:77029268 T C 0.204388 -6.9984e-05
11:77029689 G A 0.687502 8.1627e-07
11:77034480 A G 0.095974 2.4496e-05
11:77037399 G A 0.027164 -2.5126e-05
11:77082323 G A 0.037823 7.0264e-05
11:77087448 C T 0.072744 -2.9592e-05
11:77089925 A G 0.024856 -8.1198e-05
11:77090518 C T 0.692494 5.6165e-06
11:77090939 T C 0.036632 -7.4965e-05
11:77091574 G A 0.336065 -3.3316e-05
11:77105157 G C 0.133566 -3.5958e-07
11:77119720 A G 0.035012 -2.3353e-05
11:77124214 A G 0.610078 3.2585e-05
11:77155274 T C 0.108392 7.4701e-06
11:77155628 C T 0.027238 1.4239e-05
11:77159824 A G 0.022879 1.8972e-05
11:77167175 A G 0.030676 2.6666e-05
11:77178432 A C 0.106876 -5.8766e-06
11:77179272 C T 0.034853 -1.0671e-04
11:77185590 A G 0.031964 9.6351e-06
11:77186138 A G 0.122936 4.3363e-05
11:77187663 A C 0.046989 -5.0023e-05
11:77197782 C T 0.482825 6.7546e-06
11:77199329 T C 0.020260 1.4681e-05
11:77203134 C T 1.365715 -1.2074e-05
11:77204866 A G 0.877580 -3.8026e-05
11:77212830 T A 0.024145 -4.0499e-05
11:77216906 G T 0.991262 -6.2243e-05
11:77222608 T C 0.041851 2.1845e-05
11:77230848 C T 0.771298 1.0806e-05
11:77237241 A G 0.944371 3.0907e-06
11:77238859 C T 0.506016 3.7445e-06
11:77246702 C T 1.518402 -3.7750e-06
11:77250544 C A 0.534442 -3.3603e-05
11:77253418 G A 0.088992 4.7168e-05
11:77272176 A T 0.130992 -3.2496e-06
11:77299451 A G 0.209786 1.0199e-04
11:77301341 A G 0.209419 8.7289e-05
11:77309533 C T 0.744517 2.1634e-05
11:77313290 G A 0.088749 -4.7260e-05
11:77315361 G A 0.048845 -4.1153e-05
11:77317384 G T 0.071212 -2.2368e-05
11:77322805 A G 0.155913 -2.8384e-05
11:77330747 C A 0.150642 -9.3118e-05
11:77335982 A C 1.482760 1.5584e-06
11:77359910 T C 0.211470 7.5080e-05
11:77367268 A T 0.038602 -9.8761e-06
11:77378388 C T 0.212097 8.4219e-05
11:77378563 C T 0.040786 5.4668e-05
11:77400629 G A 0.154056 5.9367e-06
11:77410048 T C 0.131670 2.2898e-05
11:77412646 A G 0.047138 8.0441e-05
11:77412851 G A 0.483393 -9.4884e-07
11:77441302 C T 0.077233 -8.5799e-05
11:77461937 A G 0.023470 -7.1182e-05
11:77468088 A C 0.483056 3.6911e-06
11:77473597 A G 0.097782 5.5661e-05
11:77477956 G A 1.594823 1.3748e-05
11:77480062 A G 0.040312 -8.2638e-05
11:77500693 C T 0.078502 1.5497e-05
11:77503886 T C 0.040416 -3.1172e-05
11:77517973 G T 0.179821 1.2745e-04
11:77522336 C A 0.036388 1.6739e-05
11:77534790 G A 0.036336 8.3450e-05
11:77583266 A G 0.214619 7.9379e-05
11:77584302 G T 0.060212 -5.1953e-05
11:77586409 A G 0.695292 4.0128e-05
11:77592909 A G 0.456593 -1.7764e-05
11:77613200 A G 0.155984 -1.0989e-04
11:77617950 G A 0.800240 5.1473e-08
11:77637368 T G 0.068235 2.1361e-05
11:77638181 G A 0.214521 5.9243e-05
11:77671544 C T 0.415262 -2.4802e-05
11:77671868 T C 1.218377 -1.5781e-05
11:77680399 T G 0.495367 1.1438e-05
11:77693174 T C 0.308113 6.1028e-06
11:77694532 A C 0.038225 2.7091e-05
11:77697251 A G 1.431854 5.2345e-06
11:77703983 A C 0.215713 3.9065e-05
11:77710501 C T 0.366812 6.0120e-05
11:77713795 C T 0.110174 5.2720e-06
11:77714654 T C 0.164819 -1.0591e-05
11:77714746 A C 0.260550 2.6753e-05
11:77719495 C T 0.916922 7.2730e-05
11:77719612 C T 0.097197 8.1718e-06
11:77724674 T C 0.558847 1.8371e-05
11:77725708 A G 0.023902 -5.8961e-05
11:77727379 C T 0.249670 -2.3516e-05
11:77731160 A C 0.452993 -1.3286e-05
11:77733389 C A 0.243409 -6.4303e-05
11:77734007 T C 0.774212 -2.7933e-05
11:77734209 C T 1.616531 -7.9984e-06
11:77742826 G A 0.788935 1.4027e-05
11:77754311 C T 0.316526 1.1374e-04
11:77775352 T C 0.031685 -2.6988e-05
11:77781694 A G 0.034635 -3.8587e-05
11:77790655 C G 0.465064 7.0290e-06
11:77797277 T C 0.052523 -4.0844e-05
11:77812787 A G 0.135835 -2.3348e-05
11:77815059 G A 0.074565 2.7727e-05
11:77820316 C T 0.045781 2.0524e-05
11:77822056 C T 0.036099 -1.2072e-04
11:77823557 A G 1.366686 -4.5683e-05
11:77823791 T C 0.047148 -6.6353e-06
11:77825320 C T 0.460709 1.6513e-05
11:77826985 T C 0.906584 -6.5578e-05
11:77833837 A C 0.028725 1.0601e-04
11:77845016 T C 0.316279 -7.8924e-06
11:77849853 T C 0.072724 3.2939e-05
11:77852912 T C 0.025700 -7.9539e-05
11:77855357 A G 0.531047 -4.5420e-05
11:77860826 T C 0.028507 1.2308e-04
11:77865010 G A 0.763661 5.9043e-05
11:77865580 T C 0.056927 2.3563e-05
11:77871781 T G 0.066801 -6.6052e-06
11:77876489 G A 0.121278 -5.6684e-06
11:77877834 G C 0.080751 -2.7394e-05
11:77879646 A C 0.072617 -6.8545e-05
11:77882393 C T 0.321774 2.3833e-06
11:77883855 C A 0.970107 1.6748e-04
11:77884782 T C 1.078888 -9.8494e-06
11:77892552 A G 0.349886 1.1870e-05
11:77893039 G T 0.177001 -3.8549e-06
11:77893666 T C 0.106727 5.9348e-05
11:77898149 T C 0.044746 4.5044e-05
11:77902825 G A 0.848654 9.4456e-06
11:77903706 A G 0.162463 1.6103e-05
11:77906223 G A 0.082380 -2.2732e-05
11:77909014 A G 0.266921 -1.6497e-05
11:77920500 T C 0.105218 -4.0785e-05
11:77920930 G A 0.394304 -4.3968e-05
11:77921348 A G 0.038848 1.0615e-04
11:77921527 C G 1.925260 -4.7571e-05
11:77922960 T C 0.326610 -4.5594e-05
11:77925273 G T 0.325792 -4.6459e-05
11:77930447 A G 0.058589 -7.4332e-05
11:77936166 G A 0.310365 -6.1123e-05
11:77937800 A G 0.308622 -5.6805e-05
11:77940327 G A 0.060829 5.3196e-05
11:77951197 A T 0.765478 7.7174e-06
11:77973378 G A 0.037112 5.7518e-05
11:77976475 T C 1.585719 3.7643e-05
11:77976610 A C 0.155520 8.8794e-06
11:77978466 T C 0.030289 -8.4565e-05
11:77985716 C T 0.028134 -3.6033e-05
11:77988547 G A 0.076126 -4.2585e-05
11:77997482 C A 0.307451 -3.8206e-05
11:78004429 G A 0.024298 3.1094e-06
11:78009631 A G 0.048849 -6.4035e-05
11:78035856 T G 1.574498 4.2345e-05
11:78052864 T G 0.317594 -7.4304e-05
11:78054607 G A 0.074422 -1.1184e-04
11:78061005 G T 0.036369 1.0657e-05
11:78063518 A G 0.107590 -1.0648e-04
11:78091150 A C 0.319431 -7.4327e-05
11:78095373 A C 0.310352 -7.6661e-05
11:78101084 A G 0.035742 -7.2310e-05
11:78103678 T C 0.061922 -4.7960e-06
11:78132122 G A 0.049852 -7.9484e-06
11:78149233 G A 0.024840 -1.2655e-05
11:78153771 C T 0.125127 4.5367e-05
11:78153919 A G 0.118694 1.8145e-05
11:78161611 A T 0.146130 -9.4558e-06
11:78164984 G T 0.674574 -1.5564e-05
11:78171818 A C 0.050796 -4.7423e-05
11:78179336 T C 0.340382 -4.8027e-06
11:78180508 C A 0.340392 -3.0818e-06
11:78184467 A G 0.041004 -4.6471e-05
11:78188296 G A 0.024515 3.2476e-05
11:78189653 C T 0.057103 2.0179e-05
11:78192519 A G 0.029410 -1.4740e-06
11:78196578 A C 0.041189 -5.0866e-05
11:78203380 A G 0.026511 3.6344e-05
11:78207393 T C 0.107639 2.9601e-04
11:78214673 T C 0.339090 -8.1823e-06
11:78217237 A G 1.659384 8.7435e-07
11:78230043 T C 0.789821 1.5280e-05
11:78230583 C G 0.031692 9.5170e-05
11:78236265 C T 0.124809 2.7968e-05
11:78247027 G A 0.063519 -4.0994e-05
11:78256998 A C 1.656505 1.8418e-05
11:78262949 T C 0.030432 -7.1183e-05
11:78272517 A C 1.601117 -3.6774e-06
11:78282716 A G 0.115507 2.5333e-04
11:78286340 T G 0.149778 -2.0599e-04
11:78288908 C T 0.119616 1.1575e-05
11:78295741 G A 0.044009 -4.2044e-06
11:78298594 A G 0.078090 1.0732e-05
11:78320967 T C 0.176559 4.8703e-05
11:78324664 T C 0.040114 7.5189e-05
11:78341699 G A 0.112705 -1.6708e-05
11:78355212 A G 0.058910 1.1405e-04
11:78355240 C T 0.067479 3.8464e-05
11:78355449 G A 0.051108 2.5177e-04
11:78355979 T C 0.119298 6.7902e-05
11:78356497 T C 1.455129 -4.9624e-06
11:78358588 G A 0.065116 -7.7125e-06
11:78360169 T C 1.059722 1.8129e-05
11:78360321 T C 1.060537 -3.1072e-05
11:78361434 G A 1.391126 -1.4301e-05
11:78361615 C T 1.794648 -6.7383e-06
11:78362665 C T 1.440488 5.8282e-06
11:78362962 G T 0.142287 1.0187e-05
11:78369573 T C 0.045690 -1.1147e-05
11:78373037 C T 0.035908 9.5112e-05
11:78375189 C T 1.400149 -7.5988e-06
11:78383336 A G 0.052659 3.1809e-05
11:78386259 T C 0.024152 1.6629e-05
11:78398230 T C 0.051510 6.1331e-06
11:78407080 C A 0.344462 -8.2519e-06
11:78408313 G A 0.613681 -4.0940e-06
11:78411783 A G 0.020893 2.1961e-05
11:78417147 G A 0.039423 2.7825e-05
11:78423405 G C 0.069641 -2.7296e-07
11:78434112 A C 0.037021 5.7287e-05
11:78434273 A G 0.023506 2.1907e-05
11:78434679 T C 0.033594 1.0365e-05
11:78437182 A G 0.316983 3.6202e-05
11:78443235 T C 1.506045 6.8928e-06
11:78443979 A G 0.030010 -5.3326e-05
11:78447679 C G 1.810114 1.6678e-04
11:78448796 G A 0.044029 -2.9122e-05
11:78449583 A G 0.020854 -8.6315e-05
11:78452115 T C 0.218864 -1.7836e-04
11:78458892 A G 0.022256 -9.7391e-05
11:78460549 T G 0.229689 -3.8854e-05
11:78462877 G A 0.046044 -1.0910e-05
11:78464197 T G 0.028339 5.1330e-05
11:78465940 A G 0.069595 -6.7780e-05
11:78470286 T C 0.918119 -1.4908e-05
11:78470864 C T 0.037891 -6.8413e-06
11:78473130 A G 0.058131 -2.2810e-05
11:78475513 G A 0.053357 9.7978e-06
11:78480051 G A 0.279300 2.4747e-05
11:78480093 A C 0.030192 1.0435e-04
11:78482113 A G 0.201214 -4.7996e-05
11:78491318 C T 0.283289 5.0492e-05
11:78496647 C T 1.426553 -2.7336e-05
11:78499634 G A 0.039728 -7.3383e-05
11:78504240 G A 1.485714 4.8975e-05
11:78504852 C T 0.032107 -5.1462e-05
11:78507653 T C 0.025168 5.3117e-05
11:78507790 G A 0.239916 2.8056e-05
11:78509073 C G 0.055431 5.9136e-05
11:78510266 A G 0.260738 1.6606e-05
11:78512011 T G 0.055262 2.6198e-05
11:78512458 G A 0.046648 -5.1309e-05
11:78516745 A G 0.108369 5.7515e-05
11:78520474 C T 1.608335 2.8986e-05
11:78521836 A G 1.687171 6.8601e-05
11:78528189 C T 0.758915 2.0598e-05
11:78531395 T C 0.079063 -1.5476e-05
11:78541733 A G 0.021773 1.7428e-05
11:78549596 A G 0.021993 9.3360e-05
11:78558239 T G 0.562106 -1.8655e-05
11:78562549 A G 0.842153 -4.0745e-06
11:78568791 G C 0.191366 2.4458e-05
11:78570490 A G 0.076100 -1.1479e-05
11:78570898 T C 0.041510 1.8988e-05
11:78599157 T C 1.848978 -5.5421e-05
11:78599182 A G 0.024927 -2.1299e-05
11:78599783 G A 1.299761 -2.7938e-05
11:78607311 C T 0.035216 -2.7483e-04
11:78611776 G A 0.159418 6.0273e-05
11:78618020 G A 0.561820 8.3908e-06
11:78622178 C T 0.080956 3.1004e-05
11:78627549 G A 0.033295 -7.2775e-06
11:78628762 C T 0.558867 -8.1967e-05
11:78629765 A G 0.062448 -2.5611e-05
11:78636128 A C 0.365050 -3.6139e-05
11:78639150 C A 0.088830 -3.4872e-05
11:78643155 T C 0.108402 -5.0466e-06
11:78643342 C T 0.468823 3.8511e-05
11:78645298 C G 0.033071 3.5896e-06
11:78645547 T G 0.146130 -6.4815e-05
11:78647012 T G 1.261270 -4.1411e-05
11:78648328 T C 1.951898 -4.3155e-05
11:78651454 C T 0.058784 7.9933e-05
11:78658790 T C 0.033090 -4.6732e-05
11:78658860 T C 0.029504 9.7884e-06
11:78663501 T C 0.861608 1.6329e-05
11:78667681 A G 0.038323 2.3362e-05
11:78667869 G A 0.038488 1.9732e-05
11:78678335 T C 0.032058 -6.0975e-05
11:78681489 T G 0.973041 1.6648e-05
11:78690480 G T 0.095854 -3.4057e-05
11:78692820 C T 1.054334 2.8249e-05
11:78696828 G A 0.078489 7.8541e-05
11:78696857 G A 0.049322 5.3210e-05
11:78698146 T C 0.042425 4.9131e-05
11:78699340 C G 1.906522 -3.2983e-04
11:78700717 A G 0.054058 -1.7920e-05
11:78701984 A G 0.775407 1.7964e-05
11:78702098 C T 0.031383 1.1650e-05
11:78704763 T C 0.059446 1.7956e-05
11:78706416 T C 0.029592 1.0753e-04
11:78707779 G T 0.146098 6.2071e-05
11:78708789 A G 0.336438 1.1277e-05
11:78717345 T C 0.039361 -2.0705e-05
11:78718960 T C 0.581853 -4.5181e-06
11:78719619 C T 0.578468 2.3851e-05
11:78720369 T C 0.429734 1.2613e-05
11:78722948 T C 1.011724 -5.2484e-05
11:78725848 G A 1.174712 4.0209e-06
11:78726333 C T 0.021204 1.0056e-04
11:78726894 T C 0.029001 -1.2632e-05
11:78729835 T C 0.496224 -1.5908e-05
11:78733570 C T 0.579785 1.7232e-05
11:78737595 A G 0.024103 -9.3126e-06
11:78740043 T G 0.088281 4.3905e-05
11:78742277 T C 0.022464 -1.2361e-04
11:78742356 A G 0.095704 -2.5006e-05
11:78742528 T C 0.645457 3.1517e-05
11:78742723 T G 1.139476 -4.2214e-05
11:78742884 C T 0.232276 -2.3752e-05
11:78745279 C T 1.900878 2.4609e-06
11:78749283 T A 0.027235 -4.0504e-05
11:78749353 G T 0.058417 -3.3497e-05
11:78750374 G A 1.572460 2.9044e-05
11:78758927 A T 0.043282 -1.6002e-07
11:78759897 A G 0.080910 -7.3291e-05
11:78762524 A G 1.655178 -3.4286e-07
11:78764528 G A 0.104750 -2.2521e-06
11:78765108 G A 1.230322 4.0800e-06
11:78767484 A G 0.028232 3.4679e-05
11:78771238 C T 0.134819 -5.8017e-05
11:78771634 C T 1.050416 9.6217e-05
11:78775337 C T 0.020215 -8.3284e-07
11:78778942 G A 1.184531 1.2519e-05
11:78780837 A G 0.062854 1.5651e-05
11:78784695 A C 1.909482 3.5805e-06
11:78785279 C T 0.826521 -7.1393e-05
11:78792746 G A 0.055905 -1.7168e-05
11:78794752 A C 0.305870 -1.2801e-04
11:78795447 A G 0.167478 5.4728e-05
11:78797456 G A 1.832967 1.6787e-05
11:78802160 A C 0.541086 -2.1179e-05
11:78810055 C T 1.784927 3.2095e-06
11:78810793 C T 0.233795 -9.2747e-06
11:78810938 T C 0.125766 -1.8421e-04
11:78811360 A G 1.017517 9.0298e-06
11:78812673 A G 0.035262 2.9072e-05
11:78813053 T C 1.470199 -8.6502e-08
11:78814038 C T 0.112008 6.4925e-05
11:78817613 A G 1.191785 2.1779e-05
11:78818617 G T 0.229897 -2.1605e-04
11:78820032 T C 0.087077 -3.8723e-05
11:78821945 G A 0.341447 -3.7903e-05
11:78823243 A G 0.058868 4.8341e-05
11:78825980 G A 0.543771 1.0782e-05
11:78830688 A G 1.612308 5.0098e-05
11:78834421 A G 1.952125 -6.1611e-05
11:78834505 A G 0.047297 -2.0108e-05
11:78857223 G A 0.158471 2.6967e-05
11:78860381 G A 0.824415 -9.2122e-05
11:78861961 A G 0.434035 -2.8736e-05
11:78866568 T C 0.093582 6.8617e-04
11:78867510 C T 0.063811 4.3675e-06
11:78869645 A G 1.213483 -2.1083e-05
11:78870685 T C 0.220211 1.2784e-04
11:78872843 G T 0.453273 2.6085e-06
11:78873210 C T 0.075360 8.4142e-05
11:78873621 T C 1.725218 -5.4705e-06
11:78877319 C G 0.787575 -1.4428e-04
11:78880534 A C 0.500222 3.3497e-06
11:78890165 G A 0.080573 2.0832e-05
11:78894856 A T 0.765144 -2.6855e-06
11:78900992 A G 0.048829 5.0542e-05
11:78904266 T C 0.079592 -6.2341e-05
11:78911432 T C 0.537399 -1.3262e-05
11:78914741 G A 0.115880 1.3173e-05
11:78914782 A G 0.027008 -1.6921e-05
11:78915509 T C 1.073529 -5.2264e-05
11:78915746 C T 0.987011 -6.1101e-05
11:78916306 T G 0.099518 -6.6945e-05
11:78918314 G A 0.527221 3.8792e-05
11:78920482 G C 0.158006 -7.9057e-06
11:78923102 A G 0.074328 -4.9687e-05
11:78925844 T G 1.207034 -1.4013e-05
11:78926037 G A 1.421698 -1.4410e-05
11:78927958 A G 0.089060 7.0387e-05
11:78929880 G A 0.997991 -9.9833e-06
11:78931083 C A 0.048417 -1.7720e-05
11:78933721 C T 0.049676 -9.9949e-05
11:78934486 G T 0.805683 1.1771e-06
11:78934953 G T 1.695435 1.7097e-05
11:78938905 A G 0.099453 -1.2082e-04
11:78939166 T C 1.452325 5.9689e-05
11:78940678 T C 0.024074 -4.9684e-05
11:78941224 A G 0.080654 4.0980e-05
11:78942177 T G 0.118045 -4.2816e-05
11:78947645 C G 0.573106 -1.5001e-05
11:78948010 A G 0.748639 -1.0997e-05
11:78950536 A G 0.035690 6.8405e-06
11:78950894 T C 0.106610 -1.3266e-04
11:78951053 T C 0.249985 1.9211e-05
11:78960886 A C 1.034561 -3.4572e-05
11:78960973 A G 0.733929 -2.5150e-05
11:78966419 G A 0.052412 1.8805e-05
11:78967836 C G 0.270426 3.5227e-05
11:78970275 G A 0.233551 -9.8006e-05
11:78971792 T G 0.036051 -5.2757e-05
11:78977873 A G 1.406050 4.1289e-05
11:78978338 T C 0.057190 5.2717e-05
11:78985587 C T 0.040815 5.7701e-06
11:78989601 T C 0.025638 1.4064e-04
11:78990128 C A 0.861945 -4.8690e-05
11:79001286 C T 0.052360 -6.5775e-05
11:79004872 G A 1.463295 -1.4853e-05
11:79014024 G C 0.141343 -8.0830e-06
11:79015647 C T 0.046239 -5.0439e-05
11:79017265 A G 1.524763 6.9190e-06
11:79017585 T C 0.027021 -4.2097e-05
11:79017681 T C 1.254077 -7.6166e-06
11:79018450 T C 0.093913 1.7008e-06
11:79020349 C T 0.497840 -9.4828e-05
11:79020536 T C 0.879618 8.2319e-05
11:79021189 A G 0.121894 -4.9437e-05
11:79021304 C G 0.134014 -5.1217e-05
11:79022263 A G 0.133413 -5.7004e-06
11:79023895 C T 0.308071 -1.6182e-04
11:79028345 G A 0.373391 4.2159e-05
11:79030999 C T 0.139042 -8.7474e-05
11:79033298 C G 0.020234 -4.7727e-05
11:79033367 T C 1.618894 1.4467e-05
11:79039186 A G 0.075477 -4.2517e-05
11:79044675 G C 0.030883 -1.7476e-06
11:79046357 C T 0.812837 8.9521e-05
11:79047545 G A 0.184044 -3.1951e-05
11:79053255 G A 0.115954 -5.9832e-05
11:79054936 A G 0.106957 -5.0158e-05
11:79055240 G A 0.052825 5.8257e-05
11:79055645 G A 0.029095 2.2983e-04
11:79065101 T C 1.003655 -2.5652e-05
11:79065320 A G 0.429819 1.0925e-05
11:79066246 G A 0.021766 8.1126e-05
11:79067560 T C 0.050803 1.5486e-05
11:79068718 T C 0.473510 4.0340e-05
11:79072778 C T 1.550652 -3.0510e-05
11:79072959 C T 0.068618 -9.5100e-06
11:79077193 G A 0.380626 -7.6304e-06
11:79077350 A G 0.198773 -5.3289e-06
11:79083620 A T 0.319087 -3.4121e-05
11:79093294 G T 0.927107 -8.7370e-05
11:79094522 C T 0.069891 2.6121e-05
11:79108246 G A 0.125620 7.9452e-05
11:79110892 T C 0.145523 2.3998e-05
11:79112878 A G 0.167429 -3.4991e-06
11:79119433 C T 0.278106 -7.1275e-05
11:79129347 T G 1.276460 -9.2673e-05
11:79129411 T C 0.196199 7.4220e-05
11:79134808 A G 0.379636 -1.2920e-05
11:79146910 A G 0.046856 6.2290e-06
11:79153080 T G 0.216664 1.7327e-07
11:79166681 G A 0.222039 2.7998e-05
11:79168231 T C 0.700459 6.2291e-06
11:79171408 C T 0.021893 7.8786e-05
11:79172861 A G 0.521894 -1.7125e-06
11:79177051 T C 0.103338 6.0514e-05
11:79179273 A G 0.259196 5.1325e-05
11:79190305 C T 0.551158 1.4413e-05
11:79192158 A G 0.375030 -1.8503e-05
11:79196370 A G 0.296847 -2.9715e-05
11:79198933 A G 0.589646 2.8599e-05
11:79207175 A G 0.475908 -8.2259e-06
11:79209806 A C 0.170976 6.8575e-05
11:79214744 A G 0.031179 1.0701e-04
11:79214856 T G 0.366686 1.1826e-04
11:79219845 C A 0.022892 6.8455e-05
11:79221216 T C 0.265282 1.5333e-05
11:79224819 T G 0.276249 5.7065e-06
11:79226657 G T 0.025317 4.9400e-05
11:79227069 T C 0.060102 7.3745e-06
11:79231519 T C 0.128230 3.6894e-05
11:79238786 A G 0.076191 -1.8425e-05
11:79257927 A G 0.078447 -1.7157e-04
11:79275617 A G 0.239582 -2.3800e-05
11:79280210 T C 0.050900 -8.3374e-05
11:79284506 C T 0.152758 6.6754e-06
11:79287880 G C 0.099129 -9.7446e-05
11:79293794 C T 0.535250 7.6733e-05
11:79294066 C T 0.799163 4.4437e-05
11:79305763 C A 0.261462 -4.1581e-05
11:79311443 G A 0.828384 -3.5293e-05
11:79313294 T C 0.088544 -1.2538e-04
11:79315574 G T 0.157750 -1.7539e-04
11:79316087 A G 0.111212 -7.5538e-05
11:79319964 A G 0.303387 -4.2359e-06
11:79320737 C T 0.535367 1.8381e-05
11:79322131 A G 0.644181 1.7861e-06
11:79326490 A G 0.038751 -5.0241e-05
11:79330938 T G 0.020630 -7.6858e-05
11:79331571 A G 0.044808 6.9133e-06
11:79332040 A C 1.086840 -1.7294e-04
11:79332436 T G 0.048384 -4.7636e-05
11:79335591 A G 1.744884 -3.2251e-04
11:79351151 G A 1.237677 1.2108e-06
11:79353893 C T 1.947377 -8.0378e-05
11:79359021 T C 0.100884 -3.3980e-05
11:79373466 T C 0.025456 2.2691e-05
11:79373772 G A 0.830117 1.1149e-05
11:79374053 A G 1.857550 -1.4313e-04
11:79374531 T C 0.169756 -1.9239e-05
11:79374757 T C 0.752171 -4.4039e-06
11:79376282 C A 0.369169 9.0360e-06
11:79376657 T C 0.158841 1.5781e-05
11:79386010 C A 0.217498 -5.8578e-06
11:79388156 G A 0.209792 3.1756e-05
11:79388988 T C 0.394395 -1.9777e-05
11:79394800 C T 0.054756 5.9278e-05
11:79398057 C T 0.400078 -2.8538e-05
11:79401362 A C 0.171603 -6.9783e-05
11:79402751 G A 0.027787 2.6292e-04
11:79413399 T C 0.032928 2.4651e-04
11:79418235 A G 1.971882 1.9315e-05
11:79427907 A G 0.123287 -1.0752e-04
11:79430895 T C 0.322566 -1.9351e-05
11:79432806 A G 0.108970 9.9033e-06
11:79436793 C A 0.123111 5.9434e-05
11:79439153 T C 0.058631 1.4327e-05
11:79441694 C T 0.278632 -2.0546e-05
11:79441735 A C 0.033973 -8.3959e-05
11:79443841 G A 0.092913 -3.4655e-06
11:79456571 T C 0.044058 1.0796e-04
11:79462480 G A 1.523589 3.4810e-06
11:79469701 T C 0.556244 8.2976e-05
11:79471446 T C 1.493770 1.5544e-06
11:79478711 G A 0.432597 -7.5174e-06
11:79478726 A C 1.259650 2.2086e-05
11:79479123 T C 0.104851 3.7987e-05
11:79479785 T C 1.450923 5.6497e-05
11:79483055 G A 0.054435 1.6241e-07
11:79483379 C T 0.056207 -4.2666e-06
11:79492245 A C 0.319564 2.0827e-04
11:79495195 T C 0.040916 1.5268e-05
11:79499478 T G 0.030026 1.2713e-04
11:79499548 G A 0.898921 2.2747e-04
11:79504902 C A 0.295071 -3.1853e-06
11:79505121 T G 0.858706 1.8070e-04
11:79509276 G A 0.958785 2.5413e-04
11:79517248 G A 0.116532 1.4131e-05
11:79527366 T C 0.380230 -1.2365e-07
11:79528077 C T 0.125971 3.1009e-05
11:79533735 G A 0.035784 -8.0978e-05
11:79534367 G A 1.007696 1.7933e-04
11:79542030 G A 1.042870 4.6329e-04
11:79544760 T C 0.107626 -1.6896e-05
11:79544773 A G 0.049193 -8.7026e-05
11:79551029 C T 0.138019 5.5119e-05
11:79553147 A G 0.051218 4.6333e-05
11:79568240 T C 0.091533 1.1313e-04
11:79569363 G A 0.419419 -9.7471e-06
11:79570548 T C 0.035895 1.3203e-05
11:79571606 A G 0.033597 1.6587e-05
11:79573985 G A 1.249972 2.4542e-04
11:79590087 A G 0.110197 -1.1668e-04
11:79590271 G C 0.623847 5.9367e-05
11:79591327 T C 0.048664 -7.2280e-05
11:79594255 C T 1.402791 -3.2719e-05
11:79605008 G T 0.667168 6.5610e-05
11:79615053 G A 1.289687 3.1915e-04
11:79624615 C T 0.684568 1.4339e-04
11:79634776 A G 0.031000 6.1142e-05
11:79645955 C T 0.067872 -1.4106e-06
11:79648501 A G 0.145335 5.0189e-05
11:79663436 T C 0.207154 -4.1552e-06
11:79665060 C A 0.044012 -9.3973e-05
11:79675591 G C 0.089274 4.1924e-05
11:79677179 T C 0.099437 2.1945e-04
11:79681322 A C 0.100992 4.3855e-06
11:79691815 G A 0.970139 -3.4981e-05
11:79697424 C T 0.078317 3.0480e-05
11:79708852 C T 0.039183 -7.2036e-06
11:79714779 G T 0.882965 -4.0687e-05
11:79723675 G A 0.826180 -1.9217e-05
11:79728336 A G 0.022292 9.3908e-05
11:79729315 G A 0.606563 9.0912e-05
11:79731693 A C 0.120427 1.1513e-05
11:79736680 T C 0.277849 7.8781e-05
11:79738029 T C 0.081666 -7.7013e-05
11:79739243 C T 0.022967 7.1065e-05
11:79739966 C T 0.460890 2.4788e-04
11:79741826 C T 0.029592 -3.1164e-05
11:79747557 A G 0.085279 -1.5154e-05
11:79747664 T G 0.070637 7.5168e-06
11:79750097 A G 0.086616 -1.4702e-05
11:79751763 A G 0.345520 8.1291e-05
11:79763807 A G 0.045337 -6.7308e-05
11:79766067 G A 0.081199 8.1282e-06
11:79767067 A G 0.338603 -8.6137e-05
11:79768810 A G 0.352492 -4.5829e-05
11:79772605 C T 0.124114 -5.2552e-05
11:79774868 A G 0.268544 8.0679e-05
11:79775544 A G 0.044561 4.3904e-05
11:79776079 T C 0.025538 8.5658e-05
11:79780065 T G 0.108856 -2.5616e-05
11:79784333 C A 1.063269 4.6494e-05
11:79788235 C T 0.291913 1.0713e-04
11:79789509 G A 0.740632 1.1884e-04
11:79792910 A G 0.074467 -2.1256e-05
11:79794951 G C 0.090972 2.0780e-05
11:79797471 T C 0.186553 -2.8281e-05
11:79799549 C A 1.131317 1.5964e-05
11:79808589 T C 0.082851 6.6531e-05
11:79808758 T C 0.021195 -1.3571e-05
11:79809030 A G 0.298314 5.6987e-05
11:79813530 T C 0.881141 3.6343e-06
11:79813838 G A 0.452396 -3.0043e-05
11:79815404 A G 0.337990 -3.4731e-05
11:79817252 G A 0.379549 -1.8995e-05
11:79834152 A G 1.768360 -1.8343e-06
11:79840901 C T 1.065976 4.9264e-06
11:79854703 A G 0.055866 -1.3419e-05
11:79864555 A G 0.098041 7.7423e-06
11:79866966 C T 0.065084 9.3220e-06
11:79873020 G A 1.010688 2.4337e-06
11:79874918 C T 0.072124 -6.9580e-05
11:79887348 T G 0.380912 1.4735e-04
11:79902911 T C 1.643298 -1.8127e-05
11:79905307 C T 0.373038 -4.1167e-06
11:79915204 A G 0.086022 -6.3485e-05
11:79916934 G T 1.967348 4.0934e-05
11:79919290 C T 0.142680 -2.5376e-06
11:79923599 C T 0.030182 9.1116e-06
11:79944140 G A 0.078524 -3.8950e-05
11:79949503 A G 0.666398 -1.6226e-06
11:79950154 T C 0.868953 -4.8610e-06
11:79961272 T C 0.084588 -4.3068e-05
11:79963011 A G 0.096418 1.7116e-05
11:79967504 C G 0.934718 3.7898e-05
11:79967803 A G 1.673364 2.7882e-05
11:79970089 A G 0.291680 -4.5087e-05
11:79977528 G A 0.268875 -3.6396e-05
11:79977728 A G 0.027936 3.5776e-05
11:79977861 C T 0.133219 -5.9702e-05
11:79981945 G A 0.060475 1.0127e-04
11:79982216 G C 0.211717 -3.0539e-05
11:79994214 A G 0.404093 -4.9232e-05
11:79999403 A G 0.560726 3.4534e-05
11:80008120 A G 0.251734 1.1295e-06
11:80008144 G A 0.076619 -3.1284e-05
11:80008247 G A 0.068602 6.3910e-06
11:80008298 T C 0.124134 -2.5708e-05
11:80009577 C T 1.244171 -1.3682e-04
11:80011522 G T 0.152700 2.7325e-06
11:80016310 T G 0.568409 -1.7902e-05
11:80019359 T C 0.693202 -3.9184e-05
11:80023603 C G 0.154731 -2.4788e-04
11:80026448 G A 0.027949 1.6413e-06
11:80028514 T C 0.119168 -4.4634e-05
11:80033632 G A 0.138860 2.3543e-05
11:80034556 G A 0.071153 3.0878e-06
11:80038214 A G 0.812636 -2.6140e-05
11:80040787 A G 0.185008 5.0992e-06
11:80051320 C A 0.137286 -9.2113e-05
11:80054365 C T 0.290897 -1.4834e-05
11:80055322 T C 0.098674 2.5124e-05
11:80059239 T G 0.050536 -7.0469e-05
11:80069592 T C 0.066684 -2.8842e-05
11:80069805 T G 0.405505 -4.1991e-06
11:80071091 G T 0.044058 -4.3952e-05
11:80072819 C T 0.891871 -3.4902e-06
11:80077022 T G 0.383424 -3.3078e-05
11:80078078 T C 1.372982 -6.9511e-05
11:80080639 T C 0.247281 -5.4267e-05
11:80084383 T C 0.102413 3.2665e-05
11:80087060 C T 0.058200 2.0344e-05
11:80087694 T C 0.033626 2.1562e-05
11:80088860 C T 0.180386 -4.0584e-05
11:80093030 G T 0.031812 4.2361e-05
11:80093245 T C 0.032707 -1.7222e-05
11:80094329 G A 0.057112 1.2950e-05
11:80094785 C T 0.163323 1.7061e-05
11:80094978 C T 1.584693 3.4387e-05
11:80095362 A G 1.022581 7.9902e-06
11:80096882 T C 0.081105 -5.6564e-05
11:80097498 C T 0.652938 -2.1706e-05
11:80100233 C T 0.299301 -1.4005e-05
11:80101742 A G 0.106474 -2.0386e-06
11:80105837 C T 0.100531 3.5233e-05
11:80109158 C A 0.696577 -1.6752e-05
11:80109720 C A 0.070585 3.5551e-05
11:80111368 C T 0.454769 -1.4835e-04
11:80111585 T C 1.171908 -6.8339e-05
11:80113376 A G 0.067099 4.1689e-06
11:80117619 C T 1.139463 6.2518e-05
11:80119093 C A 0.058297 7.1079e-05
11:80119913 T C 0.473253 3.4117e-05
11:80121780 G C 0.021195 1.4743e-04
11:80123785 C T 0.261588 9.1210e-06
11:80125819 G A 1.018913 1.2767e-04
11:80128387 A C 0.029228 5.3481e-05
11:80128709 C A 1.847235 -1.2246e-06
11:80129578 T C 0.169448 -4.1536e-05
11:80132624 A G 0.244856 -1.1682e-05
11:80133333 C T 0.036615 -1.3368e-04
11:80135175 A G 0.155926 -6.5259e-05
11:80140433 A G 0.251572 -2.4550e-05
11:80141770 T C 0.035573 -1.5496e-05
11:80142107 C T 0.331904 -4.0316e-05
11:80142212 T C 0.213655 -1.6877e-06
11:80146031 G T 0.194031 -7.2011e-05
11:80151983 T C 0.761333 -6.0208e-06
11:80157258 A G 0.111157 -2.7680e-06
11:80160252 T C 1.199393 -3.9493e-05
11:80164949 A C 0.075412 2.0257e-06
11:80166340 C T 0.033029 1.7167e-05
11:80171620 C T 0.061510 1.8581e-06
11:80171898 G A 0.091748 -9.4662e-05
11:80173899 C T 1.153222 -3.4275e-05
11:80182109 G T 0.185735 -2.3248e-06
11:80191699 G C 0.114666 1.1729e-05
11:80196545 T C 0.036619 3.4851e-05
11:80199763 T C 0.147221 -9.4489e-05
11:80201279 T C 0.047544 -1.3909e-05
11:80202514 C A 0.042295 2.2120e-04
11:80202876 T C 0.923851 -1.0418e-04
11:80207181 T C 0.039598 5.8089e-05
11:80207466 G A 0.637547 -7.0961e-05
11:80208949 G A 0.322514 -2.9663e-05
11:80224640 G T 0.144160 1.6428e-04
11:80226914 T G 0.037855 5.4201e-05
11:80231754 G A 0.266600 7.7356e-06
11:80235322 C A 0.040780 -1.0539e-04
11:80245270 T C 0.348756 -4.4166e-05
11:80256116 G A 1.185160 -4.1381e-05
11:80263438 T C 0.090112 -1.5075e-06
11:80266721 T C 0.023035 -6.3296e-06
11:80267914 C T 0.023444 -1.8408e-05
11:80281414 A G 0.404236 1.8414e-04
11:80288826 C T 0.038543 3.7858e-06
11:80292873 C G 0.196874 6.8720e-05
11:80297378 A G 0.700842 -3.9085e-05
11:80297987 A C 0.260605 -2.1177e-05
11:80312854 C T 0.192840 2.3819e-05
11:80326287 A G 0.048586 -4.2180e-05
11:80327833 T C 0.445418 1.6280e-04
11:80333160 T C 0.481725 -1.0554e-05
11:80334439 C T 0.145160 6.0245e-05
11:80344863 T C 1.041948 1.7401e-04
11:80345880 T C 1.815933 2.0753e-05
11:80346458 C T 0.033925 -1.1497e-04
11:80349513 A G 0.209822 -1.0654e-06
11:80358660 C T 0.256989 -3.2426e-05
11:80360324 A G 0.024561 -6.0645e-05
11:80370467 G T 0.717217 -1.1774e-05
11:80375749 G A 0.146121 -3.1477e-05
11:80377052 T C 0.021854 -3.3950e-05
11:80389990 C A 1.438199 -2.4174e-05
11:80397177 T C 1.461244 -2.6228e-05
11:80399178 C T 0.529152 -5.4406e-05
11:80403422 T C 1.363605 -1.5909e-05
11:80429446 T C 0.041500 -4.8515e-06
11:80433079 A G 0.918989 1.2701e-04
11:80437928 C T 0.033876 2.2317e-05
11:80440836 G A 1.787030 1.1650e-06
11:80447935 G A 0.196446 1.3031e-04
11:80460049 G A 0.026885 2.5355e-05
11:80462059 G T 0.035953 2.4406e-05
11:80469950 G T 0.832941 -1.1249e-04
11:80472609 C T 0.138818 -7.1869e-05
11:80474858 T C 0.033944 -8.3520e-05
11:80491084 G C 0.078245 3.9533e-06
11:80495525 G T 0.088538 -1.4558e-05
11:80500140 C T 0.162651 2.3370e-05
11:80506187 C T 0.935513 -7.1643e-05
11:80516582 T C 0.697993 -6.3884e-05
11:80527175 C T 1.302403 -7.2945e-06
11:80531125 C A 0.183768 4.3034e-05
11:80532868 T C 0.025229 -8.2173e-05
11:80533352 C A 0.321501 4.0845e-05
11:80534219 G C 0.063935 -3.0586e-06
11:80542512 A G 0.045996 9.8655e-05
11:80542837 C T 0.025528 3.8213e-05
11:80546081 G A 0.190753 1.7351e-05
11:80549066 G T 0.525367 -3.2597e-05
11:80553855 C T 0.030601 1.9779e-05
11:80557886 G A 0.037933 9.3565e-06
11:80561531 A G 0.034298 -4.7703e-05
11:80562738 A G 0.053610 2.8444e-05
11:80565213 T G 0.134861 -6.8462e-06
11:80566396 A C 0.739175 2.5134e-05
11:80570234 G A 0.053948 -3.2816e-04
11:80577828 A C 0.686207 -1.5325e-05
11:80584636 C G 0.140872 -6.3522e-05
11:80596050 G A 1.020935 9.6585e-06
11:80599925 C T 0.041731 -3.3008e-05
11:80607247 G A 1.092118 -8.9798e-07
11:80613270 G A 1.344391 -4.9835e-05
11:80622411 C T 1.339048 -4.6868e-05
11:80640561 G T 1.542232 -4.2059e-06
11:80642409 T C 0.193557 1.7351e-04
11:80643853 C A 1.130927 -2.7609e-05
11:80644946 G T 0.183700 5.3109e-05
11:80646646 A G 1.097782 -1.4794e-05
11:80648604 A G 1.084604 -1.4900e-05
11:80649150 T C 0.146127 -1.8730e-04
11:80650985 T C 1.318025 -6.7617e-05
11:80669572 A G 0.033347 -9.0722e-05
11:80672314 T C 0.049280 2.9935e-05
11:80675507 A G 0.104893 -1.1794e-04
11:80676612 T G 0.138529 -6.3442e-05
11:80676823 G A 0.024450 -6.2508e-05
11:80680409 G A 0.040445 -4.3312e-06
11:80692597 G A 0.100842 -3.4949e-05
11:80693838 T C 0.132670 -6.0989e-05
11:80694217 G A 0.026420 5.3190e-06
11:80695445 C T 0.264230 -8.8950e-06
11:80695889 G A 1.526425 1.3575e-05
11:80699022 A G 0.049368 1.1725e-05
11:80700597 T C 0.066223 -6.3657e-06
11:80703967 G A 1.824080 1.8783e-05
11:80704734 A G 0.084127 5.4646e-06
11:80705655 T C 0.112413 -7.6082e-05
11:80707611 T C 1.530719 9.9567e-06
11:80708436 A G 0.042743 -1.6283e-04
11:80708698 T C 0.230841 -5.2935e-06
11:80714305 T G 1.750684 1.4373e-05
11:80714563 T C 1.604401 1.0197e-05
11:80718383 C T 1.467898 -1.6979e-05
11:80722309 T C 1.386397 4.6359e-07
11:80727080 A G 1.111644 1.0437e-05
11:80728292 T C 0.283468 -6.8510e-06
11:80729376 T C 0.769974 -4.1506e-05
11:80733371 C T 0.021217 -2.0144e-05
11:80735316 G A 1.902790 -5.8891e-05
11:80740802 G T 1.302994 -2.4833e-05
11:80743059 C T 0.736189 -1.0406e-05
11:80743944 G A 0.034979 -5.7135e-05
11:80745207 C T 0.465736 5.8287e-05
11:80749275 C T 0.126123 -2.2392e-04
11:80757902 G A 0.991944 -2.8674e-05
11:80762654 T C 0.043363 -5.4057e-05
11:80769133 A G 0.318655 1.1134e-06
11:80772535 A G 0.350603 -3.1017e-06
11:80776396 A C 1.791198 -5.6388e-05
11:80777623 A C 0.023058 4.9134e-05
11:80783843 G A 0.124462 -3.5847e-05
11:80783880 T C 0.353706 5.8507e-06
11:80785899 G A 0.067937 4.4024e-05
11:80795986 C T 0.065762 1.6833e-06
11:80802343 C T 0.021795 8.7197e-06
11:80803005 G A 0.663698 -1.3474e-05
11:80803719 T G 0.055807 -1.6723e-05
11:80805072 G T 0.393651 -2.3703e-05
11:80813732 C T 0.847180 6.3332e-06
11:80825874 C T 1.168380 1.5513e-05
11:80826598 G A 0.040656 1.1249e-05
11:80829156 A G 0.021273 -1.7592e-05
11:80829809 C T 0.268330 4.7777e-05
11:80839429 T G 0.034002 4.6254e-06
11:80840831 G A 0.033934 9.8378e-06
11:80845340 G T 1.823337 8.6384e-06
11:80846962 T C 0.105211 -3.0723e-05
11:80851246 G A 0.543433 4.8390e-05
11:80852378 G T 0.043039 1.6893e-05
11:80854375 A C 0.308217 -1.5179e-05
11:80855190 C T 0.040517 -4.4888e-05
11:80861458 A G 0.058761 8.7393e-07
11:80868641 A G 0.116023 -6.8581e-05
11:80868996 C T 0.829958 4.3459e-06
11:80869337 A G 0.150707 -1.9836e-05
11:80874420 G A 1.731125 3.4929e-05
11:80892658 C A 0.025875 -4.7741e-06
11:80893965 G A 0.090514 -6.7903e-05
11:80901266 G C 0.162174 -9.3339e-07
11:80903615 G A 1.652792 6.0496e-06
11:80916359 C A 0.142281 4.7674e-05
11:80920667 C T 0.573943 1.8559e-05
11:80928809 C T 0.118798 1.6258e-05
11:80929734 T C 0.045658 8.4133e-05
11:80930194 A G 0.526097 3.0760e-05
11:80932310 A G 0.192285 1.7981e-05
11:80933861 G T 0.039212 2.4807e-05
11:80936250 C T 0.106370 3.5692e-05
11:80937323 G A 0.763550 8.8417e-05
11:80937354 A G 0.024966 5.0280e-05
11:80955005 C T 0.225301 3.9938e-05
11:80957243 T G 0.036781 -2.6215e-05
11:80965959 A G 0.061608 -1.9137e-05
11:80966038 G A 0.068245 3.0313e-05
11:80970385 C T 0.034100 9.2067e-05
11:80971498 G C 0.229536 -8.2613e-06
11:80971794 G A 0.207602 5.3834e-05
11:80979377 C T 0.085490 -6.1832e-05
11:80983379 C A 0.020549 -6.9798e-06
11:80985548 T C 0.177088 -5.7101e-06
11:80986806 C T 0.288310 1.7600e-04
11:80990735 C T 0.033727 -1.3719e-06
11:80994473 A G 0.138181 -5.0738e-05
11:80995368 T C 0.149593 -3.4552e-05
11:81003507 T C 1.764887 2.0068e-05
11:81006339 C T 1.145712 -1.7623e-05
11:81010755 C T 0.549843 7.0653e-05
11:81017127 T C 0.165089 2.1679e-05
11:81018652 T C 0.058531 3.7393e-05
11:81023270 C A 1.240468 -7.3506e-06
11:81029753 C A 1.593668 9.1142e-06
11:81042580 T G 0.410627 -1.7934e-05
11:81046318 T C 0.518551 -2.6561e-06
11:81049858 C T 0.062279 5.7267e-05
11:81051241 C T 0.363680 1.4386e-05
11:81052824 A G 0.052938 -1.9829e-05
11:81070823 T C 0.027173 -1.5635e-05
11:81073164 T C 0.101534 2.4093e-05
11:81073353 G T 0.038809 7.8435e-05
11:81076675 C T 0.157572 1.0664e-04
11:81082368 G A 1.325727 3.3821e-05
11:81101809 G A 0.032091 2.6816e-06
11:81109539 C T 0.090112 5.7374e-05
11:81110423 G A 0.133508 -2.5997e-04
11:81117959 A G 0.052883 -6.7134e-06
11:81123060 T C 0.529493 1.5913e-05
11:81131197 C T 0.087109 -5.9676e-06
11:81131602 G T 0.029170 9.0902e-06
11:81132183 G A 0.400623 6.2297e-06
11:81135730 C A 0.119593 -8.1213e-05
11:81137302 A G 0.026914 7.5266e-06
11:81144842 G A 0.061737 -1.3609e-06
11:81149130 C T 0.067012 4.5612e-05
11:81150232 A G 0.052036 -3.7210e-05
11:81150823 A G 0.077246 2.1927e-05
11:81151901 C T 0.947133 5.0432e-06
11:81152012 A G 0.075337 -2.3808e-05
11:81159235 G A 0.089482 -1.9675e-06
11:81164027 C T 0.025544 5.5550e-05
11:81173890 A G 0.049248 8.6503e-05
11:81180229 T C 0.033944 5.4602e-05
11:81182759 G A 0.035583 -8.9407e-06
11:81185824 C T 0.027268 -6.0517e-05
11:81192003 C T 0.526351 3.1551e-05
11:81192396 T C 0.117269 7.5584e-05
11:81193276 G A 1.049264 1.7352e-05
11:81194617 C T 0.525351 -8.7219e-06
11:81199721 C T 0.260082 -4.7721e-05
11:81200193 T C 0.042221 -8.6392e-05
11:81200423 C T 0.067294 -9.2376e-06
11:81205010 C G 0.131937 -3.1029e-05
11:81214432 C A 0.200217 3.4737e-05
11:81215913 C T 0.258622 -6.1544e-07
11:81219928 G A 0.060686 2.3291e-04
11:81223717 A C 0.749714 5.1987e-06
11:81226558 G A 0.202279 2.2558e-05
11:81228516 C T 0.108781 2.7114e-05
11:81229507 A G 0.111586 5.4439e-05
11:81229685 T C 0.451750 6.6619e-06
11:81231346 A G 0.435259 3.1353e-05
11:81241225 T C 0.546880 3.8395e-06
11:81253375 C T 0.195816 7.4662e-05
11:81258089 T G 1.040682 3.6196e-05
11:81261564 G A 0.043834 -3.1965e-05
11:81263034 A G 0.356257 -8.7371e-05
11:81275928 A G 0.253656 1.6974e-05
11:81276347 T C 1.323270 2.4470e-05
11:81277302 G T 1.912040 9.8173e-05
11:81280150 G A 0.036784 2.0747e-05
11:81291185 G A 0.248686 4.9016e-05
11:81291980 A G 0.025541 -1.4097e-05
11:81292669 A G 0.020283 -4.9180e-05
11:81294966 G A 0.041562 -1.7615e-04
11:81303903 A G 0.030916 -9.9413e-05
11:81319409 G A 0.023564 2.2214e-05
11:81321935 C T 0.051403 2.2953e-05
11:81334658 A G 0.026060 -6.4717e-06
11:81337817 C T 0.039377 -6.5118e-05
11:81340361 A G 0.353764 -6.2252e-05
11:81343825 T C 0.383401 -7.2806e-05
11:81355791 T C 0.069956 -4.3418e-05
11:81360306 T C 0.347059 2.2265e-05
11:81366365 C G 0.086941 -4.5290e-05
11:81381412 A G 0.021909 9.2986e-06
11:81393723 T G 0.022915 9.3699e-05
11:81401051 G A 0.027904 5.6804e-05
11:81405271 A G 0.041549 2.5225e-06
11:81415669 G A 0.048394 -2.5616e-05
11:81418372 A G 0.401191 -1.7517e-05
11:81424069 G T 1.116253 -6.7758e-06
11:81427445 C T 0.195466 -3.4717e-05
11:81429155 T G 0.142836 1.9617e-05
11:81430510 T C 0.254801 1.0039e-04
11:81430550 T G 0.025797 -4.8136e-05
11:81447667 C T 0.037174 8.1570e-05
11:81447843 A G 0.020361 4.7582e-05
11:81457102 T G 0.043642 -3.5038e-05
11:81470761 A C 0.185300 4.7123e-05
11:81471619 C A 0.519064 -1.5832e-05
11:81479846 C T 1.469514 8.1817e-05
11:81488517 G A 0.042883 4.7115e-05
11:81489841 C T 0.037729 -2.1591e-05
11:81490999 A G 0.052458 3.6962e-05
11:81492293 T C 0.626729 3.1174e-05
11:81527902 A G 0.667077 4.4866e-05
11:81528192 C T 1.704552 3.1581e-05
11:81533659 C G 0.197916 9.7860e-06
11:81536105 G C 0.103439 1.0251e-05
11:81536768 G A 0.070449 4.6615e-06
11:81537404 T C 0.030581 -5.1519e-05
11:81538276 C T 0.528288 1.3558e-05
11:81545552 G A 0.043308 -9.5307e-05
11:81551643 A C 0.036563 -2.8127e-05
11:81569926 C T 0.594511 6.2483e-05
11:81573763 T C 0.039491 -2.5117e-05
11:81581364 T G 1.902608 3.3319e-06
11:81582070 T C 0.020552 -1.1838e-05
11:81582279 G A 1.379237 4.7966e-05
11:81582691 G A 0.020312 -3.9072e-05
11:81588930 T C 0.026485 9.9939e-05
11:81591673 A G 0.103406 7.1550e-05
11:81596656 T C 0.029462 3.0835e-06
11:81599981 C T 0.173541 1.9297e-04
11:81601292 A G 0.181467 6.1906e-06
11:81605936 T C 0.097437 4.9892e-06
11:81607066 C T 0.313098 -4.0221e-06
11:81616446 A G 0.551508 -2.6018e-05
11:81640705 C T 0.025878 1.2542e-04
11:81651321 A G 0.030156 -2.4856e-06
11:81655517 C T 0.146231 7.8879e-06
11:81660856 G A 1.825366 -1.2261e-06
11:81660892 C A 0.180983 -3.9870e-05
11:81668280 C T 0.599413 -6.7686e-06
11:81669786 C T 0.086428 -1.3938e-04
11:81669864 G T 0.284753 2.1504e-05
11:81674489 T C 0.058557 3.0311e-05
11:81680580 A G 0.277950 -3.0399e-05
11:81685299 T C 0.038972 7.5889e-05
11:81689350 C G 0.108191 4.7942e-05
11:81700376 A G 0.547046 -1.4813e-05
11:81716724 C A 0.020062 -2.0138e-05
11:81726331 G A 0.084023 1.2344e-05
11:81726749 C T 0.051176 6.6764e-05
11:81732321 C T 0.038134 -9.5943e-05
11:81732715 G A 0.077690 -8.0006e-05
11:81733491 A G 0.384060 -1.1978e-05
11:81735948 G A 0.058495 -3.2597e-05
11:81744742 T C 0.025849 -6.6635e-05
11:81749790 T C 0.028056 -2.6640e-05
11:81751211 A G 0.126039 1.2784e-05
11:81756592 G A 0.052026 -4.7028e-05
11:81771199 A C 0.360752 -1.0618e-05
11:81773223 T C 0.085935 7.6921e-06
11:81774042 C G 0.523072 -6.0606e-05
11:81784244 A G 0.235239 2.5274e-05
11:81785602 G T 0.112400 -1.5257e-04
11:81787632 A C 0.174164 8.6766e-05
11:81800241 C T 0.024145 7.2635e-05
11:81810562 C T 0.090008 2.2281e-05
11:81817111 A G 0.217514 -2.9913e-05
11:81819489 C T 0.038102 4.5550e-05
11:81820302 T C 0.071377 4.5620e-05
11:81829941 A G 0.092725 -6.7845e-05
11:81830635 A G 0.111255 1.2942e-05
11:81842288 T C 0.054058 -7.4289e-06
11:81843545 T C 1.939460 1.0895e-04
11:81863413 G C 0.036028 -2.8823e-05
11:81877039 T C 1.305805 5.4832e-06
11:81879725 A G 0.254671 -3.0813e-05
11:81899681 C T 0.636612 -3.0061e-05
11:81903253 C T 0.228793 3.6881e-05
11:81913470 C T 0.024129 9.4208e-05
11:81916733 T C 0.066327 1.1086e-06
11:81926210 T G 0.048605 -2.1963e-05
11:81941369 C T 0.112313 -3.2765e-05
11:81948486 C A 0.165384 1.4456e-05
11:81950365 T C 0.406310 -3.2282e-06
11:81967461 T C 0.073727 -2.7821e-05
11:81981184 C T 0.029299 -5.9690e-05
11:81982366 T C 0.025544 -8.7756e-05
11:81984289 C T 0.029673 8.8850e-05
11:81984325 A G 0.024207 3.2085e-06
11:81986655 C T 0.280952 1.0359e-06
11:81987383 G A 0.066811 8.3861e-05
11:81987832 T C 0.576085 -5.3094e-05
11:81998848 T C 0.031075 2.7411e-05
11:82011901 T C 0.553768 -7.1627e-05
11:82019625 C A 0.062828 9.5045e-05
11:82023031 A G 1.253019 -2.1244e-07
11:82024333 T C 0.199153 4.6714e-05
11:82025477 T C 0.147886 -5.1265e-06
11:82025868 T C 0.020383 -5.6968e-05
11:82029164 T C 0.285629 -1.1822e-06
11:82042361 A C 0.041263 1.0567e-04
11:82044344 A G 0.056129 4.1688e-05
11:82050354 A G 0.134218 -8.6079e-06
11:82050445 G A 0.040909 2.9411e-05
11:82050955 T C 0.100518 -6.7361e-05
11:82051378 T C 0.028644 2.3585e-04
11:82065279 T C 0.086347 1.5709e-05
11:82074040 A G 0.447265 -4.5492e-06
11:82080116 A G 0.070306 1.6741e-05
11:82082981 T G 0.226430 -1.7781e-05
11:82083192 A G 1.921109 3.5085e-05
11:82085113 T C 0.161006 -3.2003e-05
11:82085999 A C 0.051078 -3.9873e-05
11:82086204 C T 0.042140 6.0747e-05
11:82086707 G A 0.038397 -8.3584e-05
11:82088489 A G 0.210367 -3.2528e-06
11:82101896 T C 0.048397 6.0205e-05
11:82108925 A G 0.123903 -3.8427e-05
11:82118985 A G 1.708122 -3.6927e-06
11:82119906 C T 1.585693 2.9378e-05
11:82150554 A G 0.043844 8.9900e-05
11:82151336 T C 0.054279 -4.2689e-05
11:82154982 T C 0.041380 -4.3172e-05
11:82161556 A G 0.044749 -3.8352e-06
11:82165069 T C 1.516127 2.9229e-06
11:82166463 A G 0.035947 -3.2745e-05
11:82167131 A G 0.235074 2.9231e-06
11:82169020 G A 0.058164 -4.2037e-05
11:82171000 G A 0.092355 1.2030e-04
11:82174612 C T 0.035797 -3.0212e-05
11:82182177 T G 0.379669 -5.0904e-06
11:82182327 C T 0.294747 -4.5860e-05
11:82196876 C T 1.928928 2.1531e-05
11:82207262 C G 0.086032 -7.9612e-06
11:82223986 G C 1.854785 -6.5481e-06
11:82224466 G C 0.186300 1.1928e-05
11:82232867 G A 0.032688 -2.6858e-05
11:82234281 T G 0.052471 8.8158e-05
11:82238794 A G 0.206556 -7.6855e-06
11:82239576 T C 0.049829 1.3882e-06
11:82241328 T C 0.291647 3.7642e-05
11:82247871 T G 0.031351 -2.5354e-05
11:82249168 G A 0.073588 -1.4536e-05
11:82252191 C T 0.227044 5.9806e-05
11:82257480 C T 0.055103 2.6108e-05
11:82259039 G T 1.468320 5.2868e-05
11:82260634 T C 0.745981 7.5984e-05
11:82262895 G A 0.039601 -8.2293e-05
11:82268963 T C 0.455064 1.1594e-05
11:82269603 A C 0.070043 1.3443e-05
11:82274956 G A 0.022422 -4.3098e-05
11:82275804 A G 0.071484 -9.3093e-06
11:82276533 T C 0.205008 1.4838e-05
11:82277302 A G 0.066869 3.1206e-05
11:82277395 C T 0.068135 2.6953e-06
11:82278486 G A 1.787838 5.0321e-05
11:82282260 G A 0.251390 -2.5519e-06
11:82285242 G A 0.054587 1.9522e-05
11:82294746 C A 0.092614 -8.4492e-05
11:82294925 A G 0.374281 8.9050e-08
11:82295724 T G 0.619880 -2.6436e-05
11:82298532 C T 0.087405 -6.1512e-05
11:82300314 T C 0.302186 1.2212e-04
11:82301140 C T 0.708093 -3.9493e-05
11:82311038 T G 0.034129 -4.1456e-05
11:82317852 C T 1.411221 5.2023e-05
11:82328843 A G 0.300946 -4.0745e-06
11:82332724 T C 0.248709 -2.5755e-05
11:82340626 G A 0.085795 3.9759e-05
11:82340750 C T 0.252620 -3.3287e-05
11:82342303 A G 1.770791 3.4089e-04
11:82349660 A T 0.041692 4.0304e-05
11:82351868 A G 0.629893 7.5463e-04
11:82354367 T C 0.096555 -5.6366e-05
11:82355063 C A 0.026664 6.9537e-06
11:82355489 T G 0.872770 3.2448e-05
11:82356932 T G 0.071666 6.4311e-06
11:82361914 C T 0.945182 4.2464e-05
11:82371026 T G 0.370389 -4.4345e-05
11:82376979 G A 0.092741 6.4134e-05
11:82378572 C T 0.028241 2.1497e-05
11:82378925 T C 0.231042 -9.3398e-05
11:82385090 G A 0.132690 -2.9716e-05
11:82385887 A C 0.109320 -2.8673e-05
11:82387459 G A 0.159373 -3.5610e-05
11:82397872 G A 0.038566 7.6209e-05
11:82402559 G T 0.184894 3.5580e-04
11:82404001 C T 0.020279 -1.2800e-05
11:82405037 A C 0.447836 -2.4781e-05
11:82405172 A G 0.028803 5.4641e-06
11:82407558 C T 0.480164 -6.5101e-06
11:82412113 C T 0.022821 -8.0618e-05
11:82412609 G T 0.039455 -6.3615e-05
11:82420011 A G 0.053175 -1.7674e-05
11:82421186 C T 1.073309 1.8742e-05
11:82422091 C A 0.246690 9.3337e-05
11:82424372 C T 0.221542 -5.6993e-05
11:82429186 T C 0.044681 4.5433e-05
11:82430424 G A 0.028439 4.5578e-05
11:82431346 A C 0.103624 -3.9935e-05
11:82433844 C T 0.046207 -5.4566e-05
11:82443672 G C 0.728473 -3.9643e-05
11:82443754 A G 0.034308 1.2785e-04
11:82461399 G C 0.486048 -9.9445e-06
11:82461657 G A 0.407368 5.9739e-06
11:82463747 C T 0.306691 2.1600e-04
11:82503515 T G 0.764651 4.0182e-05
11:82510852 A G 0.546137 5.0735e-05
11:82518095 T C 0.022357 9.3121e-05
11:82532777 G A 0.062279 -2.3374e-05
11:82533165 C T 0.049157 -3.5436e-05
11:82536108 C G 0.048501 -3.3662e-05
11:82554970 A G 0.027751 -3.6509e-05
11:82556853 G A 0.049459 1.7330e-04
11:82564294 G T 0.355945 1.2790e-05
11:82568940 C T 0.068674 -1.9843e-05
11:82577481 G A 0.022954 -6.8978e-05
11:82594244 A G 0.115802 8.7396e-08
11:82608184 C T 0.591428 2.6335e-05
11:82608890 C T 0.321011 7.8204e-05
11:82613260 C T 0.035609 4.3911e-05
11:82620671 T C 0.885662 6.3431e-05
11:82625814 A G 0.048125 2.1329e-05
11:82626912 A G 0.038245 -3.1363e-05
11:82633316 C A 0.118502 9.2149e-05
11:82641157 G A 0.941774 5.0107e-05
11:82641974 C T 0.068946 5.5336e-06
11:82644764 G C 0.040260 2.0066e-05
11:82644904 A G 0.991814 1.1858e-04
11:82668054 G A 0.048466 -1.7336e-05
11:82671930 G C 0.719771 5.8289e-05
11:82695011 A G 0.040692 -8.2543e-06
11:82722279 C T 0.049335 3.2820e-05
11:82723072 C T 0.614324 2.6479e-05
11:82723684 A G 0.203317 2.7192e-05
11:82726227 G A 0.158454 2.0133e-05
11:82758885 G A 0.042695 7.0077e-05
11:82759161 T C 0.042717 -7.4998e-05
11:82761970 C G 0.037820 4.1446e-06
11:82763572 G T 0.546533 4.0544e-06
11:82779736 T C 0.338697 2.7827e-05
11:82782978 C T 0.657524 2.6698e-06
11:82798226 T C 0.387890 1.2751e-05
11:82808160 T G 0.037774 3.0548e-05
11:82808956 T C 0.068119 6.5825e-05
11:82813674 G T 0.076048 -3.5321e-06
11:82820283 T C 0.269914 2.9476e-05
11:82822833 A G 0.140684 3.5396e-05
11:82823145 T C 0.113631 1.3191e-05
11:82826232 A C 0.078352 1.6697e-05
11:82826631 C T 0.101589 -4.1825e-05
11:82832146 T C 0.033366 -3.4558e-05
11:82832920 C A 0.390519 7.6755e-06
11:82840233 A G 0.031519 4.5994e-05
11:82850052 A C 0.455648 -3.9069e-06
11:82859017 T G 0.021685 3.5406e-05
11:82875359 A G 0.162366 -8.6428e-05
11:82880341 A G 0.164118 -7.5753e-05
11:82883261 G A 0.164219 -8.3293e-05
11:82895826 G A 0.065571 -5.2478e-05
11:82897094 A G 0.029442 -1.0126e-05
11:82898885 T C 0.050342 8.3869e-05
11:82908161 T G 1.334027 5.5111e-05
11:82911879 T C 0.695094 2.7269e-05
11:82911943 G A 0.047112 -1.4215e-05
11:82915798 G A 0.042513 7.6672e-06
11:82916499 G A 0.050046 8.8304e-05
11:82930245 C T 0.689885 1.1261e-05
11:82932495 T C 0.064792 1.1782e-06
11:82946192 G A 0.245729 -3.3079e-05
11:82957173 G A 0.041279 -6.1040e-05
11:82961874 A G 0.831208 5.3356e-05
11:82964099 T C 0.031890 9.5847e-06
11:82967963 C T 0.793534 3.8755e-05
11:82969562 A G 0.817573 5.4107e-05
11:82971514 A G 0.023181 2.9693e-05
11:82972855 C T 0.050222 -5.1827e-05
11:82996119 A G 0.039978 -4.6000e-05
11:83006620 A T 1.320628 1.5895e-04
11:83014813 C A 0.048514 1.8405e-05
11:83017343 T C 0.058164 -7.9505e-05
11:83018183 A G 0.088859 3.1506e-05
11:83037095 A G 0.393768 -3.1597e-04
11:83047269 A G 0.038147 -5.6556e-05
11:83048118 T C 0.024152 -8.7943e-05
11:83048555 C T 0.173187 5.4958e-05
11:83049303 C A 0.049884 2.2119e-05
11:83051869 C G 0.046992 9.1094e-05
11:83056929 A G 0.535883 -3.0063e-05
11:83057514 G T 1.470108 -4.4816e-05
11:83068304 C T 0.664110 -1.6124e-04
11:83069126 A G 0.030341 1.2420e-05
11:83111340 G A 0.034999 -1.8846e-04
11:83122673 C A 0.644279 -2.3411e-04
11:83129140 A G 0.181356 -2.5221e-05
11:83138968 A G 1.239660 -6.4015e-05
11:83140517 C T 0.689654 -5.9823e-05
11:83146510 T C 0.055321 -3.5037e-05
11:83161095 T C 0.022850 -3.3097e-05
11:83170355 G A 1.961148 -1.4234e-05
11:83170723 C T 0.068716 4.0919e-04
11:83175779 C T 0.544959 6.5110e-06
11:83179261 G T 0.103721 4.8071e-05
11:83179691 A G 1.261695 7.3810e-05
11:83179715 G A 0.080443 2.5306e-05
11:83192669 T G 0.029345 4.1838e-05
11:83194086 G A 0.045083 -1.2897e-04
11:83213411 C T 0.763683 4.8199e-05
11:83220575 G A 0.025051 -1.4306e-05
11:83222315 C T 0.044616 5.3458e-05
11:83229713 T C 0.409799 6.9827e-06
11:83246281 C T 0.446405 3.1451e-05
11:83258653 A C 0.368828 2.6244e-05
11:83262562 G A 0.455291 5.9226e-06
11:83269109 C T 0.080300 -1.1003e-05
11:83278913 G T 1.296308 -2.5972e-05
11:83279182 G A 0.841192 -3.4270e-05
11:83298061 C T 0.033652 -1.7056e-04
11:83313326 T C 0.057141 -2.6295e-05
11:83313356 G A 0.226226 2.2853e-05
11:83313633 T C 0.083312 4.5129e-06
11:83323391 T C 0.369305 1.4854e-05
11:83323613 A G 0.104348 5.9008e-06
11:83330080 T C 0.044522 -1.3510e-04
11:83344417 C T 0.024765 7.7083e-05
11:83344693 C T 0.303303 -1.6024e-05
11:83345255 G A 0.048281 -4.2734e-05
11:83357100 G T 0.614930 2.5887e-05
11:83373633 C T 0.643058 4.0218e-05
11:83407794 T G 0.363670 7.3343e-05
11:83413621 G A 1.965605 1.1445e-04
11:83433494 A G 0.037511 -6.3766e-05
11:83444010 T C 0.093224 3.1224e-05
11:83449860 C G 0.318415 -1.9420e-05
11:83455707 C T 0.255058 2.6858e-05
11:83462643 C T 0.032376 -2.4960e-06
11:83463013 C T 0.258910 7.1841e-05
11:83466751 C T 0.253711 8.1618e-05
11:83469212 G A 0.089433 4.9808e-05
11:83469530 T C 0.114452 -8.3124e-05
11:83470116 T C 0.035252 -7.1331e-05
11:83481114 C G 0.344264 2.7796e-05
11:83482085 T C 0.129197 -4.7139e-05
11:83487889 G T 0.389984 2.4554e-05
11:83497851 T C 0.044801 2.7134e-06
11:83499391 T C 0.101949 3.0144e-05
11:83503404 C T 0.861799 5.8612e-05
11:83510016 A G 0.083023 2.1804e-05
11:83516732 T C 0.090544 4.4658e-05
11:83523638 C T 0.255282 -4.7583e-06
11:83526126 T C 0.075970 -1.1901e-04
11:83529103 T C 0.270975 7.9630e-05
11:83534997 T G 1.240306 8.9995e-05
11:83538523 G A 0.088878 -7.0815e-05
11:83543747 T C 0.086074 -1.0468e-05
11:83544155 A C 1.441215 1.8704e-05
11:83551140 C A 0.111186 -6.8235e-05
11:83553972 G A 0.836878 2.7560e-05
11:83554576 C T 0.323777 -1.6439e-05
11:83555974 G T 0.059345 4.5486e-06
11:83558374 C T 1.335932 1.5431e-06
11:83558415 T C 0.096431 1.7645e-05
11:83558944 A G 0.081300 -1.5202e-04
11:83560886 C T 0.054327 -2.0310e-05
11:83561807 T C 0.719132 -2.7212e-05
11:83562296 T G 0.724501 -1.2804e-05
11:83564640 T C 0.473331 2.5407e-05
11:83568847 C T 0.455876 -4.2137e-06
11:83569256 A G 0.249465 -1.1703e-05
11:83575727 A G 0.112358 -4.8637e-05
11:83576460 C A 0.363031 -1.0642e-06
11:83577000 G C 0.037943 1.7265e-05
11:83577334 A C 1.585621 5.2177e-05
11:83578704 C T 0.662273 1.6836e-05
11:83580576 T C 0.452825 1.2010e-05
11:83581240 C T 0.061861 1.4982e-05
11:83586837 G A 0.781249 1.2168e-05
11:83586930 C T 0.053724 -7.9088e-05
11:83589426 G A 0.415658 -2.2107e-05
11:83592820 C T 0.093708 2.1857e-05
11:83604231 T C 0.443334 -2.5532e-06
11:83605054 G A 0.095250 1.9209e-06
11:83607345 T G 0.475347 -2.4713e-05
11:83610765 A C 0.037482 4.2881e-05
11:83613699 A G 0.029676 2.9068e-05
11:83615749 G A 0.569707 -1.0082e-05
11:83618835 C A 1.551875 4.6868e-05
11:83619016 T C 0.262633 4.4241e-05
11:83620787 G A 1.001756 -1.9713e-05
11:83635876 C T 0.106010 1.7488e-05
11:83636021 T C 0.147188 5.5599e-05
11:83636363 C A 0.249754 3.1371e-05
11:83637568 T C 0.398608 -3.8560e-05
11:83638938 G A 0.761944 8.8430e-06
11:83642842 T C 0.138782 1.8435e-04
11:83643689 A G 1.960236 -3.6939e-05
11:83647657 T G 0.032065 -3.7773e-05
11:83656015 C T 0.028832 -4.6015e-05
11:83657380 C A 1.971583 -2.1888e-05
11:83658053 C T 0.269677 1.0837e-04
11:83663828 G A 1.912008 -3.2385e-05
11:83667247 G A 0.229725 5.3748e-05
11:83680070 A G 0.138178 -1.7371e-05
11:83680201 T C 0.126110 -8.6495e-05
11:83685801 A G 0.233503 -2.2657e-05
11:83691250 A G 1.954813 1.2930e-05
11:83696238 T C 0.023207 -1.1443e-05
11:83706176 T C 0.325864 6.9050e-05
11:83715225 A C 0.022181 -6.5580e-06
11:83723654 T C 0.074120 -1.7101e-05
11:83730635 A G 0.079488 -1.2451e-04
11:83733136 G A 0.520327 -6.7897e-05
11:83735515 A G 0.142998 1.1954e-04
11:83745815 T G 1.587127 -2.2718e-05
11:83755480 C T 1.845158 3.2464e-05
11:83760635 T C 0.046989 7.1240e-05
11:83766970 T C 0.066544 1.0364e-05
11:83774430 G A 1.812094 7.4703e-06
11:83780608 T C 0.105136 1.6672e-05
11:83789540 G A 0.219601 -2.1245e-05
11:83794499 A G 0.070722 1.6542e-06
11:83799865 A G 0.210717 -1.9631e-05
11:83800903 A G 0.033438 2.4884e-05
11:83813627 C T 0.193661 7.2580e-05
11:83817360 C T 1.737756 -4.2042e-07
11:83822429 A G 0.072757 6.0778e-06
11:83831038 A G 0.034473 5.7259e-07
11:83838775 A C 0.034262 4.5373e-05
11:83839007 A G 0.146874 -7.9758e-05
11:83841293 T C 0.045032 -1.4304e-05
11:83846907 T G 0.067119 1.2777e-05
11:83847626 C T 0.028955 -7.3876e-05
11:83851709 G A 0.674211 2.5247e-05
11:83866510 A G 0.026628 1.2793e-05
11:83870121 A C 0.021610 4.8861e-05
11:83874121 T C 0.034577 -1.2335e-05
11:83874194 C G 0.034801 4.6123e-05
11:83878569 C A 0.034369 -6.3116e-05
11:83879844 A C 1.707804 -7.1782e-06
11:83887731 T C 1.536091 2.1074e-05
11:83891958 A C 0.030741 5.4849e-05
11:83898471 C T 0.025554 1.8236e-05
11:83906580 A G 0.053243 9.4778e-07
11:83909833 A G 0.080005 1.4332e-04
11:83916215 T C 1.815008 -4.0424e-05
11:83921677 G T 1.798883 -2.7068e-05
11:83925643 G A 0.069148 9.4325e-05
11:83925901 G A 0.038732 -7.0558e-05
11:83926691 G A 0.124663 -5.5513e-05
11:83935158 C T 0.048719 -6.0947e-05
11:83935838 A G 1.499518 -1.2001e-05
11:83951160 T C 1.374164 2.6202e-06
11:83957417 A T 0.066616 -1.6290e-05
11:83959317 C T 0.037287 -1.8612e-05
11:83960127 A C 0.083529 -1.2482e-05
11:83963528 G A 0.198338 1.6259e-05
11:83967962 A C 0.037644 -3.8548e-05
11:83968349 A G 0.080647 1.6747e-04
11:83971751 T C 0.162447 -1.3125e-05
11:83974381 G A 0.120473 -3.0505e-05
11:83977990 G A 0.166368 -2.0519e-05
11:83978524 C G 0.035807 2.1908e-05
11:83979308 A C 0.080485 -1.4569e-04
11:83982503 T C 0.056804 7.0651e-06
11:83986938 T C 1.607024 2.1454e-07
11:83996769 C T 0.233152 -3.5698e-05
11:84000775 G A 0.062111 -4.0149e-05
11:84005844 A G 0.265778 -1.0135e-05
11:84006951 G A 0.294033 -1.1017e-04
11:84009841 G A 0.264873 -9.0268e-05
11:84009844 T G 0.052643 -2.3101e-04
11:84010330 C T 0.204538 -5.3288e-05
11:84025940 C T 0.429799 -2.2717e-05
11:84027768 A C 0.288323 -2.7430e-05
11:84040934 A G 0.067181 6.7686e-05
11:84041398 C G 0.356974 4.2850e-05
11:84041716 A G 0.667359 1.6464e-05
11:84043981 G A 0.197520 -1.4390e-04
11:84051729 A G 0.069329 2.7008e-05
11:84055553 C T 0.521232 1.7430e-05
11:84058307 C A 0.505341 1.6693e-05
11:84064182 G T 0.341216 7.7192e-06
11:84071479 G A 0.032383 -3.3615e-05
11:84084748 C A 0.032230 -3.9404e-05
11:84095952 C T 0.033626 -3.5339e-04
11:84113430 C T 0.075785 4.6039e-05
11:84120020 C T 0.220893 -5.6294e-05
11:84126303 C T 0.225518 8.3127e-06
11:84130767 G A 0.142648 -7.3009e-06
11:84130972 T C 0.022902 6.2814e-05
11:84139937 G A 0.338756 9.3037e-06
11:84146759 A G 0.059018 -8.9147e-05
11:84148078 T C 0.075529 1.0590e-05
11:84148119 T C 0.387666 -4.0934e-05
11:84148386 C G 0.179409 -5.5492e-05
11:84157083 G A 0.121187 -9.6198e-06
11:84172362 G A 0.059897 1.7113e-05
11:84173531 T C 1.603707 -8.2167e-06
11:84175228 A G 0.065262 3.7826e-05
11:84177441 G A 0.160960 2.5779e-05
11:84179690 G A 0.083929 2.1543e-05
11:84180786 T C 0.561126 -2.5970e-06
11:84194630 A G 0.041669 -2.0417e-05
11:84194972 G A 0.042834 -3.6331e-05
11:84200479 T C 0.060332 6.0943e-05
11:84206867 G A 0.996813 3.3728e-05
11:84213870 C T 0.338116 7.4933e-05
11:84214811 T C 0.030257 -6.6594e-05
11:84216552 T C 0.137880 -4.0316e-05
11:84230490 C G 0.058209 5.7672e-05
11:84236872 A G 0.047726 1.2897e-05
11:84252650 T C 0.195096 -2.3190e-05
11:84255321 A G 0.248998 -1.5351e-05
11:84261884 T C 1.968390 -4.5919e-05
11:84267218 A G 0.087963 -1.4479e-05
11:84286016 T C 0.606686 -2.6279e-06
11:84290798 A G 0.056853 -3.8994e-05
11:84290872 C T 0.035298 -5.2942e-05
11:84298081 G A 0.160045 -2.7262e-05
11:84306057 A T 0.171762 -1.5821e-05
11:84307632 A G 0.056476 7.0125e-06
11:84312564 G A 0.129009 4.9321e-06
11:84321748 C A 0.507957 2.9053e-05
11:84323331 G A 0.205161 -2.1790e-05
11:84326225 A G 0.118201 7.5747e-05
11:84343726 A G 0.250157 7.0508e-05
11:84350646 G A 0.164326 3.1809e-06
11:84350860 G A 1.801896 4.3398e-05
11:84357982 T C 0.051439 -4.3834e-05
11:84360096 T C 0.789429 1.5828e-05
11:84360489 A G 0.133167 -3.1798e-05
11:84361792 G T 0.022253 2.0972e-05
11:84371220 T C 0.032003 3.0397e-05
11:84378128 C T 0.133848 1.9101e-07
11:84378342 G A 0.038530 3.4635e-05
11:84379042 T G 0.314309 2.3376e-05
11:84379626 C T 0.035661 8.7994e-06
11:84379671 G A 1.033133 2.1843e-05
11:84380275 C T 0.434191 -1.4897e-05
11:84384235 A G 0.099674 1.4517e-05
11:84389139 G A 0.229867 -1.7730e-06
11:84399744 A G 0.076506 4.9609e-05
11:84400871 C T 0.255084 -4.9593e-06
11:84410699 C T 1.343956 3.4107e-06
11:84417846 C T 0.374953 -2.1063e-05
11:84430761 T C 0.062659 9.8601e-06
11:84432185 T C 0.573904 -1.5489e-06
11:84448853 G T 0.190302 2.2613e-05
11:84479339 C T 0.076999 7.3854e-06
11:84493597 G A 0.201853 1.9185e-05
11:84494304 G A 0.622545 -6.9080e-06
11:84500034 G T 0.169970 -6.5266e-05
11:84521369 G A 0.049417 -3.8655e-06
11:84527498 G T 0.426700 -3.2628e-06
11:84530538 A G 0.261098 2.2677e-05
11:84546912 T C 1.248800 -1.0998e-05
11:84557455 G T 0.103565 1.3049e-04
11:84579535 G C 0.041912 2.1910e-05
11:84586109 T C 0.023642 3.2284e-07
11:84593102 C T 0.177442 -7.4024e-05
11:84593655 C G 0.024746 -1.0346e-04
11:84595781 G T 0.902147 1.7098e-05
11:84601792 C T 0.217160 -2.1366e-05
11:84604871 C A 0.173206 3.8659e-06
11:84611106 A C 0.223577 1.0853e-05
11:84611160 C T 0.179214 -4.1920e-05
11:84612560 T C 0.312543 -4.0501e-07
11:84613479 T C 1.024395 6.5533e-06
11:84614647 C A 0.028157 5.8256e-05
11:84615112 A G 0.034149 1.6602e-05
11:84615609 C T 0.103342 -5.3498e-05
11:84619140 C T 0.075905 -5.8403e-05
11:84628985 C T 0.282653 -3.0868e-05
11:84629013 T G 1.061513 -2.0200e-05
11:84629700 G A 0.022152 1.3538e-05
11:84663249 C T 0.225849 -1.9493e-05
11:84665664 T G 0.158779 -2.0691e-05
11:84665769 T C 0.566650 8.5785e-05
11:84667581 T G 0.685292 2.0803e-05
11:84674001 A G 0.217274 2.1180e-05
11:84674348 A G 0.059784 1.2289e-04
11:84678080 A G 0.038186 -3.4089e-05
11:84683107 G A 0.068852 9.8694e-06
11:84694230 G A 0.052941 -2.7343e-04
11:84704861 C T 0.032600 1.1848e-05
11:84708137 C T 0.940372 1.5295e-04
11:84732898 T C 0.078622 8.0235e-05
11:84735715 T C 1.243444 1.0018e-04
11:84749449 T C 0.125516 -8.0727e-06
11:84760269 T C 0.780561 -6.8945e-05
11:84774494 A C 0.070413 -7.1941e-06
11:84785991 A C 0.526614 -6.1754e-05
11:84788454 T C 0.781752 -5.6221e-05
11:84806409 T G 0.051861 -4.9283e-05
11:84822321 C G 0.462886 -3.2251e-05
11:84837883 A G 0.093659 1.7765e-05
11:84838574 T C 0.051387 3.7818e-05
11:84845241 C T 0.102796 3.7350e-05
11:84848796 T C 0.287447 5.6913e-06
11:84860850 A G 0.042243 1.5028e-04
11:84871677 C T 0.023246 -2.4754e-06
11:84911146 C T 0.052799 -2.7678e-05
11:84922784 T C 0.036505 -2.5571e-05
11:84952634 T C 0.065623 -6.1012e-05
11:84954241 G A 1.837336 3.8328e-06
11:84964393 A G 0.042941 1.9253e-05
11:84968659 A G 0.240306 -1.6571e-05
11:84969308 C T 0.034269 8.9597e-05
11:84971275 C T 1.751106 4.8023e-06
11:84974223 G A 0.080475 -1.0985e-04
11:84975539 C T 0.413697 -4.6379e-05
11:84977145 C G 0.029598 -1.5586e-05
11:84992252 T C 0.050257 3.4803e-05
11:85000684 T C 0.046132 5.2321e-05
11:85013268 A G 0.051406 3.7917e-05
11:85017476 G A 0.127071 6.0972e-05
11:85032787 G A 0.033340 6.9087e-05
11:85035566 C T 0.228692 4.7325e-06
11:85071510 T C 1.335419 2.4984e-06
11:85095011 G T 0.035005 3.0817e-05
11:85106244 A T 0.043204 -9.3419e-05
11:85120648 T C 0.133663 1.7220e-05
11:85135557 C T 0.082656 1.1469e-05
11:85141534 C T 0.450588 1.2018e-03
11:85149780 C T 0.052266 -2.6966e-04
11:85159102 G A 0.133842 -9.6647e-06
11:85159172 A G 0.090531 7.5284e-05
11:85164751 T G 0.932498 -1.4411e-04
11:85180145 C T 0.083841 -2.3717e-05
11:85192678 G A 0.039306 6.8578e-05
11:85193486 A C 0.059676 9.2584e-06
11:85204471 A C 1.814142 2.7216e-05
11:85220773 C T 1.678479 1.5099e-05
11:85220981 A G 0.081384 1.6743e-05
11:85252045 G C 0.040968 -1.8418e-04
11:85288658 G C 0.085500 -3.0613e-05
11:85290912 A G 1.890576 2.9911e-05
11:85300458 A G 0.082523 3.4702e-05
11:85306943 T C 0.084727 6.6347e-05
11:85317186 C A 0.250468 -1.0413e-05
11:85328692 C T 0.045681 -8.9921e-05
11:85347173 T C 0.057979 -2.2739e-06
11:85350113 C T 0.104942 -2.0307e-05
11:85355231 A C 0.023558 2.6954e-05
11:85367289 T C 0.388208 1.0105e-05
11:85392715 G T 0.078138 8.1797e-05
11:85392873 G T 0.238991 -5.7728e-06
11:85393231 T G 0.119681 2.3911e-05
11:85395652 A G 1.372739 -8.1467e-05
11:85396880 C A 0.029358 -1.5494e-04
11:85397361 T G 0.048693 -7.4248e-05
11:85420401 A G 0.040371 -2.4644e-05
11:85421392 G A 1.319350 -2.2828e-04
11:85428419 C T 0.051095 2.6466e-05
11:85431756 A G 0.059297 -1.5745e-05
11:85431954 T G 0.020724 2.6986e-05
11:85432961 G A 0.057038 7.7439e-06
11:85435730 T C 1.320570 -1.5142e-04
11:85436500 C T 1.320547 -1.8530e-04
11:85436868 C G 1.278541 -1.1845e-04
11:85437226 C T 0.053581 -2.3365e-04
11:85437499 C T 0.020981 7.1769e-05
11:85438710 C T 0.060261 2.3221e-07
11:85445365 C G 0.028430 9.4763e-06
11:85445734 C T 0.041299 -1.0092e-05
11:85447891 G A 0.062932 7.4619e-05
11:85448679 A G 0.057249 1.4756e-06
11:85448905 G A 1.382635 -2.7416e-04
11:85450895 C T 0.042477 -1.6401e-04
11:85451134 C T 0.047693 -1.0214e-04
11:85451304 G C 0.099761 1.9607e-05
11:85451961 T C 0.040838 -1.6268e-05
11:85459170 A G 0.064853 8.0903e-05
11:85461417 T C 0.032558 -3.5190e-06
11:85463682 C T 0.058761 -2.6400e-04
11:85463823 A G 0.196949 -3.2359e-05
11:85475845 C A 1.386715 -1.2678e-04
11:85482036 G T 0.047703 -3.6089e-05
11:85498447 G C 0.457427 -1.2602e-05
11:85510563 G A 0.073954 -1.1121e-05
11:85526690 T C 0.324948 -3.2018e-05
11:85534546 A C 0.426508 1.0569e-05
11:85540836 G T 0.030893 1.8849e-05
11:85565397 A G 0.502929 1.4611e-04
11:85566966 C G 1.124578 3.6261e-05
11:85567836 T G 0.358772 -1.0312e-04
11:85569683 G A 0.021948 -2.2587e-05
11:85581567 G T 0.061880 -2.9713e-05
11:85584303 G A 0.085305 3.4294e-05
11:85594972 C T 0.359616 -8.6668e-05
11:85603014 C T 0.576485 -1.1201e-05
11:85620823 C T 0.636128 -2.7012e-06
11:85621729 G C 1.180743 -2.0665e-06
11:85630411 T C 0.257330 3.8756e-04
11:85634734 C A 0.760502 8.8463e-05
11:85646284 C T 0.405281 5.8791e-06
11:85648966 A G 0.020234 -1.5361e-06
11:85652869 C T 0.069706 -4.8811e-05
11:85655765 A G 0.060277 4.5649e-05
11:85677471 G A 0.259082 8.3475e-05
11:85683554 A G 0.324666 -4.1938e-05
11:85685574 T C 0.433026 -1.0200e-04
11:85696297 C A 0.027229 -4.2187e-05
11:85703888 T C 0.047657 3.4861e-05
11:85726818 C T 1.615700 9.5079e-06
11:85733958 A G 0.055561 5.6578e-05
11:85746207 A G 0.064922 -1.1992e-05
11:85768968 C T 0.077080 -6.4555e-05
11:85771956 T C 0.099989 3.6606e-06
11:85783218 T G 0.076054 -6.7167e-06
11:85783738 A C 0.465460 7.8727e-05
11:85786468 A G 0.067664 -3.6135e-05
11:85787824 T C 1.378581 -1.1630e-05
11:85800279 A G 1.301566 -5.7454e-06
11:85826002 C T 0.118817 -4.8411e-06
11:85838808 A G 0.867956 2.5943e-05
11:85845222 T C 0.102462 -2.5666e-05
11:85845910 T C 0.033607 1.6985e-05
11:85847881 C T 0.403158 -1.3391e-04
11:85850243 T C 1.006553 -1.9458e-07
11:85851421 T C 0.055230 9.2145e-05
11:85851867 G C 0.063808 -3.6144e-05
11:85856706 T C 0.129833 1.2275e-05
11:85863473 A G 0.131479 3.3778e-06
11:85866571 G A 0.258102 -1.6693e-05
11:85867708 G C 0.110602 -6.6529e-05
11:85868640 C T 1.254204 -2.2307e-05
11:85875937 T C 0.025625 6.9620e-05
11:85880076 G A 0.273231 -9.4994e-05
11:85883303 T C 0.598770 -2.6062e-05
11:85884263 G A 0.052974 6.4049e-05
11:85886994 G A 0.949639 -5.6792e-05
11:85888003 A G 0.021406 -1.3411e-04
11:85900244 C G 0.046125 1.6936e-05
11:85905467 A G 1.077372 -9.7958e-06
11:85905749 A G 0.933238 7.5487e-06
11:85918153 G A 0.036115 3.7509e-05
11:85920981 A G 0.203632 2.7618e-05
11:85922070 G A 0.982999 9.2447e-05
11:85955662 C T 0.081316 3.0008e-05
11:85956148 T G 0.032123 -3.4563e-06
11:85956478 T G 0.072971 4.3526e-05
11:85964627 T C 0.820546 -1.6115e-05
11:85966586 C T 0.821967 -9.7736e-06
11:85969547 T C 0.066983 -6.6771e-06
11:85975893 G C 0.134118 -1.1979e-04
11:85983703 G A 0.146994 1.4963e-05
11:85994238 G A 0.078674 -1.0749e-04
11:85994731 T C 0.618559 -4.8813e-05
11:86006472 A G 0.059796 -4.9875e-05
11:86011868 A G 1.133761 -5.0159e-05
11:86031805 G C 1.250634 -5.1117e-04
11:86034414 G A 0.148178 3.4097e-07
11:86034708 A G 0.462744 1.8119e-05
11:86037696 A T 0.596813 -6.1600e-05
11:86038744 T C 0.124192 -9.7190e-05
11:86039086 A G 1.125718 -8.8839e-05
11:86039123 T C 0.251254 -6.7529e-05
11:86047817 T C 0.040432 -4.4975e-05
11:86055901 C T 0.322290 -4.1955e-05
11:86059423 C T 0.216842 2.5370e-05
11:86064757 A G 0.336351 -5.4332e-05
11:86073216 T G 0.045642 2.0679e-05
11:86081120 A G 0.090407 -2.1764e-05
11:86084909 G A 0.138259 -9.1988e-05
11:86094947 A G 1.096769 -4.2386e-05
11:86111834 A C 0.043311 -4.8852e-05
11:86123556 G A 0.211584 -3.4368e-05
11:86126337 G T 0.045580 2.1802e-05
11:86140441 T C 0.542349 -9.1698e-05
11:86148517 G T 0.045775 -3.8985e-05
11:86149354 T C 0.777169 5.2553e-05
11:86151166 A G 0.127636 -3.4945e-05
11:86158235 T C 0.063588 1.2422e-05
11:86161147 C A 1.535332 -1.9458e-05
11:86161388 G C 0.651085 8.1728e-05
11:86168312 G A 0.053704 9.9689e-05
11:86174889 G A 0.159665 -8.7933e-05
11:86180014 G A 1.894909 3.3896e-05
11:86193506 A G 0.662445 6.4839e-06
11:86195052 G T 0.051010 1.1248e-04
11:86200948 T C 0.166653 -3.3613e-05
11:86204129 C T 0.027884 -2.7312e-06
11:86204138 T G 0.064451 5.0675e-06
11:86208334 C T 1.895746 2.7509e-05
11:86212428 G A 0.026291 4.1924e-05
11:86216685 A G 1.385196 1.0034e-04
11:86218408 T C 0.041698 -7.4595e-06
11:86221742 G A 0.510648 -8.3905e-05
11:86225828 T C 0.389448 -8.4803e-05
11:86229951 G A 0.036125 6.3231e-05
11:86231072 G T 0.073234 -2.6149e-08
11:86258974 T C 0.022425 -1.3550e-04
11:86259279 G A 0.231072 -1.7896e-05
11:86261325 G T 0.027521 -8.6132e-06
11:86263113 G A 0.513157 9.7909e-06
11:86267678 A G 0.633704 4.8082e-05
11:86268073 C T 1.420818 -3.0810e-06
11:86268113 C T 0.070725 -1.5050e-05
11:86278766 T C 0.059608 -1.3356e-05
11:86285825 A G 1.101414 4.2442e-05
11:86288007 T G 0.063867 7.9379e-05
11:86288287 C T 0.110927 3.2524e-05
11:86292548 A G 0.106818 1.3131e-04
11:86293927 C T 0.708376 1.9681e-05
11:86317733 C A 0.107736 1.8593e-06
11:86319931 G A 0.654509 2.6189e-05
11:86321529 G A 0.021143 -1.8309e-06
11:86321718 G C 0.185332 5.3111e-05
11:86321810 C T 0.170736 4.0182e-05
11:86339950 T G 0.109632 -1.3225e-05
11:86352172 G T 0.963060 6.2863e-06
11:86353920 A G 1.602087 -5.6390e-05
11:86354526 T C 0.117276 7.6896e-06
11:86369046 A C 0.148074 2.7318e-05
11:86376458 A G 0.209153 -3.7077e-05
11:86377298 C A 0.063854 -1.3813e-05
11:86385959 G A 0.059874 -8.2376e-05
11:86387026 A G 0.338006 -2.2687e-05
11:86400957 G T 0.408478 3.3672e-05
11:86401281 A G 0.353761 -5.3482e-05
11:86405073 C T 1.749590 2.1621e-05
11:86405148 G A 0.049864 -2.7498e-05
11:86406084 T C 0.160207 -2.1853e-05
11:86410303 C T 0.157987 -7.7973e-06
11:86412682 T C 0.211766 -3.1419e-05
11:86414027 G A 1.073640 9.7285e-06
11:86414282 G A 0.957247 1.5552e-05
11:86416932 C T 0.114851 -2.4196e-05
11:86424211 T C 0.112167 3.8619e-05
11:86425031 G T 0.054353 7.9540e-05
11:86426766 C T 1.915990 -9.2792e-05
11:86427342 C T 0.335283 5.7298e-05
11:86427738 T C 0.091822 7.1149e-05
11:86431430 A G 0.034963 1.6556e-05
11:86436642 A G 0.071296 3.6492e-05
11:86437498 T C 0.047466 -1.9547e-05
11:86438123 C T 0.106367 6.9328e-06
11:86438884 A G 0.538474 4.8383e-06
11:86442110 G A 0.055152 -1.0528e-05
11:86444547 C T 0.657907 1.7446e-05
11:86448839 C T 0.309963 1.1643e-05
11:86452908 C T 0.325085 1.0343e-05
11:86453661 T C 0.095221 -4.7220e-05
11:86453947 C T 0.476846 2.6143e-05
11:86472678 A C 0.039478 -8.1667e-05
11:86473951 G T 0.049381 -2.2527e-06
11:86477152 A C 0.103088 -6.9513e-05
11:86478020 G A 0.697389 -3.0990e-05
11:86480916 C T 0.300115 -5.8735e-06
11:86483432 G T 0.534387 -2.9493e-05
11:86486701 G A 0.063646 9.0015e-05
11:86486856 A G 0.049923 -7.6702e-05
11:86490370 T G 0.161103 -2.1429e-05
11:86500030 T C 0.062938 -5.0378e-05
11:86502292 T C 0.402324 -2.4288e-05
11:86506584 T C 0.026378 4.7601e-06
11:86508094 A C 0.256784 -1.7717e-05
11:86527652 T C 0.035979 7.4698e-05
11:86530107 A G 0.034665 2.4477e-05
11:86532404 C T 0.112524 -1.2859e-04
11:86534341 A G 0.070374 -6.0293e-05
11:86542769 G A 0.109330 -9.3519e-06
11:86555189 G A 0.139691 -1.0132e-05
11:86555491 C T 0.782674 -1.6955e-05
11:86572473 A G 0.810516 -3.3897e-05
11:86576296 C T 0.697389 -1.2127e-04
11:86577351 T C 0.160376 -1.8576e-05
11:86578492 G A 0.287119 -1.2895e-05
11:86579348 G T 0.024109 1.2677e-05
11:86580309 T G 0.071017 6.3252e-06
11:86580592 G A 0.076402 1.3074e-04
11:86581026 G C 0.158993 5.3088e-06
11:86581460 G T 0.099927 6.4095e-05
11:86584676 A G 0.040442 9.3382e-06
11:86584946 G A 0.991223 -2.7225e-05
11:86585722 C T 0.865889 -1.8593e-06
11:86596572 G A 0.039997 -4.1665e-05
11:86603490 G A 0.450394 -1.4354e-06
11:86605459 C T 0.040390 3.2956e-05
11:86607800 G A 0.037268 1.5674e-05
11:86609096 T G 0.125419 -8.8883e-05
11:86612582 G A 0.107603 9.4470e-06
11:86612756 G T 0.051228 1.0858e-05
11:86617648 A C 1.351992 1.0686e-06
11:86617736 A G 0.041153 -1.4494e-05
11:86618821 C T 0.466096 2.5307e-05
11:86621300 G A 0.331197 -3.0934e-06
11:86623913 G A 1.432003 2.1298e-06
11:86625896 C T 1.051997 6.8894e-05
11:86627378 G A 1.964719 -3.4493e-05
11:86628005 T C 1.616346 -1.8480e-06
11:86629194 C A 0.041649 -1.9658e-05
11:86637689 T C 0.220718 2.7464e-05
11:86638518 T C 0.043568 -1.6599e-05
11:86641010 C T 0.062309 1.3815e-04
11:86642522 A G 1.379652 1.4240e-06
11:86644389 T C 1.724897 -1.2426e-05
11:86648209 T C 0.571353 -1.9324e-05
11:86657419 G A 0.133939 1.9745e-05
11:86659524 A G 0.028657 4.4875e-05
11:86662182 A C 0.044356 1.6091e-05
11:86663296 A G 0.041046 1.0177e-04
11:86665664 G A 0.031915 -3.1646e-05
11:86668289 A C 0.111612 -1.4740e-05
11:86669075 T C 0.024139 1.7203e-05
11:86685696 T G 0.142959 6.9313e-05
11:86688719 G A 0.026414 -1.4097e-04
11:86690211 A G 0.056210 8.9672e-05
11:86690691 T G 0.279599 4.6937e-06
11:86690905 G A 0.055077 -1.7870e-05
11:86690915 T C 0.779523 2.4094e-05
11:86700800 C T 0.111917 -2.5372e-04
11:86701240 A G 0.032337 1.1807e-05
11:86704510 G T 0.288891 -1.6542e-06
11:86710510 C T 1.562677 8.0997e-05
11:86714320 T C 0.041961 1.2032e-04
11:86722099 C A 0.040552 4.4421e-05
11:86724005 C T 1.638134 -1.9128e-05
11:86727285 G T 1.600591 6.1127e-07
11:86727597 T C 0.129889 2.5826e-05
11:86731386 T C 0.046275 -4.1194e-05
11:86741740 T C 0.323264 -1.1758e-06
11:86745135 A G 0.054375 7.3208e-05
11:86746906 T C 0.023100 1.1974e-04
11:86749775 G A 0.392655 -1.0650e-05
11:86789285 A G 0.163826 -1.2363e-05
11:86795186 A G 0.034071 1.8328e-05
11:86795718 C A 1.115974 -2.7782e-05
11:86800797 C T 0.056645 -2.5957e-05
11:86822132 T C 0.028722 5.6246e-05
11:86823051 G A 0.900093 -2.4456e-05
11:86823491 A C 0.178821 5.6216e-05
11:86841620 A G 0.301605 -3.3437e-05
11:86842503 C A 0.184618 -1.0296e-05
11:86849091 A G 0.940044 -5.0204e-07
11:86851593 A G 0.201805 -1.0522e-05
11:86857850 G A 0.324702 -2.3613e-05
11:86864382 C T 0.038196 7.2886e-05
11:86882599 A C 0.625830 -4.3701e-05
11:86885927 G A 0.099528 -1.9716e-05
11:86891895 T C 0.059563 1.6379e-04
11:86895066 A G 0.029871 5.7941e-05
11:86898316 T C 0.308622 -1.6619e-05
11:86902785 C T 0.054074 -3.7385e-05
11:86918677 A G 0.047508 -2.7840e-05
11:86932035 A G 0.184404 5.5484e-06
11:86937311 G A 0.301206 -1.2341e-05
11:86942895 G A 0.042828 3.7113e-04
11:86947175 A G 0.113144 -3.7163e-05
11:86947520 T C 0.028589 -2.5667e-05
11:86951302 C T 1.422048 5.8711e-06
11:86960108 T C 0.107957 2.0543e-05
11:86962871 A G 0.261780 5.7819e-05
11:86966333 T C 0.069070 -1.5356e-05
11:86968612 G A 0.084464 -9.4103e-06
11:86977437 C T 0.829679 1.6619e-05
11:86977649 G A 0.087009 6.2824e-07
11:86984776 T G 0.049787 -4.3943e-04
11:86985581 A G 1.053902 -9.5134e-06
11:86990544 T C 0.844928 2.1685e-05
11:86990628 A C 0.208932 -7.5422e-05
11:87008028 G T 1.353154 5.9962e-06
11:87012002 T C 0.086788 1.4517e-05
11:87013438 A G 1.386527 -1.2680e-05
11:87020470 A G 0.042214 1.0782e-04
11:87032287 C G 0.041906 6.7896e-05
11:87043255 A G 0.090365 -1.9641e-07
11:87043300 C T 0.043435 -1.7281e-05
11:87049431 C T 0.752570 1.1129e-05
11:87057640 G C 0.270926 2.0953e-05
11:87064265 T C 0.029971 7.2310e-07
11:87064689 A G 0.043714 4.9456e-06
11:87065948 T C 0.039141 5.5615e-05
11:87077292 G T 0.021341 6.5343e-06
11:87078130 A G 0.042954 2.4750e-05
11:87079349 C T 0.192129 -2.1896e-04
11:87082266 A G 0.045934 -3.4208e-05
11:87082490 G A 0.141219 -4.0972e-05
11:87089657 T C 1.428641 -1.4913e-05
11:87095556 G A 0.023253 -1.7259e-05
11:87095703 T C 0.086756 3.9240e-05
11:87101830 G A 0.021834 4.7039e-05
11:87108393 A G 0.031299 1.0162e-04
11:87108509 C T 0.809504 6.2013e-06
11:87110387 C A 0.303880 1.8947e-05
11:87123541 A C 0.037706 5.5389e-05
11:87126235 C T 0.042175 1.7732e-05
11:87130422 C A 0.113024 3.4509e-05
11:87135096 G A 0.049579 -1.2546e-05
11:87144275 G T 0.033753 9.1315e-05
11:87146033 C T 0.093526 6.7926e-06
11:87147821 C T 0.038355 -4.7074e-05
11:87148604 T C 0.130836 7.7025e-05
11:87155217 C T 0.108863 -1.0629e-05
11:87159595 A G 0.026612 -4.1613e-05
11:87166723 G A 0.030776 2.4701e-05
11:87167745 C A 0.922673 2.2108e-05
11:87174790 C T 0.450342 9.2652e-05
11:87176668 A G 0.048595 -3.3624e-05
11:87180109 G A 0.105565 7.2625e-05
11:87183807 T G 0.804826 2.0372e-04
11:87185142 A C 0.395135 3.3057e-05
11:87185714 T C 0.064444 -1.1270e-05
11:87189383 T C 0.031477 8.1447e-05
11:87198357 G A 0.398085 1.1398e-04
11:87199974 G C 1.489161 9.9896e-05
11:87202527 T C 0.164248 4.6272e-05
11:87219679 A C 0.024119 7.5298e-05
11:87219718 G T 0.335939 2.2100e-04
11:87220986 A G 0.370493 1.0019e-04
11:87222624 A C 1.228225 1.3875e-04
11:87224182 T C 1.087710 3.4830e-05
11:87225875 G C 0.050345 -7.5872e-06
11:87229048 T C 1.474461 9.8783e-05
11:87230773 A G 0.197257 -1.8822e-05
11:87233771 C T 0.065428 6.0355e-05
11:87234503 G T 0.043285 -7.1415e-05
11:87236355 G T 0.027777 1.8503e-05
11:87240389 A G 0.032324 4.4662e-06
11:87249072 A C 0.047544 -6.1480e-05
11:87250658 G A 0.050325 -6.7073e-05
11:87258129 C G 0.154874 5.9077e-05
11:87269716 A C 0.169756 -5.5011e-05
11:87284615 T C 0.024109 1.9590e-05
11:87290372 G A 0.411380 -5.6996e-06
11:87291204 C T 0.041166 4.0340e-06
11:87307023 T C 0.204807 5.2460e-06
11:87307276 C T 1.354400 1.7931e-05
11:87307553 G A 0.924588 2.6587e-05
11:87311847 C T 0.152664 -5.1017e-06
11:87322429 A G 0.078612 -7.4725e-05
11:87323007 G C 0.261075 5.0035e-05
11:87326574 A G 0.405385 -1.7783e-05
11:87328903 G A 0.058206 -1.1333e-05
11:87335182 A G 0.020455 1.7328e-05
11:87336636 T G 1.342313 3.5077e-05
11:87338590 G T 0.043581 -1.1390e-04
11:87340208 A G 0.059209 -6.5904e-05
11:87348982 C T 0.079226 7.3847e-06
11:87349110 C T 0.030497 -1.1488e-04
11:87351856 T C 0.033256 -2.5458e-05
11:87371077 T C 0.079196 2.9306e-05
11:87371453 T C 0.026021 -3.0444e-05
11:87372550 G C 0.039351 9.3054e-06
11:87382931 A G 0.632584 3.0736e-06
11:87385256 G A 0.039095 1.8845e-05
11:87385719 G A 0.082559 5.7044e-05
11:87388230 A C 1.929960 8.2883e-05
11:87391446 G A 0.381081 -1.3192e-05
11:87396431 G C 0.041127 1.8831e-05
11:87405568 C T 0.023924 8.4081e-05
11:87405761 C T 0.335679 -8.8634e-05
11:87407227 G C 0.053393 5.9489e-06
11:87407665 G A 1.929054 7.4145e-05
11:87421426 G A 0.247638 -1.6474e-07
11:87421759 C A 1.529489 4.9459e-05
11:87422333 G A 0.023512 -2.7684e-05
11:87423994 G T 0.233525 -6.6232e-05
11:87426788 C G 1.928382 4.7516e-05
11:87427110 A G 1.920138 6.4854e-05
11:87427885 T C 0.304559 -1.7926e-04
11:87428895 C T 0.324494 -1.3709e-04
11:87429756 G A 0.052007 -1.4475e-05
11:87433472 G A 0.229397 -1.1465e-05
11:87436261 T C 0.065201 -5.0523e-05
11:87437512 C T 0.343839 3.7788e-05
11:87438465 A G 0.090589 -3.0206e-05
11:87438597 C T 0.176166 -2.4585e-05
11:87439167 C T 0.021075 -1.3511e-05
11:87439442 A G 0.055541 -1.2807e-05
11:87440123 G T 0.063273 8.4285e-05
11:87446773 C A 0.092150 2.2058e-05
11:87456154 G A 0.042295 2.3096e-05
11:87457818 A G 0.024619 -2.6036e-05
11:87465611 A C 0.028900 3.7722e-06
11:87466602 G A 0.132362 6.1809e-06
11:87479288 G A 0.026482 1.2870e-06
11:87483873 T C 0.056288 -6.5820e-06
11:87485108 A G 0.191327 -5.3557e-06
11:87486596 A G 0.036839 7.2570e-06
11:87487469 G C 1.430539 -5.5340e-05
11:87489538 A G 0.095360 -4.2449e-05
11:87491226 G T 0.074104 -4.1770e-05
11:87511026 A G 1.722206 -2.9566e-05
11:87512730 T C 1.644376 -6.4894e-05
11:87518453 C A 1.512751 -5.8231e-05
11:87525106 A G 0.061780 -6.8846e-05
11:87525265 T C 1.782044 -3.9082e-05
11:87528230 G T 0.100803 -2.4359e-05
11:87528700 C A 0.054259 2.0342e-05
11:87536657 C A 0.093062 -3.0688e-06
11:87538754 C T 0.022253 -1.1194e-04
11:87548852 T C 0.127857 2.9365e-05
11:87556431 A C 0.331985 2.9080e-05
11:87566926 A C 0.043464 2.2304e-05
11:87569689 C T 0.150376 3.8563e-05
11:87570677 G C 0.054113 3.2379e-05
11:87578934 C A 0.388153 -9.6824e-06
11:87588698 C T 0.307782 -2.1093e-05
11:87592256 A G 0.131411 -1.2761e-05
11:87593401 C T 0.238212 -1.4113e-05
11:87595309 A G 0.108262 1.2157e-05
11:87597790 C T 1.106208 -1.5636e-05
11:87598975 C T 1.562099 -8.4176e-05
11:87607113 A C 0.190451 -4.6024e-06
11:87609858 T C 0.163157 3.4197e-05
11:87610338 G A 1.351713 -4.1420e-05
11:87610692 A G 0.411217 7.6073e-07
11:87613189 A C 0.086373 -1.3753e-05
11:87615093 G T 1.924708 -3.2572e-04
11:87620816 T C 0.067132 -6.5936e-05
11:87621158 A G 1.787682 3.1134e-05
11:87623709 G A 1.629546 -3.0114e-05
11:87627108 A G 0.081465 -3.3137e-05
11:87628127 C T 0.060881 -5.1921e-06
11:87632877 A G 0.032899 -8.0798e-05
11:87634389 G A 0.584995 8.4440e-06
11:87635102 G A 0.867161 -2.7074e-05
11:87636606 C T 0.186063 -1.6860e-06
11:87642436 T C 0.184219 -1.6121e-05
11:87645549 T C 0.484899 2.2069e-05
11:87646872 C T 0.256671 -6.0824e-06
11:87653786 G A 0.045505 1.0645e-06
11:87653970 A G 0.265460 -1.4172e-05
11:87656123 G A 0.253350 1.0912e-05
11:87664122 G A 0.779273 -7.5085e-06
11:87667086 A G 0.050127 -2.1833e-05
11:87667346 G C 0.101595 6.4157e-05
11:87667815 T C 1.249056 8.9160e-06
11:87668321 T G 0.141200 -4.6033e-05
11:87668824 T C 0.686541 -5.4834e-05
11:87669065 G A 0.302933 2.3485e-05
11:87670195 A C 0.085172 1.2300e-04
11:87671044 C T 0.185511 3.2470e-06
11:87673427 C A 0.444269 5.3616e-04
11:87674035 C T 1.614502 4.3298e-05
11:87674827 T C 0.885058 -1.8021e-05
11:87675020 T C 0.139879 1.3187e-04
11:87678242 A G 1.652714 -2.1461e-04
11:87679663 G A 0.798221 1.1271e-05
11:87679844 A G 0.073516 2.2149e-05
11:87681231 G A 0.124442 -1.8554e-04
11:87685765 T C 0.111245 1.3109e-04
11:87686782 C A 0.066742 -8.6549e-05
11:87738464 G T 1.654837 6.2122e-05
11:87742982 A G 0.046041 9.1259e-05
11:87744730 A G 1.454535 -6.2593e-06
11:87746295 T G 0.068852 -5.5351e-05
11:87759936 G C 0.038271 2.2370e-05
11:87766860 T C 0.037472 9.5773e-06
11:87771111 G A 0.093783 -3.4934e-05
11:87772634 T C 0.034609 1.4816e-05
11:87776503 G A 1.456875 -3.9475e-06
11:87784020 A G 0.057343 8.8100e-06
11:87784344 A G 1.399614 7.8532e-06
11:87790526 G T 0.215729 -7.4623e-06
11:87791402 G A 0.080154 -6.2013e-05
11:87808205 A G 0.064347 -2.2848e-05
11:87816043 A G 0.110219 -7.1212e-07
11:87818834 T C 0.031059 -8.4117e-06
11:87819427 C T 0.306289 2.2418e-05
11:87819562 T C 0.255048 4.4890e-07
11:87827053 T C 0.020299 5.2656e-05
11:87827258 T C 0.038008 -3.1150e-05
11:87835210 A G 0.165985 -9.0612e-05
11:87836784 G A 1.194401 -5.8842e-05
11:87838722 C G 0.095802 9.2066e-07
11:87838878 A G 0.022097 -3.6406e-05
11:87847018 T C 1.823593 1.4834e-05
11:87847567 C G 0.091167 -5.9607e-05
11:87856826 G T 0.414483 -6.7648e-06
11:87871288 A C 1.758088 -4.9728e-05
11:87871325 A G 0.114361 -5.7490e-05
11:87877435 G A 0.031763 4.9265e-05
11:87882438 G A 0.039780 1.0489e-04
11:87885082 G A 0.741882 -2.1460e-05
11:87885448 G A 0.621172 -1.0065e-05
11:87885542 T C 0.022383 -7.8224e-05
11:87894675 T C 0.048245 7.5036e-05
11:87898246 A G 0.554582 4.6309e-06
11:87898662 G T 0.048459 2.1370e-05
11:87902494 G A 0.046236 5.2569e-05
11:87904006 C A 0.174797 3.0312e-05
11:87905990 C T 0.166419 -5.1226e-05
11:87908216 A G 0.186676 -4.9428e-05
11:87908346 G C 0.606702 -2.0987e-05
11:87908448 G A 1.710222 -4.2108e-05
11:87908502 A G 0.028443 1.8833e-06
11:87926216 G T 0.093072 2.8919e-05
11:87936773 G C 0.524202 -1.6544e-05
11:87937371 T G 0.529531 -8.6925e-07
11:87940844 C T 0.694039 1.2189e-05
11:87947490 A G 0.165985 -8.7955e-06
11:87948259 C T 0.377325 8.8474e-07
11:87963242 T C 0.053006 -2.2858e-05
11:87964966 A G 0.855204 3.3410e-05
11:87965406 T C 0.701368 5.4935e-05
11:87965949 C T 0.041354 -2.0682e-06
11:87969500 T G 0.208673 3.3033e-05
11:87971779 A G 0.492715 -3.2380e-05
11:87972822 A G 0.333608 -2.2539e-05
11:87980439 T C 0.159126 -2.8832e-05
11:87983002 G T 0.368334 6.6592e-05
11:87986123 A C 0.046852 3.4858e-05
11:87986666 A C 0.166153 -3.8230e-05
11:88007482 T G 0.311365 -2.2281e-05
11:88011309 A G 1.336240 2.4011e-05
11:88015382 T C 0.039134 -6.0525e-05
11:88015717 C T 0.184687 -2.8803e-05
11:88019219 A G 0.072354 -1.0921e-04
11:88023563 G A 0.063143 2.5235e-05
11:88027209 C T 0.077035 -1.1823e-04
11:88030931 A G 0.218858 -9.2746e-07
11:88032419 G A 0.841565 -1.1728e-05
11:88038751 T C 0.314341 8.8604e-06
11:88045583 G A 1.688726 2.6779e-06
11:88053979 C T 1.610831 3.6122e-05
11:88060200 T C 0.339648 3.3648e-05
11:88074485 G C 0.023428 9.6282e-05
11:88077479 A G 0.980347 -5.8223e-06
11:88078534 G A 0.049420 -4.1660e-05
11:88083628 G A 0.110450 1.4637e-04
11:88083639 A G 0.187624 -1.5353e-05
11:88093476 C T 0.603246 9.8807e-05
11:88097834 A G 0.034317 -3.0816e-05
11:88101049 C T 0.250605 2.0944e-06
11:88101618 T C 0.267557 1.1494e-04
11:88108533 C T 1.606368 -1.9272e-05
11:88118162 T C 0.084837 -4.4588e-05
11:88137912 C T 0.677139 -3.9148e-05
11:88139680 C T 0.079446 -2.6613e-05
11:88151795 A G 0.073211 -2.7559e-07
11:88153024 A C 0.102786 1.7741e-05
11:88153343 G A 0.112939 -4.3349e-06
11:88154619 A G 0.374871 2.2364e-04
11:88163688 T C 0.027378 -1.2296e-06
11:88172264 T C 0.097522 -1.6000e-05
11:88172300 C G 0.047164 7.9664e-06
11:88172306 T G 0.063682 3.0826e-06
11:88173285 G A 0.376020 1.0638e-04
11:88174422 T G 0.025476 1.1125e-04
11:88189661 A G 0.985920 2.9666e-05
11:88205793 G A 0.026096 -2.9822e-05
11:88208783 A G 0.031162 1.1324e-06
11:88217284 A C 0.026093 -7.1301e-05
11:88217662 T G 1.415158 8.3426e-05
11:88219490 A G 0.036774 -2.6820e-05
11:88226396 T C 0.284198 6.5087e-05
11:88244625 A C 0.045051 -5.6626e-05
11:88248204 A G 0.340483 1.3288e-05
11:88248964 G A 0.992811 1.6961e-05
11:88250666 G A 0.081946 -3.0404e-06
11:88257930 C T 0.272023 -9.9265e-05
11:88266290 C T 0.610052 9.3811e-06
11:88270912 A G 1.345481 6.1113e-05
11:88271811 A G 0.359266 -1.5566e-05
11:88273814 A G 0.049881 4.2286e-06
11:88274730 A G 0.962969 9.3529e-05
11:88281206 A T 0.023464 -6.8667e-05
11:88282047 G A 0.023012 1.4862e-05
11:88285784 A G 0.067226 -6.1927e-05
11:88285887 G A 0.233149 -7.7556e-05
11:88289220 T C 0.136338 4.3372e-05
11:88293346 A C 0.521437 -3.3514e-05
11:88313217 T C 0.207391 -2.2201e-05
11:88323540 G A 0.137902 -1.0497e-05
11:88335499 C T 0.031614 9.3702e-06
11:88338165 A G 1.872974 4.7368e-05
11:88340782 T C 0.039072 9.4928e-05
11:88349663 A G 0.036674 4.4195e-05
11:88358544 G A 0.498473 2.4910e-04
11:88374557 C T 0.083374 -8.7598e-05
11:88377404 A G 1.795290 4.9583e-05
11:88378610 T C 0.372168 1.4401e-05
11:88384526 T G 0.051692 6.2386e-05
11:88395396 G A 0.639316 4.6097e-05
11:88398893 G A 0.028566 -2.9404e-05
11:88408271 T C 0.120018 -2.2927e-05
11:88408393 C T 0.056320 -2.8885e-05
11:88416133 T G 0.035534 -6.4359e-05
11:88422049 T G 0.086438 -7.8621e-05
11:88423240 A G 0.021000 1.4710e-05
11:88425171 C T 0.140833 -9.4370e-07
11:88428488 T C 0.069180 3.9564e-05
11:88433782 C T 1.366591 4.7502e-05
11:88438821 A C 0.026625 -3.1716e-05
11:88456827 C T 0.306237 9.6525e-06
11:88465605 T C 0.022863 4.6131e-06
11:88469411 T C 0.026502 -1.0081e-04
11:88470519 G T 0.051721 3.9157e-05
11:88474100 G A 0.096548 1.2429e-04
11:88477562 G A 0.133284 3.4048e-06
11:88488237 A C 0.050468 6.0813e-06
11:88504534 T C 0.054256 -1.3504e-04
11:88512713 C G 0.056233 -9.7815e-07
11:88516786 G A 1.548578 2.2516e-05
11:88518776 T C 0.044726 -5.0329e-05
11:88527354 T C 0.031198 -4.5025e-05
11:88533991 A G 0.068868 5.5754e-05
11:88554644 T C 0.088073 2.1047e-05
11:88557991 G A 0.564186 -8.9743e-05
11:88577006 G A 0.775806 9.5942e-05
11:88577125 T C 0.044467 -4.8985e-06
11:88599826 G A 1.341122 2.0738e-05
11:88634197 T G 1.187208 -7.8586e-05
11:88635730 A G 0.042815 -1.1660e-04
11:88637741 C T 1.963868 -5.6760e-05
11:88640057 G A 1.919496 2.4480e-05
11:88648588 C T 0.802012 6.1083e-05
11:88659324 G A 1.967465 -1.2505e-04
11:88667039 A G 0.060011 -2.9401e-05
11:88668140 G A 1.966890 -1.0943e-04
11:88689346 T G 0.034058 3.9128e-05
11:88694072 C T 1.030218 -7.0333e-05
11:88707138 A G 0.036008 -4.5257e-05
11:88745416 T C 0.045947 -5.5607e-07
11:88745552 C T 0.058537 -2.1802e-05
11:88757749 G A 0.031633 -4.6563e-05
11:88758591 G A 0.028111 -7.2931e-07
11:88765884 C T 0.032029 1.8377e-05
11:88776675 C T 1.821912 -8.0994e-06
11:88787788 C A 1.656074 -6.5883e-06
11:88795782 A G 0.023707 3.1049e-05
11:88826813 C T 0.741651 1.2655e-04
11:88856782 G T 0.688736 1.1704e-04
11:88858479 C T 1.868505 2.7270e-05
11:88869948 C A 0.031146 2.1548e-05
11:88870925 G C 0.031114 2.9631e-05
11:88891114 G A 1.141602 -1.4443e-04
11:88901170 C T 1.022373 -1.1014e-04
11:88907621 A G 1.831175 -1.2281e-05
11:88911696 A C 0.734608 -2.0248e-05
11:88921896 A G 0.091082 5.3311e-05
11:88923423 C T 0.100206 -3.2486e-05
11:88933250 T C 0.968643 8.0761e-05
11:88935820 C G 0.193956 -1.5296e-05
11:88957690 C A 0.102079 -3.0655e-05
11:88960790 A G 0.211863 1.0815e-05
11:88976963 C T 0.026417 4.7618e-05
11:88985940 T C 0.143514 -5.3197e-05
11:89005253 C A 0.672987 1.1967e-04
11:89011046 A G 0.578630 2.5518e-05
11:89018458 C T 0.087814 6.0839e-06
11:89026617 T G 0.094646 -3.5790e-05
11:89037936 C T 0.761668 8.2333e-05
11:89052471 T C 0.038069 -6.9280e-05
11:89054871 G C 0.024366 -3.6866e-05
11:89062444 T C 0.286541 -2.6124e-05
11:89065017 T C 0.105536 6.9176e-06
11:89065817 C T 0.027569 -1.1434e-04
11:89070497 A G 0.135416 -3.1730e-05
11:89089488 G A 0.052649 -3.0078e-06
11:89092855 T C 0.030578 1.9478e-05
11:89099263 T C 0.133582 -5.5770e-05
11:89107245 C T 0.082069 4.8981e-06
11:89111430 T C 0.884399 -2.0755e-05
11:89116538 G A 0.024746 8.2573e-05
11:89123768 T C 0.159964 -3.6668e-05
11:89133079 A G 0.023619 5.4876e-05
11:89133449 T C 1.979370 -5.6267e-06
11:89170515 C T 0.887126 -1.4212e-04
11:89201627 A G 0.889505 6.6243e-06
11:89204459 C T 0.045333 -2.3879e-05
11:89206677 A C 0.129921 -7.8666e-05
11:89212392 A G 0.060436 6.2332e-05
11:89214884 G T 0.185566 -7.0480e-05
11:89217496 T G 1.889580 5.7343e-05
11:89223931 A G 1.384644 1.2543e-05
11:89224058 A G 0.026706 -4.8400e-05
11:89227911 T G 0.212486 -1.1879e-05
11:89231284 A C 1.332167 -6.1344e-06
11:89232161 C T 0.258826 6.9018e-05
11:89234026 T C 1.632016 2.4630e-05
11:89237846 C T 0.326211 7.3080e-05
11:89256540 A G 0.036612 -1.8363e-05
11:89273025 A G 0.037277 -3.8058e-05
11:89273380 T G 0.785959 -4.7023e-06
11:89276796 T C 0.022409 6.0138e-05
11:89296364 G A 0.894731 -2.3665e-05
11:89316998 A C 0.712808 -1.6107e-05
11:89326690 A G 0.056638 -3.7231e-05
11:89333834 C A 0.027122 1.7925e-04
11:89339666 A G 0.082728 1.4796e-05
11:89345025 C T 0.710765 2.1180e-05
11:89365352 C T 0.074204 3.0878e-05
11:89374013 T G 0.771512 -1.5954e-05
11:89385711 C T 0.117707 -6.5360e-05
11:89392089 C T 0.036615 -3.6344e-05
11:89393495 G A 0.763203 -3.3686e-05
11:89397819 T C 1.591632 -3.6150e-05
11:89398245 C A 0.089781 9.9907e-05
11:89403414 T C 1.826541 -1.6712e-04
11:89404380 G A 0.067138 -7.8491e-05
11:89406461 A G 0.772440 -1.6724e-05
11:89413781 G C 0.769104 -2.0857e-05
11:89423137 G A 0.395255 -9.0080e-06
11:89426926 T G 0.074539 1.6005e-05
11:89441300 A G 0.054032 -3.8549e-05
11:89447375 T C 0.206907 -5.4493e-05
11:89455444 C T 0.779850 -1.6391e-05
11:89466052 C T 0.289365 1.2274e-05
11:89654258 A G 0.047605 -2.3238e-04
11:89655491 A C 0.035096 -5.0415e-05
11:89655497 A G 1.690868 -1.7005e-04
11:89655645 C T 0.389506 -1.0113e-05
11:89657005 C T 0.069342 -7.7959e-06
11:89833736 T G 0.195988 -1.6620e-05
11:89851689 T G 0.082234 -5.7692e-06
11:89859797 G A 0.241296 -4.2155e-05
11:89864492 G T 0.265275 2.0504e-05
11:89866143 G A 0.366056 2.3795e-05
11:89867563 T C 0.108531 -5.7481e-05
11:89868755 A G 0.686171 -1.5090e-04
11:89875437 A G 0.170168 -7.4536e-05
11:89880604 A G 0.075623 1.2987e-07
11:89895025 T C 0.082799 -1.1627e-05
11:89896537 G A 0.037290 5.4985e-05
11:89899691 C T 0.037251 -1.6340e-05
11:89902154 G A 0.238894 -6.0894e-05
11:89904238 A C 0.253165 -4.1035e-05
11:89905236 C T 1.895977 -3.1486e-05
11:89905610 G A 0.138282 6.3906e-05
11:89916226 G A 0.041046 1.0719e-05
11:89920925 G C 0.819539 6.9686e-05
11:89921664 T G 1.140921 -3.9440e-06
11:89921719 A T 0.046489 -4.5392e-06
11:89923899 A G 0.027287 3.0024e-05
11:89928426 C T 0.048206 1.2334e-04
11:89928611 G T 0.886772 -5.5198e-05
11:89942062 C T 1.002814 -1.0197e-04
11:89945150 T C 0.221922 -1.0282e-04
11:89953381 C A 0.167646 -8.3951e-06
11:89953493 T C 0.395553 1.1686e-04
11:89954921 T G 0.637398 -4.2044e-05
11:89957837 G A 0.415547 2.9376e-06
11:89962734 G A 1.412029 8.6643e-06
11:89964688 T G 0.040445 -3.0221e-05
11:89969179 C A 0.229403 -4.9485e-05
11:89970603 T C 0.560136 8.9783e-05
11:89971247 T G 0.103127 4.8765e-06
11:89976345 T C 0.037290 -1.9931e-05
11:89976756 T C 0.085535 -1.5988e-04
11:89978710 A G 0.271731 5.8750e-06
11:89989239 C G 0.036057 -1.0375e-05
11:89993121 T C 0.392139 -1.3563e-05
11:89997524 T C 0.211568 1.4002e-05
11:90007668 G A 0.034230 -2.6885e-05
11:90015854 A G 0.088018 -1.8976e-04
11:90016778 A G 1.376361 3.5615e-05
11:90016813 T G 0.183512 1.8115e-05
11:90019303 G A 0.036602 -2.1856e-06
11:90022029 C G 0.309904 -6.2521e-06
11:90038696 G A 0.237839 -6.5538e-05
11:90040733 A G 0.091676 -4.6836e-05
11:90042221 C T 0.603236 5.4200e-05
11:90050965 G A 0.142239 3.8006e-05
11:90055941 G C 0.838543 -7.8629e-05
11:90069703 T G 0.022662 -8.3124e-05
11:90073685 A G 0.268713 -9.1134e-06
11:90074128 G A 1.130992 -2.5207e-05
11:90075366 G C 0.084760 1.0365e-04
11:90077263 A G 0.040325 3.3271e-05
11:90096706 G A 0.077989 7.8592e-05
11:90098137 T C 0.258427 5.1954e-05
11:90111623 T C 0.075139 -2.2113e-06
11:90131225 C T 0.028910 1.4480e-04
11:90141701 T C 0.229251 -1.6476e-05
11:90158171 G A 0.032720 -3.1566e-05
11:90160612 G C 0.105480 -8.5594e-06
11:90164980 A G 0.107344 -2.8538e-05
11:90167431 C T 1.735322 -9.4958e-06
11:90171659 T C 0.037511 2.2532e-05
11:90179161 C T 0.048784 -1.4600e-06
11:90180419 T G 0.260407 3.3808e-05
11:90186711 G A 0.039468 4.6896e-07
11:90186852 A G 0.145322 -6.1187e-05
11:90189924 G A 0.714069 2.5475e-05
11:90201007 G A 0.053321 8.1394e-06
11:90204901 G A 0.265937 3.1033e-05
11:90214130 T C 0.113186 4.1052e-05
11:90217688 C T 0.031562 5.5246e-05
11:90217977 T C 0.392470 2.4840e-05
11:90218327 G T 0.023824 2.0009e-05
11:90218724 T C 0.086032 1.0100e-04
11:90240734 C T 0.971067 4.3465e-05
11:90242107 G A 0.038637 -9.9711e-05
11:90244081 G A 0.040533 -1.2555e-05
11:90246818 A C 0.021091 -1.9370e-05
11:90247502 A G 0.037255 3.8451e-05
11:90267176 T G 0.026424 -2.5330e-06
11:90279788 T C 0.136445 1.1542e-05
11:90281824 G T 0.111300 -1.8758e-04
11:90286023 T C 0.264876 2.8031e-05
11:90310352 C A 0.192502 9.7786e-07
11:90324247 T G 0.967104 3.3549e-05
11:90347971 C T 1.233899 5.4181e-05
11:90358178 A G 0.217981 6.6893e-05
11:90364381 T C 0.571213 1.3892e-05
11:90371847 G T 0.090544 -7.1435e-05
11:90372636 A G 1.082848 4.4693e-05
11:90377065 T C 0.204288 -4.0595e-05
11:90377940 G A 0.639780 2.6395e-05
11:90379838 G A 0.040637 2.6726e-07
11:90396902 T C 0.081017 -1.9032e-04
11:90399915 G C 0.253928 3.9105e-05
11:90425430 G A 0.872202 -3.4282e-06
11:90436805 T C 0.793788 2.8425e-05
11:90451115 T C 0.022772 3.4105e-05
11:90453562 C G 0.119203 -3.1526e-05
11:90469931 A G 1.149305 -4.7163e-06
11:90472781 G A 0.023006 1.0656e-05
11:90473929 G A 0.096668 1.8537e-05
11:90473957 G A 0.556251 -2.1359e-05
11:90485981 C T 1.228764 -3.8215e-05
11:90488124 A G 0.039131 1.0960e-05
11:90489425 G A 0.050163 -6.3719e-05
11:90510739 T C 0.049219 4.0880e-05
11:90510960 T A 0.065528 -6.3263e-05
11:90518337 A G 0.068011 4.7610e-05
11:90523616 A G 0.100443 -2.9864e-05
11:90524735 A G 0.036171 -9.2749e-05
11:90528946 T C 0.112043 -1.0103e-04
11:90547703 T C 0.835940 7.1076e-05
11:90548482 G A 0.052961 -5.2614e-05
11:90557383 T G 0.053298 3.6132e-05
11:90562175 A G 0.040968 -6.9661e-05
11:90581371 C T 0.377023 -1.0387e-04
11:90581587 A G 0.031081 3.9238e-05
11:90582221 T C 0.990247 2.6537e-05
11:90589602 A G 0.049981 1.1666e-05
11:90597924 G A 0.147730 3.6800e-05
11:90600644 T C 0.125231 -1.4415e-05
11:90610052 A C 0.044649 -4.9479e-05
11:90630993 T G 1.055347 -1.4098e-05
11:90645390 G A 1.256213 -3.9312e-05
11:90648460 C T 0.058044 2.2446e-06
11:90652993 C T 1.558750 -1.0727e-05
11:90658003 G A 0.134790 1.0965e-04
11:90664316 C A 0.074532 -1.3243e-05
11:90669331 T C 0.137802 -5.2697e-05
11:90686690 C T 0.033220 3.2195e-05
11:90686835 C T 0.106685 -4.1641e-05
11:90687620 T C 0.102072 1.3290e-05
11:90691419 G A 0.077843 1.9532e-04
11:90712700 A G 0.078158 -1.2348e-04
11:90718303 T C 1.782509 1.9780e-05
11:90720938 C A 0.057187 -6.8164e-05
11:90723689 G A 0.170795 2.1755e-06
11:90731784 C T 0.334507 3.5872e-05
11:90734806 A G 0.053779 -1.8360e-05
11:90736123 C T 0.050699 -5.6206e-06
11:90740994 C T 1.012616 9.4721e-06
11:90754928 G A 1.395057 2.0623e-05
11:90763588 A G 0.068479 2.1714e-05
11:90778187 A G 0.111754 5.0814e-05
11:90779474 T C 0.077427 1.3609e-04
11:90784049 G A 0.095237 -1.6034e-05
11:90797784 T G 0.083714 1.7522e-05
11:90800131 G A 0.094714 7.3155e-06
11:90802962 C A 0.090972 6.2851e-07
11:90804496 A G 0.028566 -6.7787e-05
11:90806944 T G 0.031448 -3.3846e-05
11:90809449 C G 0.132800 9.4657e-06
11:90809558 A G 0.050838 -9.0515e-05
11:90814176 A C 0.255528 -4.6484e-06
11:90822141 T C 1.298239 1.0641e-05
11:90827963 G T 0.070355 4.6729e-05
11:90833759 A G 0.254762 8.7036e-06
11:90835401 C T 0.260056 -9.6822e-06
11:90839588 A C 0.032578 1.6088e-05
11:90851148 C T 0.063932 3.2196e-05
11:90861941 G A 0.062484 3.4613e-05
11:90864459 A T 0.020841 -8.1473e-05
11:90867827 C G 1.282916 -5.1442e-06
11:90868136 G A 1.745627 -1.3646e-05
11:90872713 T C 0.035168 -5.7254e-05
11:90879760 G A 0.031425 -3.2177e-05
11:90882640 C T 0.068722 3.0993e-05
11:90884339 C A 1.558276 6.3815e-06
11:90888592 C T 0.056200 -6.9095e-05
11:90896800 A G 0.033386 -2.2502e-05
11:90902658 C A 0.154894 -1.1723e-05
11:90909342 T G 0.107035 -1.9700e-05
11:90913729 C A 0.263127 9.1063e-06
11:90921914 G C 0.669527 3.6943e-05
11:90932655 C T 0.024927 -2.9101e-05
11:90939411 A C 0.163527 -9.8643e-06
11:90940427 C A 0.253243 -7.3552e-06
11:90940537 G A 0.067323 5.7741e-05
11:90946063 T C 0.192084 -1.4411e-05
11:90954609 T C 1.401840 -3.0272e-05
11:90955972 T C 0.764651 6.1340e-05
11:90956214 C T 1.223256 -5.8317e-05
11:90957580 A G 0.495863 8.7719e-05
11:90966011 C T 0.021279 -2.4667e-05
11:90966072 C A 0.153803 1.9945e-06
11:90972900 A C 1.563975 -3.0877e-05
11:90993513 G A 0.135345 -2.1974e-05
11:91003469 T G 0.043899 5.0910e-05
11:91016301 T C 1.679161 1.2191e-05
11:91016327 C T 0.145884 -2.0783e-05
11:91019170 A G 1.649365 3.0453e-05
11:91032533 A C 0.024340 1.8642e-05
11:91034922 G T 1.058550 3.6054e-05
11:91057085 T G 0.244860 2.1961e-04
11:91069311 T C 0.105295 2.5576e-05
11:91077312 T G 0.130414 -1.1327e-04
11:91079953 C T 0.037349 7.6952e-05
11:91080404 G A 0.022461 1.8934e-05
11:91085523 T G 0.553310 -3.1704e-06
11:91086050 C T 0.052185 -2.4594e-04
11:91089608 C T 0.161113 1.2120e-06
11:91123671 T C 1.727529 5.3552e-05
11:91127555 C G 0.068255 -8.5801e-05
11:91130378 A G 1.015843 5.8166e-05
11:91130507 T C 0.645927 -1.3247e-04
11:91135683 C T 0.040968 -6.7333e-05
11:91136749 A C 0.033032 2.9791e-05
11:91152406 G A 0.031419 2.7205e-05
11:91152876 G T 1.042958 4.8627e-05
11:91172334 G T 0.026005 -3.0208e-05
11:91187010 A C 0.021195 3.4698e-05
11:91187238 C T 0.041114 1.4530e-04
11:91192306 C A 0.088369 3.2237e-05
11:91193978 T C 0.081631 9.1684e-05
11:91199295 C T 0.034528 -6.6288e-06
11:91225610 G A 0.048592 6.8457e-05
11:91229994 G T 0.030909 -4.4479e-05
11:91234519 C A 0.737678 -1.0977e-05
11:91234696 C T 1.908389 -1.9086e-05
11:91239586 A G 1.339798 -1.5381e-05
11:91245076 C T 0.028767 7.4544e-05
11:91248407 A G 0.067142 6.9945e-05
11:91258064 G A 0.755670 3.4961e-05
11:91258555 A G 0.028507 -1.9817e-05
11:91266404 A G 0.032490 -1.0157e-05
11:91269583 C T 0.047586 -3.0366e-06
11:91290331 T C 0.052834 3.2686e-05
11:91290548 T G 0.240497 -5.0873e-05
11:91301173 T C 1.072543 5.2803e-05
11:91301486 C T 0.147360 -5.0649e-06
11:91308757 C T 0.118175 4.7514e-07
11:91309020 C T 0.093961 -5.1239e-05
11:91328477 A G 0.204849 -7.6383e-05
11:91334317 G A 0.133981 6.9338e-06
11:91336767 T C 0.124458 7.9751e-06
11:91362260 C T 0.208770 6.1652e-05
11:91365346 C T 0.031721 -8.6885e-05
11:91367380 C G 0.030254 4.6317e-05
11:91372786 T G 0.195962 5.6361e-06
11:91378958 C A 0.344494 2.6749e-05
11:91384248 A G 0.122816 -2.3697e-05
11:91384559 A C 0.029692 6.2302e-05
11:91390351 T C 1.968831 5.5030e-06
11:91392410 T C 0.026226 -4.3689e-05
11:91413291 A G 0.264724 5.2437e-05
11:91420353 A G 0.057203 -1.1003e-04
11:91424226 A G 1.158721 3.7001e-05
11:91424807 C T 0.049154 1.0452e-04
11:91426110 A G 0.116432 6.2247e-05
11:91438721 T G 0.799714 7.3297e-06
11:91439289 A G 0.060455 -2.1300e-06
11:91445241 T C 0.057995 -1.0401e-06
11:91448277 C T 0.031682 -9.0721e-05
11:91454034 T G 0.112631 -4.3166e-05
11:91481728 C T 0.037482 1.0133e-04
11:91492172 G T 0.817316 -5.5737e-05
11:91498648 C T 0.505500 9.5769e-05
11:91498659 G T 0.222766 1.2323e-04
11:91520144 T C 0.311186 -3.4806e-06
11:91520406 T C 0.090371 -9.4055e-06
11:91522451 A G 0.024392 4.0248e-05
11:91536201 G A 0.071514 -7.1510e-05
11:91545471 T C 0.174161 4.2221e-05
11:91555573 G A 1.898570 8.7029e-06
11:91556816 A G 0.206216 -5.5620e-05
11:91564338 T G 0.869728 -6.8664e-05
11:91574185 A G 0.022665 3.1366e-05
11:91575773 G T 0.489696 4.3317e-04
11:91577913 G A 0.041114 -2.7713e-05
11:91579129 A G 0.024587 5.4637e-05
11:91591253 T C 0.034272 7.9063e-05
11:91594092 A C 1.551372 1.3408e-05
11:91594691 C T 1.576218 2.5713e-05
11:91620828 C A 1.152995 7.8809e-05
11:91622563 C T 1.341008 6.5663e-05
11:91623473 T C 0.043428 -6.5110e-05
11:91641691 A G 0.171807 1.0862e-06
11:91643052 C T 0.743449 -3.0454e-06
11:91648691 T C 0.183723 6.9246e-05
11:91649448 T G 0.034269 1.2529e-05
11:91659708 A C 0.041211 1.2020e-04
11:91662983 C T 0.185199 -1.5387e-05
11:91664501 T C 0.115107 -3.2203e-05
11:91667944 A G 0.067557 5.0864e-06
11:91669648 C T 1.224733 -1.8756e-05
11:91680278 C T 0.360697 -9.5373e-06
11:91682680 G A 1.358737 -4.9175e-05
11:91693216 C A 0.076535 7.1754e-05
11:91702842 G A 0.459985 1.2808e-04
11:91714975 T C 0.039549 -5.7766e-05
11:91718283 G A 0.086496 -3.1796e-05
11:91719824 T C 0.101813 1.3897e-05
11:91720183 T C 0.048800 7.4733e-05
11:91729133 G A 0.035580 -3.9942e-05
11:91736471 T C 0.647466 1.3716e-05
11:91751663 G A 0.666684 3.4379e-06
11:91754322 T G 0.063782 1.6213e-05
11:91754802 G A 0.062361 -6.6793e-05
11:91759167 A G 0.547487 5.0967e-06
11:91759765 C T 0.080719 -6.3110e-05
11:91771186 C A 0.034954 -5.8820e-05
11:91780853 T C 1.126886 3.3664e-04
11:91782295 C A 0.028134 8.4977e-05
11:91782669 T C 0.071273 7.1365e-05
11:91788142 A G 0.154878 -8.7306e-05
11:91793577 T C 0.032542 3.6059e-05
11:91801600 A G 0.052529 2.3750e-05
11:91802260 A G 1.323673 -2.8188e-05
11:91802728 A G 0.147610 1.1578e-04
11:91815746 C T 0.173382 -8.6069e-05
11:91821986 T G 0.544209 -1.2050e-05
11:91823061 T G 0.028527 1.7889e-05
11:91830484 C T 0.541025 -6.5143e-06
11:91830717 A G 0.129110 -5.3729e-05
11:91855480 G A 0.073740 -4.1302e-05
11:91858613 T C 0.073857 7.9127e-05
11:91860245 T G 0.029358 4.7376e-05
11:91870850 C T 0.981288 -1.1671e-04
11:91871009 T C 0.049358 -6.5951e-05
11:91879139 C T 0.062286 2.4959e-05
11:91884247 G A 1.073198 -5.3969e-05
11:91893711 A G 0.226839 5.5564e-05
11:91902073 G A 1.070228 -6.5353e-05
11:91904131 A G 0.023165 -1.7417e-04
11:91913165 T G 0.113682 -3.3869e-05
11:91915509 C T 0.076921 3.3514e-05
11:91918871 A G 0.060812 1.0777e-05
11:91919059 G A 0.043230 7.6600e-05
11:91919274 A G 0.084601 -2.3423e-04
11:91938106 G C 0.093315 6.8086e-05
11:91941510 C T 1.084091 -1.6081e-04
11:91945888 T C 1.639335 -5.6860e-05
11:91947335 T C 0.044324 -2.6730e-05
11:91949552 G A 1.079998 -3.2927e-05
11:91952154 A G 1.562180 -2.4423e-05
11:91954494 C T 0.177965 -3.8467e-05
11:91958699 A G 0.084279 -4.8914e-05
11:91961726 C A 0.157984 2.4928e-04
11:91965081 G A 0.031607 5.1244e-06
11:91970350 A G 0.362541 6.4716e-05
11:91974552 G A 0.958711 3.4837e-06
11:91979120 A G 0.458748 1.7892e-06
11:91983352 C A 0.029520 -2.9035e-06
11:91984455 A G 0.610773 1.3131e-05
11:91988838 C T 1.091056 1.3572e-05
11:91994044 C T 0.329655 -3.8984e-05
11:91998162 A G 0.541810 -5.7531e-05
11:91998485 T G 0.413441 -2.0983e-05
11:92010555 G A 0.041685 3.7751e-05
11:92012552 G C 1.170051 2.7597e-06
11:92016605 A G 0.889541 -2.9358e-06
11:92020017 A G 0.039705 3.4864e-05
11:92028587 C T 0.112303 2.1118e-04
11:92029271 C T 0.057401 6.1361e-06
11:92030329 T C 0.283270 5.5968e-05
11:92031462 G A 0.426716 3.7168e-06
11:92043280 G A 0.193551 -2.4150e-05
11:92061503 G T 0.276850 -9.3015e-06
11:92068437 T C 0.314406 2.2503e-06
11:92078377 G T 0.040552 7.5816e-05
11:92079552 G T 0.352781 1.4376e-04
11:92086828 C T 0.021380 9.5377e-05
11:92089311 C T 0.072792 1.2693e-04
11:92092534 G A 0.040497 -6.8136e-05
11:92097653 A G 0.126601 4.1790e-06
11:92105505 T A 0.048530 6.6873e-06
11:92109323 C A 0.460128 6.7008e-06
11:92135181 G A 0.034145 4.9292e-05
11:92140057 G C 0.253208 1.1413e-05
11:92143690 A G 0.142002 -5.0377e-05
11:92148475 C T 0.027365 -5.1900e-05
11:92168036 A G 0.041695 -4.2424e-05
11:92171023 A G 0.034184 7.0819e-07
11:92171367 A G 0.044519 5.8626e-05
11:92171509 A C 0.115188 -6.0408e-05
11:92178278 T C 0.834252 7.7258e-06
11:92187775 C T 0.028261 -3.4817e-05
11:92187884 G A 1.775209 1.0111e-05
11:92188498 C A 1.643026 -1.3349e-05
11:92196475 A G 0.111183 4.2604e-05
11:92209853 T G 1.415862 3.9696e-06
11:92210125 A G 1.935445 -4.9318e-05
11:92215361 G A 0.089245 2.9193e-05
11:92229998 G T 0.929220 -1.8138e-05
11:92231190 A G 0.064899 -1.4991e-05
11:92232349 A G 0.063354 2.9900e-04
11:92232964 A C 0.112313 -1.0992e-05
11:92234612 G A 0.071475 1.0036e-05
11:92236687 T G 0.372840 -3.6055e-05
11:92253798 T C 0.842597 -2.0420e-05
11:92255567 G A 1.060627 -1.6066e-05
11:92265168 G C 0.047937 -3.8884e-05
11:92275202 T C 0.121294 -5.0844e-05
11:92282448 G A 0.872955 1.6863e-05
11:92289734 A G 1.091715 1.3061e-05
11:92304718 A C 0.089070 -2.8976e-05
11:92304781 C T 0.047550 -4.3225e-05
11:92306609 A G 1.766170 2.6453e-06
11:92307556 G A 0.078479 -1.1739e-05
11:92316720 C T 1.024976 1.1494e-05
11:92316799 G T 1.007105 -1.7687e-05
11:92319098 G A 0.310297 -1.2671e-05
11:92328646 T C 0.035801 3.0254e-05
11:92332685 G A 0.127779 3.8136e-05
11:92360479 A G 0.048686 5.8456e-05
11:92364336 T C 1.255217 -6.8651e-06
11:92365029 T C 0.071205 2.0496e-05
11:92370649 G C 0.217530 -8.7542e-05
11:92384788 C G 0.047836 1.2094e-05
11:92388934 A G 0.095344 -1.0949e-05
11:92404943 T G 0.023496 8.7389e-05
11:92412202 A G 0.049592 6.9854e-05
11:92436225 C T 0.330849 -5.7281e-05
11:92437468 A G 0.081303 -4.9043e-05
11:92443572 C T 0.023038 -5.1905e-06
11:92453759 T C 0.654009 1.9286e-05
11:92463712 A G 0.051822 1.2991e-04
11:92470588 T C 0.048628 8.1822e-05
11:92476553 C T 0.119324 -1.1030e-04
11:92483162 A G 0.071101 -3.0214e-05
11:92485016 C G 0.034583 -5.9989e-06
11:92490723 G A 0.046693 -4.9678e-05
11:92490727 C T 0.032772 -3.0371e-05
11:92495036 C T 0.060287 -3.1975e-05
11:92497397 C T 0.155150 3.1810e-06
11:92497811 T G 0.059560 -2.6896e-05
11:92506421 T C 0.048673 -2.5064e-05
11:92514086 G A 0.074208 2.2522e-04
11:92520324 G A 0.023295 1.5567e-05
11:92521474 A G 0.097746 -1.7713e-05
11:92523542 G A 0.126915 -3.6638e-05
11:92525553 T C 0.031545 -1.2939e-04
11:92529314 C G 0.088869 -4.6026e-05
11:92529493 C T 0.036080 4.9648e-05
11:92531356 G A 1.696616 1.4975e-04
11:92534442 G A 1.705282 1.8461e-04
11:92538405 A C 0.096594 -4.5556e-06
11:92546518 T C 0.051426 5.4148e-05
11:92555428 C T 0.334621 4.7660e-05
11:92568149 G A 0.028572 1.0279e-05
11:92570813 A C 0.785005 1.0693e-06
11:92576754 T C 0.055340 3.0147e-05
11:92577659 T G 0.026209 7.0613e-05
11:92579416 G A 0.769100 1.6139e-05
11:92580805 A G 0.080806 -2.9030e-05
11:92590448 G A 1.579727 4.1625e-05
11:92590780 A G 0.049511 -4.7606e-05
11:92591952 C T 1.577234 5.3043e-05
11:92594957 C T 0.782853 -5.0030e-07
11:92601048 T G 0.023915 2.7900e-05
11:92612282 A G 0.197832 1.4078e-05
11:92613064 G A 0.024885 -8.3791e-05
11:92615264 T C 0.133521 -2.4154e-05
11:92617327 A G 0.277645 -6.0486e-05
11:92618413 T G 0.569120 1.0118e-05
11:92623349 G T 1.305652 8.7589e-05
11:92623877 A G 0.522813 4.3592e-05
11:92628291 A G 0.032412 -1.0489e-06
11:92629310 G T 0.082692 -1.0762e-04
11:92632130 C G 0.259579 2.9633e-05
11:92636234 C T 0.042042 -2.1165e-06
11:92636942 G A 0.090420 -8.1811e-05
11:92644015 G T 0.045434 2.0981e-05
11:92646254 A G 0.356494 -1.5759e-05
11:92648639 G A 0.789364 -9.0944e-06
11:92651326 G A 1.929645 3.0693e-05
11:92652638 C T 0.082695 -7.7467e-05
11:92659546 C T 0.396657 -2.5147e-06
11:92664875 C T 0.832195 -6.0668e-05
11:92665020 C T 0.737542 9.0218e-05
11:92666916 C A 0.067301 -5.4756e-05
11:92667047 G A 0.899641 3.3656e-05
11:92669890 C T 0.033658 2.7974e-05
11:92670285 G A 0.080631 5.8239e-05
11:92673828 T C 0.577763 4.5759e-05
11:92674422 G A 0.041464 2.2829e-05
11:92675681 A G 0.052802 4.4145e-05
11:92676473 G C 1.859235 -4.9931e-05
11:92681013 T C 0.578364 4.9473e-05
11:92691532 C T 0.770973 5.1759e-05
11:92698427 G C 0.777653 1.9642e-05
11:92701596 C T 0.943641 6.1807e-06
11:92702962 A G 0.172005 9.6395e-05
11:92705158 G A 0.214570 9.4532e-05
11:92708710 G C 0.549886 4.6746e-06
11:92709136 T C 0.028144 -1.0564e-06
11:92713376 A G 0.042698 9.9242e-06
11:92715117 G A 0.053779 -4.0162e-05
11:92716824 A G 0.023989 6.5663e-05
11:92722618 A G 0.059761 -1.4697e-05
11:92722761 A G 1.020536 3.0589e-05
11:92727089 A G 1.045905 1.7202e-05
11:92727411 C T 0.053879 -7.2983e-06
11:92727874 T C 0.669456 1.0291e-05
11:92734823 G T 0.056930 -3.3391e-05
11:92735804 C A 1.175086 4.2626e-05
11:92739845 A G 0.028975 -5.9181e-05
11:92742186 T C 0.392074 1.3855e-04
11:92742322 G A 0.107600 1.4998e-06
11:92743239 C T 0.122128 -4.1916e-06
11:92744290 A G 0.065522 -7.6207e-05
11:92745519 C T 0.022811 1.8657e-05
11:92745981 C T 0.109044 8.8493e-05
11:92749721 T C 0.033999 1.9243e-04
11:92750711 G C 0.042104 9.6720e-05
11:92758822 T G 0.617245 -3.5180e-05
11:92764575 A G 0.813454 -2.8766e-05
11:92770192 A G 0.042172 -2.5641e-07
11:92774270 C T 0.101323 -5.0272e-05
11:92785739 T C 1.504526 -7.6789e-05
11:92792821 T C 1.570723 -6.3208e-05
11:92801014 T C 0.044311 4.8523e-05
11:92801894 A G 0.149714 9.4774e-05
11:92801941 A G 0.332209 1.0436e-04
11:92805603 T C 0.035768 -1.0010e-04
11:92806970 G A 0.337578 2.3970e-04
11:92811188 T C 0.063500 -1.6047e-04
11:92812922 G A 0.927068 -7.3630e-05
11:92814571 C T 0.045849 8.9553e-05
11:92817590 C T 0.031675 2.4566e-06
11:92818649 C T 1.570051 -1.0275e-04
11:92818743 C T 0.497671 7.1752e-06
11:92839912 A C 0.603632 -6.5226e-05
11:92851334 C T 1.295902 -1.3859e-04
11:92853526 G A 0.040439 -1.6283e-05
11:92857602 T G 0.061991 -2.8159e-04
11:92862413 A G 0.047752 -2.5557e-05
11:92876368 A G 0.322777 1.2169e-05
11:92879283 G T 0.593246 -4.3533e-05
11:92891796 T C 0.031221 9.6164e-05
11:92892811 A C 0.059832 -1.6150e-05
11:92893825 G A 1.356656 -3.4949e-05
11:92895920 C T 0.123381 -4.6821e-05
11:92916282 G A 0.306211 1.3837e-05
11:92930316 A G 0.432357 -1.2234e-05
11:92958342 T C 0.040286 -1.9047e-04
11:92971579 C T 0.082176 1.2379e-07
11:92981528 G T 0.974066 5.2992e-05
11:92984022 G A 0.211389 2.2255e-05
11:92984924 T C 0.068232 -3.2248e-05
11:93008703 A G 0.824875 -9.7829e-06
11:93012965 G T 0.289820 -3.2170e-05
11:93016858 G T 0.580152 2.1881e-06
11:93018715 A G 0.294568 -1.1969e-05
11:93031070 A G 0.046220 7.2783e-05
11:93042750 T C 0.195888 -2.1072e-06
11:93063925 A G 0.050812 -5.8322e-05
11:93064653 C T 0.521190 -2.8816e-05
11:93066756 C T 0.848897 2.8471e-05
11:93067758 G A 0.084730 -5.5369e-05
11:93071298 C T 0.034015 -7.8129e-06
11:93074029 A G 0.031429 -2.7408e-05
11:93093281 T G 0.136273 -2.8771e-05
11:93093373 G A 1.082413 -8.5869e-06
11:93099102 A G 0.072627 -1.9587e-05
11:93104594 A G 0.190373 -1.5298e-05
11:93121392 C T 0.029205 -1.9455e-05
11:93128567 A G 0.031373 -6.7272e-05
11:93129279 A G 0.503514 -6.7943e-06
11:93129654 G A 0.041221 3.1046e-06
11:93139354 T C 0.024726 -5.7340e-05
11:93141580 A C 1.560574 -1.7102e-05
11:93162644 T G 0.028962 -1.8906e-05
11:93163137 C A 1.604443 -1.3288e-05
11:93179107 A G 0.130362 -7.7881e-05
11:93185952 C T 1.446411 2.3179e-05
11:93206388 T C 0.040306 -2.2494e-05
11:93207784 A C 0.069550 5.7961e-05
11:93211073 G A 0.329755 -5.2303e-05
11:93212245 T C 0.339214 6.0364e-05
11:93212254 T C 0.959918 -3.5920e-05
11:93226994 C T 0.027943 -8.6185e-06
11:93230759 A G 0.347208 7.2319e-05
11:93234240 C T 0.234168 4.4241e-05
11:93239435 G A 0.207248 1.6160e-05
11:93245041 G A 0.251659 5.5159e-06
11:93254641 A C 0.053412 7.4732e-05
11:93255901 C A 0.587494 -5.9684e-06
11:93256990 C T 0.058505 -3.8821e-05
11:93264798 C G 0.743741 -1.1636e-06
11:93267900 C T 0.353875 -9.4927e-05
11:93269468 G T 1.306487 2.3117e-05
11:93269472 T C 0.354641 5.1528e-05
11:93270502 G A 0.061520 2.1810e-05
11:93273729 T G 0.088090 -1.0250e-04
11:93277266 T C 1.131946 -9.0274e-06
11:93283504 G A 0.954572 -3.5785e-07
11:93288826 T C 0.168185 -3.3330e-05
11:93289320 A G 0.241844 4.8366e-04
11:93292138 A G 1.286107 -1.1705e-05
11:93302674 T C 0.043967 -1.8329e-05
11:93311765 C T 1.971843 9.0984e-06
11:93313209 G T 0.047054 -3.5577e-05
11:93322831 A G 1.797153 -3.7621e-05
11:93330918 G A 0.920687 -3.0273e-05
11:93331253 T C 0.078820 2.1807e-05
11:93336949 T C 0.171379 -1.2556e-06
11:93348889 T C 0.206096 2.6080e-05
11:93350574 T C 0.188951 3.6907e-05
11:93358756 T C 0.074938 -3.0471e-05
11:93364390 T C 0.085172 8.0310e-05
11:93370692 C T 1.023256 -4.4524e-06
11:93374276 C T 0.791561 -6.7356e-06
11:93399110 C T 0.194580 9.0109e-05
11:93400182 C T 0.087330 -4.6409e-05
11:93401193 G A 0.999289 -6.0553e-06
11:93402006 G A 0.187569 -3.1019e-06
11:93407949 G A 0.161957 6.3936e-06
11:93416471 A C 0.065386 -6.6542e-05
11:93421452 T C 0.067051 -4.1739e-05
11:93454524 C T 0.201659 4.6539e-06
11:93456335 C G 0.027715 1.1938e-05
11:93457532 G C 0.147743 -2.3892e-05
11:93460160 C A 0.188630 -1.9488e-06
11:93462607 T A 1.628079 -6.6144e-06
11:93464770 A G 0.070946 1.6690e-04
11:93467078 C G 0.053568 5.8283e-06
11:93477621 G A 1.248488 2.5775e-05
11:93480334 G A 0.035930 -1.1121e-04
11:93480993 G C 0.370766 -2.7917e-04
11:93495975 G A 0.532073 -6.1732e-05
11:93510804 G C 0.198926 1.5325e-05
11:93510858 A G 1.258193 4.6282e-05
11:93513370 G A 0.542459 -7.9857e-05
11:93514237 A G 0.237092 3.0011e-04
11:93517511 T C 0.040948 5.1679e-05
11:93529434 C T 1.779441 -2.1751e-05
11:93569513 T G 0.081676 -5.4002e-05
11:93570529 G A 1.969438 -4.2810e-05
11:93570633 A G 1.691511 -6.1835e-06
11:93575168 C T 0.399046 -1.0426e-05
11:93576727 A G 0.287639 -3.3250e-04
11:93577817 T C 0.068797 -6.8711e-05
11:93582663 A G 0.255668 -6.8790e-06
11:93585797 T C 0.141677 5.2131e-05
11:93589507 T C 0.851825 -2.6384e-06
11:93596420 A G 0.239345 2.2573e-06
11:93599819 C T 0.075850 -7.0534e-06
11:93614561 G T 0.071669 1.9036e-05
11:93627460 T G 0.112433 -1.1080e-05
11:93628231 T C 0.557484 1.8079e-05
11:93629124 C T 0.097188 4.7833e-05
11:93630491 A G 1.958899 5.3951e-05
11:93647851 G A 0.042467 -5.1514e-05
11:93651097 C G 0.057135 3.9520e-05
11:93652507 A G 0.217482 9.4231e-05
11:93663529 C T 0.555163 3.1609e-05
11:93668345 C G 0.046872 -2.7105e-06
11:93671013 C T 0.482215 4.0064e-05
11:93673086 C A 0.070524 2.1169e-05
11:93673158 A G 0.031967 -4.0075e-06
11:93693612 A G 0.077840 2.7863e-05
11:93709432 T C 0.143293 -1.1228e-04
11:93712637 G A 1.229858 -5.7060e-05
11:93715251 A G 0.469479 -4.9027e-06
11:93722050 A G 0.041529 -4.4486e-05
11:93723124 T C 0.078375 7.5138e-05
11:93732378 T G 0.301508 1.0637e-04
11:93741127 A G 0.057881 -2.5723e-05
11:93741485 A G 0.109992 8.6179e-06
11:93752001 A G 0.389315 2.5215e-05
11:93755963 A G 0.056697 -7.7312e-07
11:93765320 C T 0.836073 -4.7678e-05
11:93776400 G A 0.298350 1.2573e-04
11:93776931 C T 0.060592 1.4111e-04
11:93779732 C T 1.133537 1.0052e-05
11:93797935 A G 1.155429 -1.3461e-05
11:93822102 T C 0.020393 -8.6986e-05
11:93823235 G C 0.212577 1.8823e-04
11:93825581 A G 0.042428 -1.5657e-05
11:93826922 A C 0.031818 -6.9912e-05
11:93836266 C G 0.145919 8.0337e-06
11:93859631 T C 1.358321 -4.4698e-05
11:93861232 G T 0.029358 2.6261e-05
11:93862020 T C 1.003502 -4.6274e-04
11:93862493 C A 1.247729 -3.2632e-05
11:93865234 A C 0.063351 -2.1951e-05
11:93866147 G T 0.232996 3.1440e-04
11:93871662 T C 0.021844 -9.2062e-05
11:93871953 G A 0.038777 2.3233e-05
11:93873056 C T 1.184099 -4.0797e-05
11:93876689 T A 0.028608 3.0308e-05
11:93879263 C G 1.339136 -1.3129e-05
11:93879832 A G 0.025865 2.7977e-04
11:93899605 A G 0.104822 -1.5835e-05
11:93900696 G A 0.703257 -1.2747e-04
11:93913036 G A 0.148240 9.0229e-06
11:93915094 C T 0.065545 -1.7741e-05
11:93918837 C T 0.822130 3.8851e-05
11:93926457 G T 0.087908 1.6908e-05
11:93928101 T G 0.023642 4.4358e-05
11:93930648 C T 0.096292 3.6124e-05
11:93930952 G A 0.069076 -1.0250e-05
11:93932099 G A 0.026450 -6.5807e-05
11:93933708 G A 0.035041 -9.9662e-06
11:93933778 A G 1.690251 -4.3620e-05
11:93934271 A G 0.041127 -3.6214e-05
11:93945630 G T 0.084007 8.4164e-06
11:93945734 T C 0.315221 3.4106e-05
11:93945915 A G 0.837761 4.2217e-05
11:93959955 T C 0.045739 2.4075e-04
11:93996002 T C 0.058128 -8.3487e-05
11:93996270 G A 0.024191 3.6914e-05
11:93998313 G T 1.933566 -2.3096e-05
11:94006683 G A 0.023454 3.0508e-05
11:94007097 A G 0.165134 5.8951e-05
11:94016635 T C 0.088476 3.0861e-05
11:94029888 A C 0.823486 3.0789e-05
11:94032975 C G 0.066288 1.4736e-05
11:94036294 G A 0.824424 -5.2479e-05
11:94038811 G C 0.039218 4.6915e-05
11:94042232 A G 0.055908 7.9423e-05
11:94043915 T C 0.087174 -7.9188e-05
11:94045560 T C 0.039063 5.1690e-05
11:94046978 C T 0.272199 2.6072e-05
11:94049351 T C 0.072049 4.6642e-06
11:94060402 A G 1.962583 3.3292e-06
11:94065687 A G 1.337367 -4.1667e-05
11:94067446 C T 0.068550 -1.4530e-04
11:94070016 C A 1.181418 -1.6074e-05
11:94100363 C T 0.039760 -2.3944e-05
11:94101908 A G 0.059881 -1.8279e-05
11:94103467 A G 1.317350 -4.6681e-05
11:94114673 C T 1.162067 -1.4482e-05
11:94126238 A G 0.102111 2.5506e-05
11:94126291 A G 0.116662 -3.6886e-05
11:94126620 T C 0.021656 -1.9582e-05
11:94127928 A G 0.077927 6.9040e-07
11:94131557 A C 0.353423 -1.2826e-05
11:94132139 G A 0.565378 -1.1706e-05
11:94145518 C A 0.045681 -4.8824e-05
11:94148812 T C 1.316286 -7.0497e-06
11:94149349 T C 0.728714 -9.0725e-07
11:94153641 G C 0.030322 3.2957e-05
11:94159005 G C 0.534442 -1.3880e-05
11:94166352 A G 0.106081 -8.1124e-05
11:94166385 T C 0.088817 -8.1493e-05
11:94177422 A G 0.649050 -2.3768e-05
11:94212154 G A 0.595063 1.3286e-06
11:94223745 C T 0.042464 -1.8750e-05
11:94226952 T C 0.188861 5.7395e-06
11:94227477 A G 0.036580 -8.8810e-08
11:94231029 G A 0.046456 1.9238e-05
11:94232520 C T 0.031799 4.6198e-06
11:94233187 T C 0.189851 -9.9448e-06
11:94245693 A G 0.072452 6.7365e-05
11:94248215 A G 0.125510 8.3268e-05
11:94248512 G T 0.025885 -7.4877e-06
11:94250446 T C 1.155747 1.8773e-05
11:94255232 A G 0.022165 -3.1594e-06
11:94261255 G C 1.334725 2.2323e-05
11:94261280 A G 0.210059 -1.6063e-05
11:94267117 C T 0.456405 1.0691e-05
11:94276209 G T 0.697947 -2.8457e-05
11:94290449 A C 0.705013 -1.9376e-05
11:94295933 G T 0.113816 1.7435e-06
11:94312323 C T 0.562239 -1.2421e-05
11:94317202 A G 0.072656 1.9988e-05
11:94317815 G A 1.944293 2.6323e-06
11:94319285 G A 0.776767 -1.4855e-05
11:94322353 A G 0.558944 -9.9830e-06
11:94326442 G A 0.791383 -1.4649e-06
11:94326710 A G 0.033730 2.3761e-05
11:94326765 C G 0.450910 3.2284e-05
11:94331420 G T 0.087541 -3.0294e-06
11:94336130 C T 0.763476 -1.2021e-05
11:94336503 A G 0.071816 2.0447e-05
11:94353933 A G 0.070942 9.0164e-05
11:94354958 T A 1.463211 -5.0739e-05
11:94356050 G A 1.089842 -4.9727e-05
11:94360812 T G 0.542180 -4.9854e-05
11:94363720 T C 0.317029 5.5264e-05
11:94366782 G A 0.040020 -3.2425e-05
11:94369965 C T 0.288729 4.4878e-05
11:94371151 G C 0.160421 1.4974e-05
11:94382129 A G 1.015158 -2.7028e-05
11:94383474 A G 0.226576 2.9623e-05
11:94385718 G T 0.159253 -4.5142e-05
11:94388640 G A 0.616524 -3.7022e-05
11:94391800 C T 0.060530 1.3466e-04
11:94391845 T C 0.867801 -2.4556e-04
11:94396071 G T 0.455220 -3.6703e-06
11:94397142 A C 0.636135 -1.0605e-05
11:94399515 C T 0.146163 3.6056e-06
11:94399929 C T 0.043470 -3.3279e-05
11:94401271 G T 0.026706 -1.5238e-06
11:94401429 G A 0.095581 2.6342e-06
11:94402958 A G 0.043639 1.9376e-04
11:94406359 A G 0.226245 -1.7163e-05
11:94407736 G T 0.172320 -7.5742e-05
11:94412883 T C 0.202236 -7.6061e-05
11:94414091 A C 0.167215 -1.2327e-04
11:94419229 T C 0.834583 -3.2675e-05
11:94434780 G A 0.044746 3.7036e-06
11:94438561 A G 0.031331 -6.7091e-05
11:94438594 G T 1.875272 6.1331e-05
11:94440175 T G 0.104192 7.8619e-06
11:94453131 G A 0.602756 -7.4997e-05
11:94458644 T C 0.097538 -1.4372e-04
11:94463961 G A 0.138224 1.9066e-05
11:94466811 A C 0.202623 3.9782e-05
11:94470069 T C 0.080183 -3.0807e-05
11:94471927 A G 1.653928 -6.3876e-05
11:94474134 G C 0.086668 -7.0952e-05
11:94497456 G A 0.035398 -4.5516e-05
11:94499374 G T 0.081634 -6.1507e-04
11:94499584 A G 0.020838 -1.4969e-05
11:94501849 A G 1.979604 1.0694e-05
11:94502912 G A 0.100800 6.1660e-07
11:94502937 A C 0.035745 -9.7174e-06
11:94511415 G A 0.055684 6.8259e-06
11:94522041 G T 0.144884 -6.2699e-05
11:94526228 G A 0.058605 -4.1746e-05
11:94526368 C T 0.425557 -9.3268e-05
11:94539717 T C 0.029439 8.3597e-05
11:94545317 T C 0.069634 6.0261e-06
11:94549514 C A 0.382035 3.1404e-05
11:94555213 C A 0.050543 1.2953e-05
11:94558328 G T 0.104270 -1.1617e-05
11:94581658 G A 0.074376 -1.2273e-04
11:94585568 T C 0.081423 7.5389e-06
11:94589940 T C 0.037466 -1.2176e-04
11:94592149 A G 0.069274 3.2270e-05
11:94592622 A G 0.020916 -1.5622e-05
11:94594096 A G 0.044905 -6.3815e-05
11:94600306 G A 0.036203 -4.6917e-05
11:94607345 C T 0.025106 -5.6725e-05
11:94619437 A G 0.092637 1.1408e-05
11:94620657 G T 1.371093 -3.7369e-05
11:94621386 G A 0.332651 2.0158e-05
11:94629063 T C 0.314883 -6.1839e-05
11:94649479 T C 0.116746 -6.6263e-06
11:94655508 A G 0.028881 4.6291e-06
11:94657035 C T 1.600688 -3.2069e-05
11:94659737 C A 1.919833 -2.0336e-05
11:94660647 C T 0.249926 1.3239e-05
11:94667964 A G 1.739532 7.5406e-05
11:94669129 T C 0.079690 2.2193e-05
11:94675127 A G 0.036239 5.7857e-05
11:94679823 A G 1.625521 -7.9215e-05
11:94680864 T C 0.021156 -1.6420e-05
11:94681030 A G 1.672195 -4.0201e-05
11:94681824 G C 0.292988 1.8715e-06
11:94681972 C T 0.082043 -6.2433e-06
11:94682171 C G 0.261835 -2.0353e-05
11:94684918 T C 0.113945 -2.7758e-05
11:94685301 A G 1.234077 -8.6713e-06
11:94689420 A G 0.136516 -9.2326e-06
11:94690589 C G 1.974531 -1.1973e-04
11:94690641 T C 0.047180 -1.6385e-04
11:94694694 C A 0.034334 1.8685e-05
11:94704037 G C 1.366647 -1.4694e-05
11:94708891 A C 0.051939 2.6787e-05
11:94718845 A C 0.107243 -5.0539e-06
11:94724338 T G 0.299479 -2.3245e-05
11:94731376 C T 0.023012 -3.4443e-05
11:94731759 A G 0.426235 5.4983e-06
11:94749520 T C 0.072695 -3.0814e-05
11:94749970 T C 0.327948 -4.6925e-05
11:94751271 G T 1.376536 3.0726e-07
11:94751303 A G 0.103835 3.6179e-06
11:94755330 T C 0.921686 -6.4941e-08
11:94759940 G T 0.025408 2.3474e-05
11:94765367 C T 0.101498 3.9231e-06
11:94765580 G A 0.130921 3.5988e-05
11:94774159 A G 0.370168 3.3836e-06
11:94774311 T C 1.437326 1.8524e-05
11:94774806 T C 0.097197 -7.2176e-05
11:94775232 A G 0.134433 4.7193e-05
11:94777414 C A 1.077434 2.1711e-05
11:94778535 A C 0.150726 -5.4363e-06
11:94792390 A G 0.304289 -2.8526e-05
11:94794842 T A 0.069446 -3.1542e-05
11:94797421 A G 0.425960 -1.8381e-04
11:94801538 T G 0.052393 2.0363e-06
11:94802863 A C 0.092397 -1.6406e-05
11:94806537 C T 0.075279 1.7745e-04
11:94807581 G A 1.157721 7.7580e-05
11:94809120 T C 0.062299 5.0987e-05
11:94810729 A G 0.020526 -8.2503e-06
11:94812057 G T 0.995936 3.5671e-05
11:94819697 A G 1.887012 -1.2397e-04
11:94826129 A G 0.024574 -1.0671e-05
11:94827737 T G 0.104305 -4.2237e-05
11:94829026 C T 0.150441 -8.6054e-05
11:94829514 T G 1.670998 -6.8097e-07
11:94831821 G A 0.050157 -6.0542e-06
11:94843916 A C 0.635765 -2.8197e-05
11:94844124 A G 0.091514 -4.1052e-05
11:94845775 G C 1.670034 9.6451e-06
11:94855879 G T 0.182324 -3.0988e-05
11:94858170 T C 0.918415 2.7947e-05
11:94862288 A G 0.139661 -9.0792e-05
11:94862577 T G 0.606527 -5.8471e-05
11:94866809 G A 0.309314 -1.2619e-05
11:94866987 A G 0.088778 -2.6204e-05
11:94872372 T C 0.946929 5.8534e-05
11:94874485 G A 0.040981 2.6288e-04
11:94874706 T C 1.872134 -3.0090e-06
11:94876602 A G 0.056051 -1.9577e-05
11:94876984 G A 0.643600 3.9947e-05
11:94881222 C A 0.048777 4.7828e-05
11:94882279 C A 0.955358 -2.5119e-04
11:94886632 C T 1.227839 1.3224e-05
11:94887344 A G 0.056470 -7.0360e-05
11:94889314 G A 1.456956 3.9343e-05
11:94889710 G A 0.233162 8.9539e-06
11:94889844 T C 0.036709 -8.4569e-05
11:94891035 C G 0.056671 1.6555e-06
11:94891099 T C 0.398760 2.2507e-04
11:94891710 T C 0.082105 -4.8935e-05
11:94894061 C T 0.178387 -5.9694e-05
11:94906111 A G 0.885019 1.6048e-05
11:94916689 A C 0.039452 4.4049e-05
11:94917888 G T 0.071923 6.6968e-06
11:94924057 T C 0.078950 6.7996e-05
11:94926267 A G 0.700245 -3.2896e-05
11:94944159 T G 0.041416 2.0713e-05
11:94944265 G T 0.731294 -5.2586e-05
11:94948126 C T 0.067414 -1.7285e-05
11:94959642 G A 0.093228 -6.0564e-05
11:94962427 T C 0.652620 -1.2681e-04
11:94963937 A G 0.039069 1.7782e-05
11:94965717 C A 0.567283 -9.6332e-05
11:94968034 A C 0.048109 -4.5476e-06
11:94970185 A G 0.327136 2.8556e-05
11:94981323 G A 1.960113 -6.3781e-06
11:94981744 C T 0.098100 2.4089e-05
11:94981815 C T 0.394018 1.2137e-05
11:94982706 G A 1.427229 3.5868e-05
11:94984115 C T 0.157494 2.5474e-05
11:94984917 G A 1.960262 -4.2008e-06
11:94991381 C T 1.915039 5.2271e-05
11:94992335 T C 0.506269 -2.7198e-05
11:94992367 C T 0.020315 -3.9577e-05
11:94993210 C T 0.227083 -1.9129e-04
11:94993865 A G 1.202285 -9.6802e-06
11:94999817 A G 0.051234 -4.9953e-06
11:95012292 C T 0.066145 2.0836e-05
11:95022328 C T 0.211578 -3.5518e-05
11:95024976 T G 0.065899 -1.8010e-04
11:95025897 T C 0.776754 5.1212e-06
11:95029918 T A 0.056924 3.3610e-05
11:95040546 G T 0.132816 -1.6101e-05
11:95040574 G A 0.390558 3.2398e-04
11:95052379 T C 0.045505 2.5243e-06
11:95053257 G A 0.092890 -7.6524e-05
11:95056374 A G 0.084023 3.7142e-05
11:95059105 A G 0.045087 2.5476e-05
11:95062882 T C 1.599120 -3.5548e-04
11:95063183 G A 0.181132 6.8451e-06
11:95066230 T C 0.026774 -3.1599e-05
11:95066693 T G 0.058203 2.3997e-04
11:95071729 T C 0.046333 -1.2686e-05
11:95073031 A G 0.385722 2.8979e-04
11:95078107 C T 0.066243 -9.5942e-06
11:95085269 G A 1.813713 -1.1115e-04
11:95089252 A G 1.358941 -5.2081e-05
11:95089372 A G 0.067304 -1.3675e-05
11:95091949 C T 0.037810 -7.2719e-06
11:95099182 T G 1.824006 -8.3887e-05
11:95099260 A G 0.532024 -4.8429e-05
11:95100970 A C 0.078830 5.4817e-05
11:95110237 A G 0.622379 -2.9577e-06
11:95114225 C T 0.883426 -2.2711e-05
11:95115165 C T 1.608741 -2.1855e-05
11:95116254 A G 0.250225 1.2065e-05
11:95117787 G A 1.016271 -3.4774e-05
11:95120024 A G 0.078193 7.4264e-05
11:95120769 C T 0.025112 2.3728e-05
11:95126181 C A 0.760928 3.3080e-05
11:95140330 G A 1.716724 2.4614e-05
11:95145561 A G 0.458219 3.2682e-05
11:95147499 T C 0.027741 -1.3054e-05
11:95148570 A G 0.216761 -1.3530e-05
11:95154173 G A 0.304757 -1.5186e-05
11:95176293 A G 0.335471 -1.1695e-05
11:95177805 G A 0.285022 5.3137e-05
11:95177905 C A 0.174436 -6.8764e-06
11:95178290 C A 0.086866 9.9394e-05
11:95184328 C T 0.194920 -9.8925e-06
11:95194855 A G 0.124231 5.9644e-05
11:95197558 C T 0.031364 2.6887e-05
11:95198585 G T 1.517977 4.8019e-05
11:95206468 T G 0.064740 -2.9530e-05
11:95213686 A G 0.046960 -9.7356e-06
11:95222014 T C 0.103137 -5.3980e-05
11:95229401 A G 1.389253 -3.4854e-04
11:95238544 A G 0.046982 -2.7440e-06
11:95242079 T C 0.677411 -5.6651e-06
11:95246558 T G 0.093439 4.9269e-05
11:95250876 C A 0.312241 2.5278e-06
11:95252080 A G 0.996660 -3.8801e-05
11:95253183 T C 0.046479 -4.6740e-05
11:95268941 G T 0.099862 -3.9140e-05
11:95269114 T C 0.028868 6.2158e-05
11:95271755 A G 0.658420 -9.8329e-05
11:95276078 G C 0.068648 1.5169e-05
11:95281310 A C 0.091942 -3.5646e-05
11:95281383 A G 1.939876 -2.8609e-05
11:95283984 T G 0.055512 -1.4344e-05
11:95287852 C T 0.151288 -1.1744e-04
11:95288142 A G 0.352485 3.0171e-06
11:95288272 A T 0.025304 4.8932e-05
11:95289251 G A 0.980243 -3.9760e-05
11:95289997 G T 0.055291 2.3624e-06
11:95292226 G C 0.209760 -2.8778e-05
11:95301384 C A 0.558591 4.6938e-05
11:95301957 A G 0.286723 1.2197e-06
11:95302976 G A 0.056005 5.3643e-05
11:95306559 G C 0.079157 -2.5900e-05
11:95307276 T C 1.411208 -7.5529e-05
11:95311422 C T 0.344193 -3.7867e-05
11:95314518 T C 1.045694 4.2998e-06
11:95316675 G A 0.179941 1.0350e-04
11:95319457 A G 0.114685 1.3078e-04
11:95320179 A G 0.084763 -4.6021e-06
11:95323320 G A 0.030731 -1.4320e-04
11:95323845 T C 0.055827 -4.0753e-05
11:95324535 C G 0.135225 -3.6643e-05
11:95328349 T C 1.455778 -1.0723e-05
11:95334540 G C 0.515666 -1.0578e-04
11:95340984 C T 0.708733 -2.7198e-05
11:95347189 T C 0.028949 -5.7513e-05
11:95347789 A G 0.083062 1.0479e-04
11:95348523 A G 0.072030 -4.2442e-05
11:95351461 A G 0.050033 2.5259e-05
11:95358797 G A 0.720226 2.2417e-05
11:95358856 T C 0.028826 -3.8451e-05
11:95369947 A G 0.097149 -2.4599e-05
11:95376970 C T 0.346267 -1.0397e-04
11:95381168 T C 0.263007 -1.1224e-05
11:95385666 C T 0.043143 1.4218e-06
11:95387020 T G 0.049628 5.2131e-05
11:95387124 A C 0.229069 1.4789e-05
11:95387532 C T 1.031714 7.4054e-05
11:95391184 A G 1.055635 1.7022e-04
11:95392053 C T 0.102812 1.0395e-05
11:95400162 G C 0.081037 -2.9820e-05
11:95407007 T C 0.039436 1.3094e-05
11:95409069 T C 0.148344 1.2850e-05
11:95414613 T C 0.398877 -3.7061e-06
11:95414695 C T 0.434768 4.7154e-05
11:95416248 T C 0.381619 -1.4167e-04
11:95416557 C T 1.296610 -2.6097e-06
11:95421518 T C 0.203385 -1.0942e-06
11:95422867 G A 1.432240 -1.3811e-03
11:95423379 A C 0.073597 6.1629e-05
11:95423867 G A 0.048543 6.8549e-06
11:95425409 T C 1.802064 -6.6860e-05
11:95425470 G A 0.257950 -5.8592e-05
11:95433273 G A 0.058466 1.4464e-06
11:95439404 A C 1.116548 -1.0765e-04
11:95440431 C T 0.060118 -9.5704e-06
11:95442543 G A 0.121820 1.6244e-05
11:95447510 T C 0.036307 3.8984e-05
11:95448290 G A 0.127253 -5.1886e-05
11:95452492 A G 1.088898 -3.6132e-05
11:95466389 C A 0.059540 -2.9539e-05
11:95467550 C T 0.042740 -2.9665e-05
11:95469891 A G 0.056320 4.0734e-05
11:95470346 T C 0.117435 -1.1012e-05
11:95471186 A G 1.020163 -1.0213e-05
11:95472693 G A 0.834924 -2.6855e-05
11:95480866 G A 0.043805 8.7374e-05
11:95497171 T C 1.040559 5.2526e-05
11:95535415 T C 0.115010 4.2535e-05
11:95548568 T C 0.056479 -4.4772e-07
11:95555088 A G 0.104744 -3.7745e-05
11:95561294 G A 0.068219 3.8723e-06
11:95561741 T C 0.830611 -6.2448e-05
11:95564259 G A 0.763771 -7.1161e-05
11:95566048 A G 0.039147 3.0569e-05
11:95571347 G C 0.035755 1.6522e-06
11:95577410 G C 0.039147 9.7768e-05
11:95578270 T C 0.052867 2.4923e-05
11:95588850 T C 0.022448 2.4433e-05
11:95598629 G A 0.977844 -1.7678e-05
11:95599660 G A 0.109009 -1.7833e-05
11:95609642 T C 0.052899 -3.5139e-06
11:95611765 C T 1.712903 1.6145e-05
11:95621723 T C 0.174638 2.4471e-05
11:95633284 C T 0.060050 -6.2593e-05
11:95634808 C T 0.038774 -5.5878e-05
11:95635115 A G 0.038673 -3.6777e-06
11:95653318 C T 0.944069 -2.5632e-05
11:95656648 T C 0.840260 -2.6678e-05
11:95657111 G T 0.786816 -5.2997e-05
11:95658337 C T 0.208270 7.0281e-05
11:95692514 A G 0.045853 4.6293e-05
11:95698414 G T 0.572635 -9.7683e-06
11:95704277 A G 0.127821 -6.4489e-05
11:95711914 G A 0.675584 3.8017e-05
11:95713024 A G 0.195209 6.3013e-05
11:95713077 T C 0.058816 3.6663e-06
11:95714608 C T 0.214067 5.7089e-05
11:95714739 T G 1.893380 -1.6486e-04
11:95720275 C T 0.406453 -6.2720e-06
11:95724658 G C 0.543920 -1.4697e-05
11:95725095 C T 0.161207 2.2131e-06
11:95726855 C T 0.105321 4.3465e-04
11:95727110 G T 0.060150 5.8206e-05
11:95727547 A G 0.173466 3.3936e-05
11:95727628 T G 0.515270 -7.9615e-05
11:95729876 A C 0.245463 5.7397e-05
11:95730171 T C 0.057917 -2.4245e-05
11:95741958 A G 0.338788 3.7714e-06
11:95747337 C T 1.009322 5.9604e-06
11:95756889 C T 0.562320 3.4871e-05
11:95761960 G T 0.540518 2.3667e-05
11:95762965 G A 0.053844 -9.0297e-07
11:95768324 A G 0.142985 -1.1228e-05
11:95771532 T C 0.112478 -2.8025e-05
11:95771968 C T 0.311303 -4.0840e-05
11:95772704 C T 0.639345 -4.4203e-05
11:95774829 C T 0.214943 1.7582e-05
11:95775868 C T 0.105734 -1.3050e-05
11:95782346 T G 0.029270 4.6037e-05
11:95783939 A G 0.030140 -3.2424e-05
11:95784444 G A 0.879625 9.8661e-06
11:95785675 C T 0.096999 1.1911e-05
11:95794260 C T 0.357020 3.1969e-05
11:95794506 A G 1.903935 -8.4421e-06
11:95796311 T C 0.123472 -1.6966e-07
11:95796907 G A 0.369159 -4.5315e-05
11:95808850 C G 1.699976 2.5361e-05
11:95811600 G A 0.767468 2.5957e-05
11:95815578 C T 1.708051 2.4749e-05
11:95815751 G A 0.023937 3.8108e-05
11:95821678 G T 1.111690 1.3609e-05
11:95825037 T G 0.037485 -1.0232e-05
11:95826485 C T 0.040828 7.5542e-05
11:95826674 T C 0.025343 -7.1908e-05
11:95828553 G T 1.657083 1.6247e-05
11:95830714 C A 0.094315 -1.8115e-06
11:95839543 A G 0.752972 -3.7615e-05
11:95840586 A G 0.436278 3.2834e-05
11:95845876 C T 0.042659 -1.5176e-05
11:95849901 C A 1.844821 7.8839e-05
11:95852882 A G 0.646151 4.8473e-05
11:95854065 C T 1.849644 5.1788e-05
11:95857332 G T 0.225985 2.9914e-05
11:95859376 C G 0.909099 -1.7765e-05
11:95864324 T C 0.034902 -1.6693e-05
11:95866700 C G 0.217030 1.0825e-05
11:95869254 G A 1.139431 -1.0259e-05
11:95872192 T C 0.686428 -3.7817e-05
11:95880984 T C 0.171463 1.3794e-05
11:95892204 T G 0.078700 6.8393e-05
11:95900527 C A 0.031091 -3.8329e-05
11:95900588 T C 1.721235 -1.4884e-05
11:95910349 T C 1.502368 9.5941e-06
11:95911003 C T 0.509609 -1.4222e-04
11:95913177 G A 0.034807 4.9819e-05
11:95915244 T C 1.005119 -1.4472e-04
11:95923127 C T 0.084575 -8.8029e-05
11:95924311 A G 0.210584 -5.4083e-05
11:95925516 T C 0.029387 -1.5801e-05
11:95926035 A G 0.440737 5.5973e-05
11:95932591 G A 0.066551 -1.5028e-05
11:95933315 A G 1.887814 6.0917e-05
11:95936837 A C 0.226846 -8.8882e-06
11:95938418 C A 0.135241 4.6992e-05
11:95947503 T G 1.648550 5.2012e-05
11:95951170 C T 0.073438 -3.0163e-05
11:95957717 T C 0.391623 8.1854e-05
11:95961591 A C 0.193619 3.8838e-05
11:95964519 T C 1.080728 4.9643e-04
11:95964586 C T 0.235031 1.6472e-04
11:95966984 C T 0.337058 4.3883e-06
11:95968192 C A 0.156715 -3.0122e-04
11:95970160 G A 0.984904 1.1539e-04
11:95971320 C T 1.835694 6.9451e-06
11:95975925 T G 0.545536 -7.8626e-06
11:95976306 A C 0.134241 2.6231e-05
11:95979731 T C 1.680813 1.2578e-03
11:95981067 G A 0.116412 1.8823e-05
11:95981697 C T 0.162106 -1.5590e-05
11:95985835 A G 0.725127 -6.5602e-06
11:95988438 T C 0.095948 2.8704e-05
11:95988480 C T 0.236593 -2.2663e-04
11:95993046 T C 0.203587 4.3686e-04
11:95994830 A G 0.049949 -1.5922e-05
11:95998304 A G 0.061348 -2.4893e-05
11:95999287 A G 0.214457 3.0444e-04
11:96000100 A G 0.656918 2.6687e-05
11:96000528 C A 0.107113 -4.1256e-04
11:96009116 G T 1.684078 -9.0845e-05
11:96011013 G A 0.068807 -2.3946e-05
11:96011351 C T 0.910505 -1.0838e-04
11:96018370 T C 0.055428 -3.2545e-05
11:96021945 T C 0.596887 -9.2391e-05
11:96034004 G A 0.069894 -2.8666e-05
11:96036844 G A 0.203161 2.7105e-05
11:96044979 C A 1.431188 -1.0897e-05
11:96046947 G A 0.061776 -3.1442e-04
11:96049343 C T 0.832954 -2.3379e-06
11:96050629 C A 0.107324 -3.9999e-05
11:96055466 T C 0.094442 -1.1220e-05
11:96058303 A G 0.076840 -5.0581e-06
11:96062676 A G 0.099849 -7.4567e-05
11:96071439 T C 0.131696 -9.2211e-06
11:96072306 T C 0.053376 8.3533e-05
11:96073104 A G 0.087311 -6.2952e-06
11:96074533 C A 0.047726 5.4666e-05
11:96087516 C A 0.071118 2.8476e-05
11:96096973 G A 1.852662 5.6011e-05
11:96097932 T C 0.289829 6.3400e-05
11:96098474 C T 0.024327 1.5309e-06
11:96108428 C T 0.164628 -2.1347e-05
11:96116444 C T 0.390185 5.5199e-06
11:96117812 C T 0.022321 -4.3368e-05
11:96117873 G A 0.021224 5.1798e-05
11:96123231 G A 0.051202 -3.8599e-05
11:96134231 T C 1.340707 -1.7673e-05
11:96155679 C T 0.082630 -9.7310e-06
11:96167525 C T 0.059430 1.3360e-04
11:96174231 A G 0.074714 -6.4056e-05
11:96177533 G A 0.131687 8.0733e-05
11:96181851 C G 0.045441 -5.8843e-05
11:96193767 G A 0.683241 -1.7582e-04
11:96193859 A G 0.572333 9.8628e-05
11:96193986 T G 0.310719 -1.0465e-04
11:96205760 T C 0.579536 -1.2956e-04
11:96206884 G A 1.944806 1.1582e-04
11:96216668 G T 0.209484 2.1921e-06
11:96218116 T C 0.499473 -7.3694e-05
11:96218211 C T 0.028287 1.1481e-05
11:96218590 A G 0.048258 4.5838e-05
11:96227044 G T 1.248537 -2.0004e-07
11:96227540 T C 0.166429 -8.2463e-05
11:96229375 C T 0.839033 1.2498e-05
11:96232802 G C 0.140661 -3.4584e-05
11:96237693 G A 0.141995 5.6518e-05
11:96245725 A G 0.118616 1.7787e-05
11:96246662 C T 0.489047 8.0316e-05
11:96248649 A G 0.329489 -1.4549e-05
11:96257621 G A 0.024846 6.3914e-05
11:96271799 C T 0.153498 1.4542e-05
11:96286380 A G 0.042110 6.1064e-05
11:96439492 A G 0.140729 -6.0568e-05
11:96444517 A G 0.313786 -8.6643e-05
11:96458459 A G 0.032273 5.5349e-06
11:96471355 C A 0.466048 -1.6519e-04
11:96473409 G A 0.031149 3.2491e-05
11:96488926 A G 0.060777 -4.4380e-05
11:96496338 A C 0.143336 8.0728e-05
11:96496343 T C 0.154641 -8.0224e-06
11:96502460 A G 0.047018 -4.7469e-05
11:96502717 G A 0.070465 -1.2322e-05
11:96505341 A G 0.461221 -1.1438e-04
11:96508584 T G 0.067288 -2.9532e-05
11:96511400 C T 0.039734 7.1532e-05
11:96521211 G A 0.081108 -4.4814e-05
11:96523386 A G 0.087561 -3.0582e-05
11:96525888 G A 0.070082 9.1250e-05
11:96528742 A G 0.366439 -6.8750e-05
11:96530700 A G 1.750295 -4.7936e-05
11:96533538 T C 0.046495 1.1931e-05
11:96533712 A G 0.127204 -4.9833e-05
11:96546441 T C 0.033717 2.2106e-05
11:96558903 T C 0.043146 -4.8808e-05
11:96562905 T C 0.166721 1.0177e-05
11:96565103 G A 0.353401 5.7075e-05
11:96567577 G A 0.151499 1.1189e-05
11:96572099 C T 0.039468 1.1454e-06
11:96572204 C G 0.050222 -3.7290e-06
11:96572887 A C 0.235213 7.7974e-06
11:96575536 G A 0.082283 -6.0789e-06
11:96575966 G A 1.745627 1.5278e-05
11:96578548 G A 0.026888 1.0802e-05
11:96579411 A G 0.027079 -3.2950e-05
11:96581052 T C 0.050244 -6.2402e-05
11:96583913 G A 0.158045 -4.7541e-05
11:96584517 A G 0.038994 -3.5626e-06
11:96586173 A C 0.086967 -2.6391e-05
11:96590788 G A 0.024755 3.0545e-05
11:96623630 C T 0.059514 -8.4505e-05
11:96627181 G A 0.032315 7.7501e-05
11:96627392 A C 0.176277 1.5146e-05
11:96628862 T C 0.034428 4.0498e-05
11:96630338 T C 0.031620 -3.4409e-05
11:96635240 T C 1.256788 -5.0558e-06
11:96641451 T C 0.493312 -5.4780e-05
11:96649368 G A 0.050355 -4.5002e-05
11:96651642 G A 0.091345 7.9842e-06
11:96652196 A G 0.050381 4.5692e-05
11:96655314 T C 0.031503 -2.2013e-05
11:96656542 A G 0.067664 -3.4508e-05
11:96666681 T C 0.058154 -9.4924e-05
11:96668628 T C 0.125361 2.0980e-05
11:96670530 T C 0.072828 -1.1259e-05
11:96675255 A G 0.487012 -1.2264e-04
11:96677848 G A 0.039326 3.4489e-05
11:96689040 A C 0.281426 6.7743e-06
11:96692888 G A 1.332342 -3.9852e-08
11:96695239 A G 0.032393 -5.2400e-05
11:96697697 A G 0.035791 -1.4222e-04
11:96699904 A G 0.073854 -6.0172e-06
11:96705036 T C 0.038485 4.6656e-05
11:96715605 T C 0.771746 3.4682e-05
11:96718821 T C 0.023136 -2.3293e-05
11:96725512 G A 0.037414 2.0416e-06
11:96738168 C A 0.063837 3.4647e-05
11:96741199 T C 0.180960 6.0859e-05
11:96747656 G A 0.304542 -3.0680e-05
11:96750731 A G 0.201084 -1.5217e-05
11:96761748 C G 0.036297 -2.7592e-05
11:96761808 A G 0.464555 7.4432e-06
11:96769716 T G 0.065866 7.8939e-05
11:96770637 T C 0.041906 -6.5303e-05
11:96777666 G A 1.076246 4.1301e-05
11:96780465 T C 0.195823 -2.7843e-05
11:96796339 C T 0.092225 -4.0290e-05
11:96800642 G C 0.055525 2.7527e-05
11:96812111 C T 0.762366 1.0144e-04
11:96815267 C T 0.022548 4.9904e-06
11:96818618 T C 0.145536 -5.4510e-07
11:96820557 T C 1.134598 5.7771e-05
11:96830751 A G 0.072796 -6.3148e-05
11:96833343 C A 0.065029 -2.4991e-05
11:96840021 A G 0.385654 -3.8230e-05
11:96841814 C T 0.690274 -2.5829e-05
11:96846025 A G 0.822013 8.8217e-05
11:96850122 A C 0.205096 -1.0129e-04
11:96850448 T C 0.118295 -3.9262e-05
11:96851531 G A 0.621633 2.6512e-05
11:96853098 C T 0.708837 9.5271e-05
11:96855913 T C 0.042990 7.2212e-06
11:96856120 T C 0.063747 3.0463e-05
11:96860873 A G 0.113514 1.2899e-04
11:96861744 C A 0.043873 2.4676e-05
11:96867381 A G 0.245973 -1.3653e-05
11:96877756 A C 0.841244 5.8378e-06
11:96886272 A G 0.101787 -2.6665e-06
11:96886584 G A 0.132686 4.8598e-06
11:96888916 A G 0.059160 -2.4339e-05
11:96889882 T C 0.515584 3.8224e-05
11:96903594 T C 1.226758 -7.6387e-05
11:96909503 A G 0.390860 8.8840e-05
11:96922959 A G 1.107123 -5.7843e-05
11:96945153 T G 0.155569 5.5839e-05
11:96949504 G T 0.060280 -4.2511e-05
11:96954326 A G 0.043091 1.4485e-05
11:96959525 A G 0.063912 2.6453e-04
11:96959863 T C 0.324815 1.7524e-05
11:96961034 T C 0.525562 -1.5357e-05
11:96962052 G A 0.041572 7.0580e-06
11:96974708 A G 0.049949 -5.8881e-05
11:96989046 G T 0.137685 -2.1238e-05
11:96993288 C G 0.185092 -7.7685e-05
11:96997167 C T 1.472435 1.2380e-06
11:96997932 T C 0.435823 -4.1474e-06
11:97007012 A G 0.087554 1.0571e-05
11:97016150 A G 1.189221 -9.9036e-06
11:97016249 G C 0.241770 3.3450e-06
11:97018953 A G 0.087947 -8.1501e-05
11:97029329 G A 0.028322 -2.7591e-05
11:97029941 G A 0.048479 4.2415e-05
11:97034979 G A 0.052175 1.8293e-05
11:97037705 A G 0.276551 -1.3027e-05
11:97040910 C A 0.582817 -5.6615e-06
11:97045753 G A 0.450231 1.8426e-05
11:97046022 G T 1.116656 2.3482e-05
11:97048667 G A 0.089943 -8.1337e-06
11:97048713 T A 0.035113 -5.9333e-05
11:97049542 A G 0.046625 -2.1326e-05
11:97051784 T C 1.228696 -7.3432e-06
11:97051837 C G 0.372463 -5.6843e-05
11:97051938 G A 0.221007 -1.7647e-06
11:97052967 T C 0.240741 -6.3961e-05
11:97056488 C G 0.064668 1.2982e-05
11:97056607 G A 0.108691 5.9932e-05
11:97062583 G A 0.106289 2.6007e-05
11:97071896 A G 0.309018 4.1126e-05
11:97076037 A G 0.086295 -1.4046e-04
11:97078375 C T 0.064451 -4.0572e-05
11:97078926 G T 1.522777 -8.1283e-05
11:97080660 A G 1.082848 -5.1852e-05
11:97089719 C T 0.077145 -1.7388e-06
11:97090578 C T 0.028848 -1.1036e-04
11:97094787 C T 0.125711 1.1302e-04
11:97098438 G A 0.194664 -3.6979e-05
11:97104242 C T 0.423019 -3.1352e-05
11:97105176 T C 0.102277 3.2645e-05
11:97111552 C T 1.310956 3.8018e-06
11:97118772 A G 0.043058 -4.6288e-05
11:97124903 C T 1.241406 1.7811e-05
11:97127250 G A 0.145371 3.8604e-05
11:97127732 C T 0.470705 5.6602e-05
11:97139409 C A 0.336990 6.8883e-05
11:97140778 T G 0.337435 2.1570e-05
11:97144699 C T 0.102144 3.3322e-05
11:97146363 G A 0.368899 -2.7536e-05
11:97161196 C T 0.101728 9.3018e-05
11:97163370 C T 0.049053 -6.6648e-05
11:97166386 G T 0.141567 -9.5426e-05
11:97176319 C T 0.995115 7.6880e-05
11:97178846 A G 1.479583 3.0781e-05
11:97189426 G A 1.849245 2.3671e-05
11:97189428 C T 0.124611 4.2705e-05
11:97199047 G A 0.047628 1.9106e-05
11:97206754 G A 0.033373 -7.5138e-05
11:97208161 G T 0.192350 2.6696e-05
11:97209178 A G 0.232402 -2.1408e-05
11:97228511 G T 0.069229 -8.9161e-06
11:97229399 T C 1.701777 -8.6159e-06
11:97230719 C T 0.115961 -1.4829e-05
11:97241635 T G 0.176371 4.4626e-05
11:97250661 A G 0.036580 8.4963e-05
11:97251858 A G 0.039507 -1.2523e-05
11:97257121 T C 1.537305 9.3413e-06
11:97268928 C T 0.046129 -1.8713e-04
11:97278473 T C 0.204031 -1.5161e-04
11:97280822 G A 0.027459 -1.2403e-05
11:97293942 T C 0.339389 1.3854e-04
11:97295904 C A 1.312449 -4.0580e-05
11:97296758 C G 0.062185 1.5601e-05
11:97305601 T G 0.375780 3.7471e-05
11:97314496 G A 0.239851 3.2850e-05
11:97328659 A G 0.898152 9.5156e-06
11:97331693 T C 0.045538 -2.2477e-05
11:97334768 C T 0.048764 -6.4924e-06
11:97338617 A G 0.107610 8.1135e-06
11:97359166 G A 0.086042 3.8859e-05
11:97361576 C T 0.097833 -3.2784e-05
11:97373747 C T 0.098304 -3.5808e-05
11:97380590 T C 0.108772 3.4693e-05
11:97386309 A C 0.245759 3.2273e-05
11:97386853 C T 0.831510 -1.7520e-05
11:97391681 A G 0.165322 1.0255e-06
11:97415633 C T 0.141021 3.6925e-05
11:97416872 A G 0.104211 -5.9098e-05
11:97417862 A G 0.390247 -1.0952e-06
11:97419744 G A 0.285302 2.7980e-05
11:97420790 C T 0.334838 -8.9576e-06
11:97424468 C T 0.121719 -4.1961e-06
11:97426280 A G 0.057242 -9.7023e-05
11:97427121 T G 0.086327 1.0263e-05
11:97429553 C T 0.125013 -1.7119e-06
11:97432949 C T 0.072017 8.0041e-07
11:97455989 G A 0.306834 1.8008e-05
11:97467082 A G 0.141015 1.8183e-05
11:97471169 T C 0.103406 -1.4145e-05
11:97474892 A C 0.652481 3.4844e-05
11:97478662 C A 0.055944 -4.0203e-06
11:97479738 T C 0.035453 2.0083e-05
11:97494307 A G 0.584209 -1.0214e-05
11:97500252 T C 0.065957 -1.6585e-04
11:97502573 T C 1.249147 -1.2911e-05
11:97527902 T C 0.029124 2.7836e-05
11:97539324 A G 0.241007 -2.3183e-05
11:97541779 G T 0.027151 -3.8915e-08
11:97543450 G C 0.053136 -9.2468e-05
11:97555047 G C 0.058222 -6.9763e-05
11:97563890 A C 1.777062 1.6690e-04
11:97567567 A G 0.073987 7.2970e-05
11:97570766 T C 0.062873 -6.1931e-05
11:97571562 C G 0.111076 -6.6938e-05
11:97574984 G A 0.089174 -2.2956e-04
11:97593917 A C 0.089943 3.9544e-06
11:97596871 T C 0.030039 -6.2935e-05
11:97600831 A G 0.093523 -6.2508e-05
11:97607425 C T 0.574894 1.8969e-05
11:97615389 C T 0.735698 -2.7333e-05
11:97621222 C T 0.036677 6.5619e-05
11:97624373 A G 0.181304 3.4240e-05
11:97639659 A G 0.036745 1.1557e-05
11:97643768 C T 0.021114 1.6060e-05
11:97646309 G A 1.735299 3.0304e-06
11:97649107 A G 0.226823 3.6722e-05
11:97650416 C T 1.390928 1.6426e-05
11:97666971 A G 0.200607 4.6732e-05
11:97675255 G A 0.500362 1.0233e-04
11:97682564 G A 1.304286 6.2610e-05
11:97684338 T C 0.024616 1.1020e-05
11:97692568 T C 0.054532 -6.9347e-05
11:97699134 A G 0.054035 -3.5811e-05
11:97707676 T C 0.420422 -7.9090e-05
11:97710434 C T 1.620630 -4.7717e-05
11:97712190 A G 0.097765 -9.6274e-06
11:97732094 G A 0.725659 -2.6074e-06
11:97732359 A G 0.056288 -2.7341e-06
11:97732688 T G 0.030328 -2.8189e-05
11:97740285 A G 0.023327 4.9420e-05
11:97747329 C T 0.030822 -8.8709e-05
11:97749725 C T 0.042217 1.6074e-05
11:97753246 T C 0.038329 -1.0986e-05
11:97756814 C G 0.076389 -7.5402e-06
11:97758629 C T 0.604495 2.2371e-05
11:97763229 G A 0.229092 2.9190e-05
11:97765243 A G 1.058488 -2.4518e-05
11:97770182 G A 0.034856 1.4992e-05
11:97774585 T C 0.056044 2.0662e-05
11:97775867 G A 0.052575 9.6403e-05
11:97799649 G A 0.055437 4.3595e-05
11:97803171 G A 0.577345 7.2701e-06
11:97804083 C A 0.613369 5.7417e-06
11:97808477 A G 0.044876 9.9962e-06
11:97811142 C T 0.035700 3.4068e-05
11:97823419 A G 0.127399 8.8804e-06
11:97833177 A G 1.568046 1.7235e-05
11:97840899 C T 0.035349 3.7483e-05
11:97844162 C T 0.190279 -1.6450e-05
11:97844609 C T 1.575631 9.2523e-06
11:97850078 C T 1.525760 3.1704e-05
11:97853024 G A 0.024707 -8.1792e-06
11:97855527 T G 0.348642 -3.2327e-07
11:97858056 G A 1.682481 -2.0247e-06
11:97858422 T C 0.305399 4.3847e-05
11:97867665 C T 1.727493 1.9283e-05
11:97872275 T C 0.080917 1.5514e-05
11:97891826 T C 0.169081 -1.6604e-05
11:97892947 A C 0.096318 6.1824e-06
11:97894513 C T 0.039209 7.8064e-06
11:97895120 G A 0.268992 4.9475e-05
11:97900871 A G 0.145728 5.4950e-05
11:97901008 A C 0.280475 1.6213e-05
11:97914841 T C 0.239043 1.1151e-05
11:97916243 T C 0.027456 -6.8357e-05
11:97918528 T C 0.074123 -9.0938e-06
11:97919231 C T 0.078966 -1.7060e-05
11:97923710 C A 0.098885 4.8835e-05
11:97939925 G A 1.397436 4.0495e-05
11:97944715 A G 0.052253 -3.9645e-05
11:97947533 A G 0.083578 1.5426e-05
11:97957369 C T 1.902167 -2.0014e-05
11:97987244 C T 1.737211 -1.3370e-05
11:97999058 T C 0.238063 1.0825e-05
11:98002149 T G 0.124604 1.2133e-05
11:98009459 T G 0.369162 -1.4851e-05
11:98011522 A G 0.056418 -2.6515e-05
11:98012774 T C 0.026167 2.7621e-05
11:98016655 C A 0.609818 -2.7475e-05
11:98027692 C T 0.192097 2.3599e-05
11:98029215 A G 0.041221 -1.7247e-05
11:98055010 G C 0.107512 -3.8601e-05
11:98068961 T C 0.727337 1.8401e-05
11:98076120 A G 0.026687 -4.5163e-06
11:98081600 A G 0.826076 1.9366e-05
11:98088443 G A 0.933647 -2.6292e-06
11:98093858 C A 1.584972 -1.5973e-05
11:98105184 T G 0.107253 -2.9868e-05
11:98117848 C T 0.022792 1.0475e-04
11:98127022 A G 0.411373 1.0845e-07
11:98127870 T C 0.051968 2.4717e-05
11:98133655 A G 0.046424 6.7146e-05
11:98137245 T C 0.706824 -2.0210e-05
11:98140562 A C 0.775829 7.1415e-06
11:98144179 C G 0.603249 -1.1197e-05
11:98150554 A G 1.588218 -1.7378e-06
11:98153986 T C 0.096493 1.8523e-05
11:98158246 C T 0.055931 1.3811e-05
11:98159370 T C 0.053529 9.2635e-06
11:98162569 C T 1.464821 -5.1600e-06
11:98167645 C T 0.048969 1.0410e-05
11:98168238 T C 0.112657 2.9312e-05
11:98169925 T G 0.028053 -1.6839e-05
11:98176280 T C 1.055811 -5.4021e-05
11:98185930 T G 0.144215 4.1177e-05
11:98191131 T C 0.117921 2.0354e-05
11:98191553 C T 0.036440 -2.6467e-05
11:98194013 C T 1.425226 1.8385e-05
11:98201674 G A 1.427862 1.1385e-05
11:98211918 T C 0.043740 3.1858e-05
11:98219120 C A 0.145815 1.8102e-05
11:98220317 C T 0.104374 -2.1228e-05
11:98231914 C T 0.069754 2.3890e-05
11:98234914 T G 0.254555 -1.4213e-05
11:98239793 G A 0.042902 -1.8691e-05
11:98241597 C T 0.022344 3.9816e-05
11:98249114 T C 0.212733 1.7499e-04
11:98249713 T G 1.834788 -3.6658e-05
11:98250856 A C 0.106999 -5.6637e-05
11:98251901 G A 0.384482 -1.2522e-05
11:98252042 C T 0.060744 -2.5749e-06
11:98252408 A G 0.122599 -4.8478e-05
11:98259720 G A 0.045415 -5.4454e-05
11:98261371 G T 1.193723 -3.3939e-06
11:98263013 G A 0.039514 -3.5622e-05
11:98270518 G A 0.053818 1.4607e-05
11:98280615 G A 1.324406 -2.3483e-03
11:98292823 A G 0.028173 -1.5056e-05
11:98293028 G A 0.050445 1.3796e-04
11:98309735 T C 0.101956 1.2450e-05
11:98323984 T G 0.045317 -3.0129e-05
11:98325913 A G 0.119018 -2.5548e-05
11:98329388 A G 0.030568 2.4950e-05
11:98330928 C T 0.537269 -3.1100e-05
11:98331721 C T 0.687411 2.9852e-05
11:98334347 A G 0.360356 -4.2973e-05
11:98334902 T C 0.160658 2.4812e-05
11:98336686 A G 0.310495 7.9071e-06
11:98345840 T C 0.045035 6.6709e-06
11:98346106 G A 1.052367 -9.6672e-06
11:98349688 T C 0.025333 4.9948e-05
11:98355461 G A 0.238579 -2.0579e-05
11:98370896 A G 1.469349 -8.0837e-06
11:98372758 G A 0.222123 7.4924e-05
11:98392610 G A 0.433889 3.6821e-05
11:98400328 G A 0.028186 2.3111e-05
11:98406723 A G 0.044201 1.7535e-05
11:98424151 G C 0.020747 5.3008e-05
11:98427125 T C 1.012590 -2.4156e-06
11:98430324 T C 0.202801 -3.2973e-05
11:98431542 C T 0.946604 -9.1382e-06
11:98432725 G A 0.026388 -4.4017e-05
11:98433554 G A 0.904442 -2.4199e-05
11:98437376 A G 0.023528 -1.2306e-04
11:98438848 T C 0.210727 6.7272e-05
11:98439169 T C 1.524728 -2.2133e-04
11:98441451 C A 0.169990 3.4484e-05
11:98445605 C T 1.736042 -1.0342e-04
11:98466268 C T 0.739934 4.5948e-06
11:98476840 T C 0.049718 2.7260e-05
11:98497216 G T 0.032779 -2.5503e-05
11:98501563 G A 0.533160 -8.7210e-05
11:98509312 G T 0.259082 2.1340e-06
11:98512325 C A 0.022139 2.5287e-05
11:98525608 T C 0.232873 2.1477e-05
11:98532658 T G 0.103092 -3.8471e-06
11:98538205 A G 0.081494 1.2526e-05
11:98553686 A C 0.198218 -4.0261e-05
11:98562067 T G 0.317889 1.0956e-04
11:98562311 C T 0.046340 1.3860e-05
11:98562565 A G 1.449199 1.1234e-04
11:98568836 C T 0.070319 -1.2124e-05
11:98574836 G A 0.027582 -3.2623e-05
11:98591379 T C 0.264162 4.1756e-05
11:98591841 T C 0.020662 3.6424e-05
11:98596316 G A 0.103072 -2.0757e-05
11:98606369 G T 0.047054 -2.1025e-05
11:98607374 G T 0.067882 2.9145e-05
11:98612578 C A 1.067135 2.3366e-05
11:98612735 T C 0.186082 3.2105e-05
11:98613428 T C 0.172486 6.6117e-06
11:98617481 A G 0.299385 3.3733e-05
11:98641737 A G 0.042987 -5.6907e-05
11:98642149 G C 0.224596 -3.6430e-05
11:98646668 C T 0.031607 -5.5860e-05
11:98647283 T C 0.100021 2.7103e-05
11:98652637 G A 0.267937 1.0771e-05
11:98659488 G A 1.953748 -6.5638e-06
11:98660386 C T 0.286340 -2.2387e-05
11:98684279 C T 0.041354 2.7688e-05
11:98693123 T C 0.033743 2.0213e-05
11:98693192 T C 0.172557 -1.0742e-04
11:98693523 C T 1.971678 1.2308e-05
11:98697213 G A 0.797491 -1.1691e-04
11:98704692 G A 0.653701 -2.9753e-05
11:98705232 G C 0.544206 -1.1628e-04
11:98705554 C T 0.070446 5.2263e-06
11:98705652 T G 0.160110 9.7097e-06
11:98705689 A C 0.111754 1.1923e-04
11:98705763 C T 0.670086 -2.0261e-05
11:98707310 A G 0.097330 -9.3719e-05
11:98709241 G A 0.657320 -3.7762e-05
11:98709798 C T 0.377377 1.1047e-05
11:98715072 G A 1.854938 -6.2073e-05
11:98715302 T C 0.043918 -9.9681e-06
11:98721707 T G 1.891865 -1.0111e-04
11:98723216 G A 0.079758 2.8657e-06
11:98724893 G A 0.097876 -1.7877e-05
11:98732644 A G 1.812318 -7.3032e-05
11:98737733 A G 0.175926 -7.7959e-06
11:98738371 G A 0.115847 -8.9607e-06
11:98739623 G A 0.154965 3.7748e-06
11:98740929 T C 0.101225 -6.2568e-05
11:98741154 G A 0.729135 -2.7239e-05
11:98751895 C A 0.052273 4.3803e-05
11:98758724 C T 0.466022 1.1022e-05
11:98763094 C T 0.116029 -1.3078e-05
11:98774134 A G 0.562693 -6.2319e-06
11:98781216 G A 0.083442 -3.9751e-05
11:98795536 A G 1.839549 -1.4068e-05
11:98799341 C T 0.056765 4.3954e-05
11:98807358 A G 1.171658 -1.9735e-05
11:98813293 A G 0.103426 3.0508e-05
11:98816710 G T 0.408566 -6.4920e-05
11:98818755 G A 0.302296 1.7067e-05
11:98822608 G A 0.032415 -3.6089e-05
11:98823599 G A 0.169740 -1.9429e-05
11:98831017 C T 0.701962 1.5466e-04
11:98850985 C A 1.122998 1.9178e-05
11:98851293 T G 0.036583 1.8037e-05
11:98866078 A G 1.790509 2.2541e-05
11:98879110 A G 0.091660 2.7711e-05
11:98881402 C T 0.050257 4.6633e-05
11:98883141 C T 0.708006 3.5274e-05
11:98885233 T C 0.569279 -2.4745e-05
11:98885956 G T 0.023551 3.1727e-05
11:98886623 C T 0.047703 8.8025e-05
11:98890724 A G 1.468982 5.0723e-05
11:98894022 A G 0.323822 3.6217e-05
11:98897224 T C 0.417410 4.8893e-05
11:98897790 A C 0.322521 -6.7255e-06
11:98898299 T C 0.026631 -2.5228e-05
11:98907567 T C 0.027212 4.3727e-05
11:98911604 G A 0.173505 2.1753e-05
11:98918028 C T 1.955105 -2.7645e-05
11:98919031 C A 0.023882 5.5015e-05
11:98929859 G A 0.033779 6.0682e-05
11:98932132 C T 0.983739 -1.0992e-04
11:98935021 C T 0.624957 -4.9700e-05
11:98950413 A G 0.128694 6.0805e-05
11:98951814 A C 0.094351 7.8368e-06
11:98954136 T C 0.028374 -8.5110e-05
11:98955094 A G 0.044882 4.5025e-05
11:98955361 C T 0.088947 -1.2087e-05
11:98961805 T G 0.178607 1.4732e-05
11:98974360 T C 0.037096 -2.6077e-05
11:98981254 T G 0.912968 -1.4797e-06
11:98987273 G A 1.849183 1.2051e-04
11:98991226 T C 0.249417 -3.1557e-05
11:98995320 G A 0.037031 3.3206e-05
11:98996775 G A 0.121829 4.9328e-05
11:98998784 T C 0.215090 -1.1598e-04
11:99001400 G T 1.762447 7.9841e-05
11:99009174 C T 0.114374 3.8938e-05
11:99016506 C T 0.232428 2.8155e-05
11:99024877 A C 0.040601 1.4729e-04
11:99025195 T C 0.329424 2.4290e-05
11:99032527 C T 1.751262 1.4173e-04
11:99041145 G A 0.456804 -2.4338e-05
11:99041444 C A 0.266551 -1.0383e-05
11:99045134 T G 0.322478 4.0980e-04
11:99046779 C T 0.060767 2.4172e-05
11:99047499 C T 0.198536 -7.9076e-05
11:99054269 A G 0.183826 3.5393e-05
11:99069209 T G 0.174949 -1.6969e-05
11:99089385 G A 0.083455 4.9412e-05
11:99090824 T C 0.160110 1.8072e-04
11:99090925 C T 1.379331 2.8074e-04
11:99093678 T C 1.845872 2.8957e-04
11:99104375 A G 0.358166 -4.4210e-05
11:99128241 T C 0.050764 -5.9093e-05
11:99132621 A C 0.170606 -3.0975e-06
11:99140818 T C 0.644866 -2.0658e-05
11:99153569 A G 0.086100 7.5077e-06
11:99156169 T C 0.037670 1.1249e-05
11:99165666 T C 0.138889 2.7101e-05
11:99174727 C A 0.061027 1.2640e-04
11:99183675 C T 0.028241 -6.0410e-05
11:99184898 A G 0.197254 -2.6004e-07
11:99187029 A G 0.021302 -5.4899e-05
11:99188380 C A 0.057943 -6.9672e-05
11:99196196 G A 0.033201 5.1337e-05
11:99212541 G C 1.882617 6.0577e-05
11:99223836 T C 0.022344 5.6420e-05
11:99225044 C A 0.082468 1.8571e-05
11:99225228 G T 0.065210 2.4994e-05
11:99229528 G A 0.085714 -2.4061e-04
11:99236202 A G 0.072721 -1.5517e-04
11:99236857 G A 0.302111 1.1023e-03
11:99237704 T C 0.064552 4.0315e-05
11:99252963 G T 0.071854 8.5881e-05
11:99253105 T C 0.088593 9.0076e-05
11:99256500 A G 0.652188 -5.5528e-05
11:99258486 C T 0.493189 2.3462e-06
11:99258875 A G 0.073162 8.3126e-06
11:99264902 G A 0.329392 -3.5671e-05
11:99275361 C A 1.280865 6.0013e-05
11:99275986 G A 0.278505 3.5552e-05
11:99282519 C A 0.034794 -9.5899e-05
11:99283126 G A 0.043061 -5.4293e-06
11:99286608 G A 0.389812 3.0620e-04
11:99290080 C T 0.066376 -1.5907e-04
11:99290084 G A 0.067099 8.4454e-07
11:99300703 A C 0.042377 -6.6023e-05
11:99308083 G A 0.033259 -5.5889e-07
11:99309670 T C 0.028994 -3.0209e-05
11:99311210 T C 0.435788 -8.5013e-06
11:99314276 A C 0.111732 -4.1232e-05
11:99317953 G A 1.094870 3.8539e-05
11:99329776 G T 0.448806 -4.2435e-05
11:99331783 G A 0.052302 -2.3165e-05
11:99351731 C G 0.351310 1.2540e-04
11:99364026 G A 0.520813 -6.7199e-05
11:99367849 G A 0.344296 3.6007e-05
11:99373539 C T 0.039689 1.1842e-05
11:99373989 A G 0.115166 -7.3591e-05
11:99387885 A G 0.658368 -2.2449e-05
11:99389038 C T 0.065769 2.2218e-05
11:99389926 G T 0.035262 1.4405e-05
11:99393395 G C 0.114286 -2.2195e-05
11:99401280 C T 0.623058 3.7218e-06
11:99402289 T C 0.037115 -3.8958e-05
11:99415815 A G 0.156556 -1.3314e-05
11:99429796 A G 0.679651 -3.2253e-05
11:99432625 C T 1.097830 -2.0729e-06
11:99433148 A G 0.036748 1.9356e-05
11:99433306 G A 0.124562 -3.9656e-07
11:99434384 T C 0.024849 6.4596e-05
11:99466754 T C 0.052941 -1.1844e-04
11:99483670 G A 0.415028 -3.6393e-05
11:99483802 C T 0.534364 1.3628e-05
11:99488155 A C 0.103465 -1.8686e-05
11:99493173 G C 0.182716 -3.5864e-05
11:99495036 T G 0.937120 1.2609e-04
11:99495352 G T 0.374842 5.2469e-05
11:99495442 G A 0.130099 -3.9387e-06
11:99499834 A G 1.361262 2.6442e-05
11:99512311 T C 1.357734 2.0485e-05
11:99513020 G T 0.057830 1.0731e-04
11:99523253 T C 0.081517 -5.9840e-05
11:99541777 T C 0.107061 -4.2350e-05
11:99549251 C T 0.039829 2.0937e-05
11:99551504 G A 0.107551 -2.9772e-05
11:99562791 C A 0.027232 2.1677e-05
11:99563179 A G 0.030773 2.4921e-05
11:99565867 A G 0.124565 -4.4229e-05
11:99570591 G A 1.771616 -6.0200e-05
11:99570994 G A 0.481936 3.5626e-05
11:99577624 A G 0.748941 5.8674e-06
11:99580057 C A 0.169074 -2.4014e-05
11:99581226 C T 0.266135 -1.2195e-05
11:99585736 A G 0.540658 -1.1577e-05
11:99588697 A G 0.201720 -2.1937e-05
11:99593788 T G 1.102342 -2.0545e-05
11:99594227 G A 0.052292 -1.6801e-04
11:99603704 T C 0.138357 1.7083e-04
11:99605365 G A 0.116548 -2.1875e-05
11:99609563 C G 0.040218 2.1894e-05
11:99609923 G T 0.395563 6.8306e-06
11:99610911 G T 0.043944 -1.1753e-04
11:99614320 T C 0.069229 -2.6984e-05
11:99614398 C T 0.051926 -1.8068e-04
11:99615747 C T 0.688765 -5.8822e-05
11:99616017 C A 0.193713 3.3059e-05
11:99616336 C A 1.092627 -2.9055e-05
11:99623114 G C 0.354654 -7.8451e-05
11:99623662 G A 0.296668 -4.3428e-05
11:99636183 G A 0.881819 -1.8935e-05
11:99637206 G C 0.187075 7.6530e-06
11:99637775 G A 0.165150 5.9595e-05
11:99644668 G A 0.105169 4.2857e-06
11:99660312 G A 0.039050 -7.3612e-05
11:99666292 G A 0.675097 2.9719e-05
11:99667182 A G 0.185394 -4.0322e-05
11:99682530 G T 0.697473 2.1295e-06
11:99686234 A G 0.077181 -1.8130e-04
11:99686299 C G 0.035294 -3.1275e-04
11:99691491 A G 0.120573 4.0326e-05
11:99692423 A G 0.106931 1.0229e-07
11:99696766 A G 0.104701 -3.7052e-05
11:99704419 T C 0.144332 1.1043e-04
11:99704490 C T 0.356429 9.9592e-06
11:99727423 C G 0.087395 3.7405e-05
11:99728597 G A 0.081072 -8.1711e-05
11:99747429 C T 0.359581 -4.3196e-05
11:99750400 C A 0.147818 -7.2568e-05
11:99751258 A G 0.082533 4.0751e-04
11:99753565 T C 0.079631 1.0544e-05
11:99756150 T C 0.022756 -6.5441e-05
11:99771980 C T 0.045837 -8.7198e-05
11:99778206 G A 0.460657 -5.0282e-06
11:99784381 T G 0.210481 4.9167e-05
11:99791995 C T 0.162758 -3.0442e-05
11:99792198 G A 0.803191 3.3299e-04
11:99800538 A C 1.805459 1.1232e-05
11:99801380 A G 0.522835 -2.6917e-05
11:99812222 C A 0.056843 -1.7636e-05
11:99818861 A G 0.149853 -3.7228e-05
11:99819048 T C 0.035976 5.9319e-06
11:99820348 C T 0.107671 1.3812e-04
11:99823663 G T 1.678859 3.7260e-06
11:99824120 A G 0.256586 -2.3144e-05
11:99827000 G A 0.496285 -1.0975e-04
11:99839963 T C 0.056577 -4.0237e-05
11:99845216 A G 0.083630 -3.8524e-05
11:99849604 C T 0.164816 2.7308e-04
11:99852155 C T 0.556854 -1.7876e-04
11:99854486 G A 0.138772 7.7159e-06
11:99867191 G A 0.041851 7.4815e-05
11:99880282 G A 0.050209 1.1318e-05
11:99880352 C T 0.693088 2.1086e-04
11:99880730 T G 1.021523 -5.7899e-05
11:99881170 A G 0.038134 7.5631e-05
11:99883904 G A 0.203600 -9.9729e-05
11:99888129 G A 0.026579 3.0416e-07
11:99893086 A G 0.026833 -1.0774e-05
11:99896692 A G 0.151278 -1.4052e-04
11:99897374 A G 0.155585 7.8416e-05
11:99904539 A G 0.068226 -1.1557e-05
11:99904574 A G 0.252299 1.6873e-05
11:99925865 G A 0.030371 -1.0853e-05
11:99929338 A C 0.371009 -2.1237e-05
11:99929694 T C 0.023045 -6.4455e-05
11:99931240 G T 1.440559 -2.9270e-05
11:99932428 C A 0.302303 -2.3190e-05
11:99937160 G A 0.152979 2.6649e-05
11:99939733 G A 0.741787 2.5866e-05
11:99941283 T C 0.070296 -3.9721e-06
11:99942095 G T 0.164491 6.0848e-05
11:99948108 A G 0.022896 -5.9323e-05
11:99955299 T C 0.087804 3.6842e-05
11:99956024 A G 0.319820 -5.8627e-05
11:99963834 A C 1.365429 -2.7145e-05
11:99966541 G A 0.153449 -1.6627e-04
11:99975293 G T 0.537477 -2.5372e-05
11:99979223 C T 0.293711 2.6624e-05
11:99981852 A G 0.056629 7.5695e-06
11:99991189 C G 0.089115 -2.3119e-05
11:99993080 A G 0.046255 5.3135e-05
11:100001104 T C 0.023298 4.7722e-08
11:100005488 T C 0.046878 2.7179e-05
11:100006550 T C 0.076493 1.7753e-05
11:100006861 T C 0.070501 -1.8018e-05
11:100018985 C T 0.159444 -7.4570e-05
11:100032351 C T 0.042860 -1.1954e-04
11:100043419 T C 0.247787 2.9762e-05
11:100043420 G A 0.312170 5.3101e-05
11:100054602 A G 0.197095 -7.0330e-06
11:100057448 A C 0.152239 -2.6226e-05
11:100066455 T C 0.055142 3.9213e-06
11:100066726 T C 1.460997 -1.1647e-05
11:100080396 C T 0.347838 3.6573e-05
11:100081880 T C 0.090819 -3.2974e-05
11:100085176 T C 0.074318 -4.7835e-05
11:100095847 A G 0.146802 -4.3953e-05
11:100096658 A G 0.062299 -5.7377e-06
11:100102098 T C 1.515533 -3.5550e-05
11:100118024 C T 0.401172 -6.2046e-06
11:100119503 C T 0.112017 -1.0367e-04
11:100123612 T C 0.464681 3.6014e-05
11:100134057 G A 0.408595 -7.5704e-06
11:100134297 T C 0.485123 1.6914e-05
11:100138833 C T 1.705695 4.4543e-06
11:100139131 A G 0.361080 1.2049e-04
11:100142344 T C 0.096856 -3.9323e-05
11:100142772 T G 1.038839 -9.8044e-07
11:100143297 T C 0.082173 2.6180e-05
11:100155647 G A 1.808663 -2.2451e-05
11:100165331 A G 1.069677 -1.1811e-04
11:100166994 G C 0.095484 4.6621e-05
11:100169631 G T 0.114435 -7.0886e-05
11:100173537 G A 0.074107 8.7000e-05
11:100179226 A G 0.086931 -8.8180e-05
11:100184018 C T 0.086863 9.8650e-05
11:100186880 C A 0.636112 2.4473e-05
11:100187782 G T 0.304890 -2.7882e-05
11:100189682 G A 0.145335 -7.7329e-06
11:100189749 T C 0.039945 1.3719e-05
11:100192261 G T 0.076782 1.0190e-04
11:100203520 A G 0.036797 -7.5363e-05
11:100207731 C A 1.198773 1.4115e-05
11:100212270 G T 0.615995 -8.1210e-06
11:100217374 G C 0.134592 -4.0770e-05
11:100219773 T C 0.069196 -4.7797e-05
11:100226883 A T 0.204739 2.7132e-05
11:100226962 T C 0.200617 1.3337e-05
11:100232629 T C 0.910956 -9.9216e-06
11:100233821 T C 0.526623 2.5898e-05
11:100248880 T G 0.079437 9.0200e-05
11:100262876 A G 0.063802 -1.0242e-04
11:100271038 A C 0.889716 -6.6473e-05
11:100290905 T C 0.023480 -3.9448e-06
11:100299912 A G 0.924205 -4.8247e-05
11:100306683 T C 0.224174 2.2375e-05
11:100310088 A G 0.315546 -1.6006e-05
11:100311640 C T 0.028196 -8.0495e-06
11:100329686 C A 0.293903 -3.5602e-05
11:100334883 G A 0.562090 -5.2012e-06
11:100341947 T C 0.065713 2.0726e-05
11:100342929 T A 0.037511 -3.5539e-05
11:100353796 T C 1.959571 3.9990e-06
11:100356126 C A 0.055613 -1.1371e-05
11:100365980 G A 0.756088 -4.1704e-05
11:100367229 T C 0.027313 1.0415e-05
11:100371319 T C 0.123566 -3.6022e-05
11:100375488 T G 0.033564 4.3326e-06
11:100386370 A G 0.024853 8.5197e-05
11:100386689 T C 0.495156 2.8009e-05
11:100388584 A G 0.761723 -1.2864e-05
11:100390459 C T 0.037385 -1.6240e-05
11:100391102 A C 0.235538 -6.9823e-05
11:100399801 G C 0.094685 1.4067e-04
11:100405406 C T 0.195631 6.0578e-05
11:100406478 A G 0.306227 1.6019e-07
11:100414053 C A 0.070387 1.2602e-04
11:100416062 T C 0.088872 8.7431e-05
11:100417066 A G 0.049809 -1.3770e-04
11:100421331 T C 1.197485 -2.5165e-05
11:100423278 A G 0.791207 -3.7851e-05
11:100425012 A C 0.173171 -2.3475e-04
11:100427659 C T 0.136828 -2.5233e-04
11:100430486 G C 0.050864 -2.6198e-05
11:100431065 T C 0.030588 5.7562e-05
11:100434310 G C 1.141687 -1.9251e-05
11:100441962 T C 0.082669 7.7845e-05
11:100443779 A G 0.032328 -5.3372e-06
11:100449303 A G 0.186391 -1.9581e-05
11:100451160 C A 0.463110 4.6266e-05
11:100454255 C T 0.127295 5.5362e-05
11:100463198 A G 0.125043 1.2450e-04
11:100471466 C A 0.194852 4.0408e-05
11:100486469 G A 0.083627 6.0683e-05
11:100486632 C T 1.077953 6.7238e-05
11:100493061 C T 0.031948 -9.7980e-05
11:100497485 C A 0.173424 -1.7048e-05
11:100499866 A G 0.917389 -2.1436e-05
11:100501823 G A 0.051929 -2.7489e-05
11:100506992 A C 0.081683 1.8364e-04
11:100507404 A G 0.627183 -2.4922e-05
11:100510039 T G 1.451633 -2.7544e-04
11:100517074 G A 0.030095 4.1264e-05
11:100522452 G C 1.390386 -8.1411e-04
11:100533021 A G 0.557834 -1.2863e-03
11:100533771 A G 0.023499 3.5456e-05
11:100539712 C T 0.053701 -7.0058e-05
11:100548702 G A 0.541505 8.2125e-05
11:100551153 T C 0.050939 3.8942e-05
11:100551886 T C 0.050079 -8.6928e-05
11:100551900 G A 0.398134 -1.3930e-05
11:100554065 T G 0.127045 -2.2643e-05
11:100555218 G A 0.059212 -3.5182e-05
11:100559527 C T 0.070991 5.7743e-05
11:100577256 C G 0.085967 8.0217e-05
11:100584671 T C 0.196865 1.1734e-04
11:100586567 C T 0.022587 4.7115e-05
11:100598225 A G 0.065428 -5.0445e-05
11:100602449 G A 0.034992 -1.1584e-04
11:100627228 T C 0.028718 -6.7648e-05
11:100632773 G A 0.058427 -8.9912e-05
11:100638644 C A 0.614298 9.9649e-05
11:100643107 A G 0.029371 2.6000e-05
11:100645477 C A 0.522352 2.6054e-04
11:100645962 T G 0.570509 5.3137e-06
11:100646048 A G 0.099953 -3.4277e-05
11:100653044 T C 0.055213 -1.4782e-05
11:100656700 A G 0.023438 6.3448e-05
11:100659513 C T 1.140752 -1.7247e-04
11:100670001 T C 0.088739 1.7964e-04
11:100675571 T C 0.188185 -5.6112e-05
11:100683016 T C 0.154715 -1.5313e-04
11:100690230 C A 0.301456 4.8452e-05
11:100691034 G A 0.057511 4.3513e-05
11:100692566 G A 0.499421 -4.9062e-03
11:100694437 C A 0.074837 -5.7711e-05
11:100698232 A G 0.056823 -3.4059e-05
11:100698649 G A 0.021967 5.2674e-05
11:100700951 A G 0.112326 -1.4586e-05
11:100706988 A C 0.027203 -1.0825e-05
11:100720748 G T 0.253139 -3.4536e-05
11:100722754 C T 0.049335 7.3967e-05
11:100728497 T C 0.060358 -1.7656e-04
11:100732096 G A 0.037222 4.4165e-05
11:100732143 C T 1.913932 4.7251e-05
11:100732652 T G 1.572301 1.8224e-05
11:100739145 C T 0.626346 9.0034e-05
11:100739930 G A 0.520158 1.2992e-05
11:100744253 A G 0.165754 -7.7937e-05
11:100755321 A C 0.309382 3.5218e-05
11:100755508 C G 0.397728 -1.2759e-04
11:100756968 G A 1.103864 5.7957e-05
11:100758745 T C 0.378601 -4.1671e-05
11:100759838 A G 0.049420 -3.9319e-05
11:100760684 T C 0.035518 -2.7622e-05
11:100763186 A G 1.741563 -9.0597e-06
11:100763308 C T 0.821484 -2.5711e-05
11:100783491 A G 0.114487 -3.5232e-05
11:100785415 C T 0.232941 -5.0589e-05
11:100786207 C A 0.590714 4.6815e-06
11:100787096 G A 0.525153 -4.7481e-06
11:100793876 C T 0.149606 -9.9566e-06
11:100800796 A G 0.279573 6.2327e-04
11:100803982 T C 0.055171 6.8925e-05
11:100807050 C T 0.033915 -1.5057e-04
11:100808357 A G 0.056301 -2.4474e-07
11:100808906 C T 0.377345 2.5775e-04
11:100812206 C T 1.724952 2.2335e-06
11:100814570 G A 0.533861 -6.2260e-05
11:100815256 G A 1.627040 3.8767e-06
11:100817786 G A 0.072247 1.6550e-05
11:100820663 A G 0.194625 7.0066e-05
11:100830780 G A 1.211130 5.1379e-05
11:100832893 G T 0.052987 6.7068e-05
11:100846571 G A 0.030221 -1.0695e-04
11:100855214 G A 0.030984 -4.0352e-05
11:100856018 A G 0.859680 1.2650e-05
11:100858061 G T 0.145085 -8.9472e-06
11:100863096 G A 0.406550 -2.3723e-05
11:100863319 C A 0.097759 -1.2170e-05
11:100863354 A C 0.397296 -2.6101e-05
11:100868961 T C 1.128402 -3.0217e-04
11:100870407 T G 0.098093 -1.3355e-05
11:100872953 G T 0.734212 2.2878e-04
11:100874448 T C 1.462273 3.5109e-05
11:100877689 T G 1.469264 3.9246e-05
11:100883220 G A 0.499576 -3.8976e-05
11:100884263 G A 0.158721 -1.9404e-05
11:100885367 A G 0.030010 -7.2547e-06
11:100887598 A G 1.372414 -5.2870e-06
11:100889022 C T 0.028449 6.0314e-05
11:100890581 C T 0.261153 -2.5761e-05
11:100906791 G T 0.066019 3.7763e-05
11:100911908 T C 0.143547 -5.4283e-06
11:100918749 C T 0.035742 -2.0702e-06
11:100937276 T C 0.047203 -8.1008e-06
11:100960652 A G 0.029689 -8.4654e-06
11:100961257 C T 0.083082 7.3338e-04
11:100968120 C A 0.080813 -5.3819e-05
11:100974033 A G 1.661669 -1.6227e-05
11:100975186 A C 0.055392 3.4712e-05
11:100975646 C A 0.050137 -2.3892e-05
11:100980012 A G 0.049053 2.8720e-05
11:100982572 T G 0.272030 -2.0446e-05
11:100994866 C T 1.847330 5.7734e-05
11:100994882 T C 1.924793 8.8082e-05
11:100995021 G A 0.689008 -1.3842e-06
11:100996730 A G 0.042779 -5.2018e-05
11:100998771 G C 0.332115 -1.4264e-05
11:101001327 G A 0.148039 -4.5621e-05
11:101016303 G T 0.045957 -1.6710e-04
11:101039627 A C 0.094192 2.5669e-05
11:101043252 A G 0.315455 1.8100e-05
11:101056471 T C 0.097986 4.8895e-05
11:101062886 G A 0.037193 -2.8783e-05
11:101064206 T C 0.042318 -8.7145e-05
11:101068467 A G 0.046966 4.1185e-05
11:101069926 G A 0.538743 2.4956e-05
11:101070693 A G 0.039248 -1.4126e-05
11:101073345 T C 0.584638 9.7570e-06
11:101080206 A G 0.051844 -5.7677e-06
11:101096614 T C 0.321975 -5.5771e-05
11:101097124 C T 0.162518 3.8662e-05
11:101115002 C G 0.065003 8.3479e-05
11:101127531 A G 0.230741 -6.6096e-07
11:101128289 T C 1.974845 3.4882e-05
11:101129605 T G 0.042156 1.1585e-04
11:101142420 T C 0.347383 -2.6876e-05
11:101145350 A C 0.677538 -6.5580e-06
11:101145663 A G 0.226161 -5.6746e-06
11:101154205 G A 0.361674 4.9609e-05
11:101154870 G A 0.104903 -8.6406e-05
11:101156501 G C 0.231893 8.7912e-06
11:101159268 G A 0.144335 -3.5302e-05
11:101159401 T C 0.100829 -2.1116e-05
11:101160282 A G 0.104020 9.3513e-06
11:101160958 G A 0.923108 6.0312e-05
11:101161258 C T 0.034191 6.7412e-05
11:101161624 T C 0.058472 6.0430e-05
11:101169496 G A 0.027371 -7.9867e-05
11:101171676 A C 0.169282 1.3788e-04
11:101172115 G A 0.854626 3.4703e-05
11:101174160 C T 0.035450 -2.4505e-05
11:101178600 C A 0.061715 4.2445e-05
11:101181227 C T 0.191185 4.6310e-05
11:101190629 A G 1.866476 3.6338e-05
11:101196316 T C 0.119999 4.9144e-05
11:101197405 G A 0.754089 1.0529e-04
11:101201645 G A 0.057719 3.5022e-05
11:101204769 G A 0.707061 8.6715e-05
11:101205821 C T 1.937101 3.4736e-05
11:101206742 G A 0.446512 1.8383e-04
11:101208399 T G 0.069745 6.8367e-06
11:101208730 G A 0.024785 -3.2547e-05
11:101217177 C T 0.402756 9.1094e-05
11:101219047 G T 0.043386 -3.0566e-05
11:101220450 T G 0.036700 -7.0054e-05
11:101223672 G A 0.064240 5.7441e-05
11:101234259 T C 0.376702 1.2554e-04
11:101241202 G A 0.122631 5.7123e-05
11:101244383 A G 0.033334 -7.1053e-05
11:101250277 A G 0.029718 3.0999e-05
11:101257278 T C 1.742891 -4.8544e-05
11:101259795 A G 0.125870 6.4500e-06
11:101269864 A G 1.622435 -1.0765e-04
11:101270093 G A 0.020442 2.2005e-05
11:101273937 T C 0.056733 1.2153e-04
11:101277467 A G 0.058959 7.6239e-05
11:101279086 C A 0.134095 6.5876e-05
11:101286673 A G 0.053006 9.6928e-06
11:101308449 C T 0.038362 -2.2084e-05
11:101312991 G A 0.025109 1.0467e-05
11:101318527 A G 0.039248 3.6856e-05
11:101319964 T G 0.056450 4.7413e-05
11:101321071 T C 0.449903 1.4135e-05
11:101321601 C A 0.062163 -1.5700e-05
11:101325788 A G 0.149587 -1.5814e-05
11:101331132 G A 0.078560 9.7915e-07
11:101331626 C T 0.049618 -9.3899e-05
11:101338925 A G 0.047888 -2.4237e-05
11:101346348 G A 0.045116 -7.9026e-05
11:101349838 A C 0.428358 4.0235e-05
11:101351691 G T 0.084669 4.5009e-05
11:101352191 T C 0.232889 -2.9378e-05
11:101353377 T G 0.599877 3.0755e-05
11:101359750 A G 0.241419 9.7140e-05
11:101364618 T C 0.079660 -5.8260e-06
11:101373093 C T 0.195219 2.5127e-04
11:101374626 A G 0.894185 1.4485e-04
11:101384121 C A 0.053863 1.6333e-05
11:101384459 C T 0.976403 1.2743e-04
11:101396395 T C 0.083474 -1.9515e-05
11:101399510 C T 1.861160 4.9450e-05
11:101409431 C A 0.489456 1.0348e-04
11:101409461 A G 0.042380 -2.5186e-05
11:101415824 C T 0.106428 -7.6994e-05
11:101418615 A C 0.654344 -1.0825e-05
11:101434168 T A 1.848712 -1.5959e-04
11:101437288 G T 0.034801 -2.7574e-05
11:101445808 A G 1.105860 6.6339e-06
11:101446962 A C 0.057511 1.8478e-04
11:101465370 C T 0.052708 2.5708e-05
11:101466031 T C 0.021013 -2.7181e-05
11:101471723 T C 0.030598 -4.3667e-05
11:101483025 T C 0.033379 7.9735e-06
11:101483052 G A 0.075366 5.3804e-06
11:101483361 C T 0.696538 -4.4366e-05
11:101489236 G A 0.152573 1.3914e-04
11:101496647 A C 0.217375 1.4769e-05
11:101497137 T G 0.387611 -3.6586e-05
11:101502427 G T 1.488943 -1.4896e-05
11:101503153 C T 0.130810 8.7538e-05
11:101505984 T C 0.133449 -1.0479e-05
11:101520897 G A 1.457135 -1.2107e-05
11:101538365 G C 0.129496 -6.9478e-05
11:101541224 C T 0.188695 7.5026e-06
11:101547886 C T 0.067716 -1.5712e-05
11:101556057 G C 0.089648 4.6595e-05
11:101557134 G A 0.026719 -9.6401e-06
11:101557676 C T 0.819156 -6.6424e-06
11:101559718 C T 0.796043 1.8436e-06
11:101561922 A G 0.182415 -3.1671e-06
11:101565602 C T 0.424243 -1.2517e-05
11:101576936 G T 0.196813 -5.3546e-05
11:101587142 G A 0.405193 -2.5682e-05
11:101597225 C T 0.254305 -4.1101e-05
11:101598780 A C 0.033964 -1.5029e-04
11:101600097 C T 0.275558 2.5527e-05
11:101601836 C T 0.053230 6.6652e-05
11:101604445 A G 0.392911 -1.6761e-05
11:101619483 A C 0.061916 1.7650e-05
11:101619953 C A 0.063033 1.1810e-04
11:101625234 C G 0.102595 -2.9481e-05
11:101626575 C T 1.169266 -2.9349e-05
11:101628898 A C 0.129480 -2.7052e-05
11:101640293 T C 0.042133 1.1914e-05
11:101658406 T C 0.045392 -1.1984e-04
11:101662027 T C 0.059417 1.9340e-05
11:101684739 C T 1.928042 -5.5854e-05
11:101688175 T C 0.027050 -1.2767e-05
11:101688347 A G 0.695253 -3.8908e-05
11:101695103 T G 0.148045 8.6890e-05
11:101704029 C T 0.076833 2.4647e-05
11:101710051 G A 0.084646 -7.0681e-05
11:101714411 C T 0.472406 -9.9975e-06
11:101731032 C T 0.048446 -3.3206e-05
11:101733286 A C 0.206530 -4.0843e-05
11:101751133 G A 0.022597 -1.3999e-05
11:101756187 G A 0.049050 -4.1292e-05
11:101758825 A C 0.043805 -3.8461e-05
11:101761011 G A 0.196413 -1.9391e-04
11:101765654 A G 0.066327 -2.7016e-05
11:101771381 A G 1.032789 -1.0903e-06
11:101772548 A G 0.041474 3.5247e-06
11:101779050 G A 0.820724 1.2647e-05
11:101781703 A T 0.047797 -7.3203e-05
11:101790671 C T 1.002227 2.7335e-05
11:101802227 G A 0.067031 1.0418e-05
11:101811602 T C 0.054873 -3.9513e-05
11:101822808 T G 0.046716 -1.7628e-05
11:101823805 T G 0.045346 4.2990e-05
11:101824479 A G 1.042685 4.4215e-06
11:101829006 A G 0.045729 5.6319e-06
11:101829156 C T 0.056346 1.7913e-04
11:101832608 C T 0.088145 -1.4253e-05
11:101832670 A G 0.087135 -1.2759e-05
11:101832689 T A 0.024528 -3.2912e-05
11:101851952 G A 0.963485 -6.5057e-06
11:101866216 T C 0.815473 -1.5428e-05
11:101883335 C T 0.043415 -4.0593e-05
11:101886162 A C 0.044084 -4.9987e-05
11:101896559 C T 1.314335 -5.7478e-06
11:101896887 G A 0.097074 -1.5017e-05
11:101908550 G C 0.058271 -9.3568e-06
11:101915310 A G 0.029069 -6.1300e-05
11:101917859 T C 0.043143 3.0534e-05
11:101918512 T C 0.039926 3.9315e-05
11:101951678 T C 0.048375 6.3517e-05
11:101952318 T G 0.108441 3.4178e-05
11:101970628 G T 0.057119 -7.8463e-07
11:101972265 A G 0.873935 7.5348e-04
11:101978404 G T 0.917191 2.0229e-04
11:101980335 A C 0.926221 1.7383e-04
11:101984149 C T 0.501816 7.2158e-05
11:101985302 T C 1.072354 -1.9660e-04
11:101998578 T C 0.097720 2.1423e-04
11:102008461 T C 0.035203 4.6955e-05
11:102009280 G A 0.097635 -1.8866e-05
11:102017853 T G 1.299518 -3.1623e-05
11:102018314 C T 0.050228 1.2378e-04
11:102025426 T C 0.079933 7.8252e-05
11:102037678 A C 0.062244 1.8962e-04
11:102041792 G A 0.046434 9.8578e-05
11:102044647 G A 0.734394 1.1553e-05
11:102050219 T C 0.112683 2.9249e-04
11:102058459 C T 0.035171 -1.4264e-05
11:102059578 G A 0.044032 -9.8929e-07
11:102063437 A G 0.120885 -5.5600e-05
11:102070023 G T 0.057038 -1.1292e-04
11:102070639 G A 0.144968 6.5987e-05
11:102071950 G A 0.037174 6.5809e-05
11:102079713 A G 0.048959 -1.2992e-04
11:102081395 G A 0.062348 -3.7945e-05
11:102093560 C T 0.037131 1.6592e-05
11:102097609 C T 0.100099 7.4810e-06
11:102101799 G A 0.037200 4.2495e-05
11:102104244 A G 0.035999 6.7563e-05
11:102114675 T C 0.391824 -3.0867e-05
11:102125962 C A 0.064545 -3.4316e-05
11:102127909 A G 0.071598 2.2088e-05
11:102142399 G A 0.182489 3.4732e-05
11:102142803 G A 0.920891 -6.1935e-06
11:102142846 G A 0.485750 -3.3949e-05
11:102145729 G A 1.362262 1.5381e-05
11:102155474 G A 1.815524 1.2678e-04
11:102155905 G A 0.073159 4.0455e-05
11:102156137 C T 1.748961 1.0586e-03
11:102156221 A G 1.812581 1.0738e-04
11:102159995 G A 0.119544 -2.9667e-05
11:102160978 A C 0.618407 4.9286e-05
11:102172774 C T 0.594469 5.3498e-05
11:102182051 A G 0.093659 1.1231e-04
11:102183409 C G 0.430273 -2.3862e-05
11:102201850 A G 0.020059 -1.5059e-05
11:102211426 T C 1.232841 -4.2471e-05
11:102212368 T C 0.041929 2.9693e-05
11:102212492 T C 0.114027 -1.8047e-05
11:102222388 A G 0.028637 -2.8643e-06
11:102228252 G A 0.171301 4.9547e-05
11:102230255 A G 0.552687 -5.6464e-05
11:102230347 C T 0.058813 1.9095e-04
11:102231873 A G 0.067395 -5.5189e-05
11:102248377 T C 0.094851 -9.2962e-05
11:102260288 T C 0.027427 1.1608e-04
11:102262244 T G 0.206946 -3.9003e-05
11:102268574 T C 0.036573 1.3353e-04
11:102270209 C T 0.377367 -9.9032e-05
11:102270820 A G 0.136773 5.0317e-04
11:102271718 C G 0.289018 5.1986e-05
11:102272884 T C 0.216683 5.6293e-06
11:102273693 C T 0.038852 -3.8661e-06
11:102279475 T C 0.072380 1.9761e-05
11:102282452 A G 1.688239 -6.7510e-05
11:102290601 A G 1.046560 2.4417e-05
11:102293711 C T 0.057628 2.0026e-04
11:102294948 G C 0.053844 -1.2947e-07
11:102296024 G A 0.151590 -1.7377e-05
11:102308440 G A 1.713173 -1.4840e-04
11:102321128 A C 0.068424 -5.1120e-04
11:102322459 G A 0.188065 -8.3916e-05
11:102327951 G T 0.047209 2.4501e-06
11:102329787 A C 0.172749 -4.0884e-06
11:102337981 C G 0.112384 -4.8393e-06
11:102338625 A G 0.150343 -2.7178e-06
11:102344970 A G 0.194554 2.7944e-05
11:102349158 A G 1.790766 -2.3612e-06
11:102351189 C T 0.296256 3.5289e-05
11:102351333 T C 0.115111 -7.8529e-05
11:102351385 C G 0.164430 -1.5273e-04
11:102351709 T C 0.456833 1.0567e-05
11:102355185 G A 0.027871 6.9862e-05
11:102357618 G A 1.318321 -1.5080e-05
11:102358107 T C 0.905448 -5.2454e-06
11:102359477 A C 0.468833 1.3169e-05
11:102359753 T C 0.170811 1.4506e-04
11:102366320 T G 0.028628 2.3942e-04
11:102366847 G A 0.056087 4.2888e-05
11:102370373 C T 0.086405 2.2857e-05
11:102378560 C T 0.475980 9.8875e-05
11:102384166 A G 0.172025 5.0021e-05
11:102386852 C T 0.355812 6.0244e-06
11:102389904 G A 0.291297 1.3247e-04
11:102392988 C T 0.137759 -7.7202e-05
11:102396247 T C 1.554774 -3.7165e-06
11:102398593 T C 0.451452 3.4004e-06
11:102401411 C A 0.042789 6.7100e-05
11:102401633 A G 0.124286 7.0809e-05
11:102401661 C T 0.908694 -3.4122e-05
11:102409080 C T 0.519106 5.6082e-05
11:102415909 C T 0.118252 -3.3745e-05
11:102418502 C T 0.044509 -3.6677e-05
11:102419066 T G 0.270942 -3.5160e-05
11:102422443 T G 0.248901 -1.2185e-05
11:102422551 C T 0.340463 2.2047e-05
11:102423890 T C 0.884185 -2.2777e-05
11:102424802 A G 0.339668 3.1871e-05
11:102426508 T C 0.123754 -6.5153e-06
11:102435613 T C 0.037339 -2.0925e-05
11:102438166 T C 0.157610 -1.4950e-05
11:102442187 A G 0.428222 1.0585e-06
11:102446830 C T 1.100897 2.7038e-05
11:102447339 G T 0.092887 2.1654e-05
11:102452275 C G 0.193830 -5.8573e-05
11:102467184 C T 0.097145 -1.7031e-05
11:102469114 A G 0.060063 -3.8008e-05
11:102469281 T C 1.775673 -2.5843e-05
11:102473248 C T 1.150983 2.6248e-06
11:102473345 C T 0.266460 -1.5637e-05
11:102476057 C T 0.141002 -1.2015e-05
11:102478260 A G 0.922589 6.3013e-06
11:102486114 T C 0.051903 -7.0257e-06
11:102489262 A C 0.415992 6.7466e-06
11:102495066 T C 0.586501 -2.5160e-05
11:102495998 G T 1.303056 -9.7797e-06
11:102499007 A G 1.560817 -1.0894e-05
11:102499728 G T 0.272358 4.5932e-05
11:102506141 A G 0.984450 -7.9287e-06
11:102509275 A G 0.551898 1.0414e-05
11:102509835 C A 0.449978 -2.2540e-05
11:102511904 A G 0.754089 -6.0819e-06
11:102512354 C A 0.858599 -1.0521e-05
11:102513805 C A 0.222107 -5.0045e-06
11:102516015 A G 0.613486 -2.9025e-05
11:102517987 C T 0.267677 1.9053e-06
11:102524529 T C 0.091589 -2.2971e-05
11:102525065 T C 0.130651 -2.1648e-05
11:102531005 G T 0.190990 -3.6168e-05
11:102544897 G A 0.661539 -1.0293e-05
11:102551202 C A 0.410727 -4.4432e-05
11:102552176 G A 0.191139 -2.2209e-05
11:102556272 A G 0.048420 -4.8793e-05
11:102562700 T C 0.591710 -3.6249e-05
11:102564576 T G 0.156439 3.1298e-05
11:102566247 T C 0.093643 9.7162e-06
11:102567207 A T 0.909190 -5.9493e-05
11:102569428 A G 0.022993 -4.2324e-05
11:102569503 T C 1.076895 -2.8660e-05
11:102569586 C T 0.053256 3.0138e-05
11:102571892 G A 1.089703 6.0618e-05
11:102572096 T G 1.818478 -8.0338e-08
11:102572180 T G 0.141534 -3.6055e-06
11:102572905 C T 0.044980 1.1524e-05
11:102574147 T C 0.129123 -4.2363e-05
11:102575379 C T 0.052899 -8.8143e-05
11:102576358 C T 1.270738 -1.5861e-06
11:102576468 A C 0.548195 -1.1266e-07
11:102578556 C G 0.040673 1.0527e-05
11:102583531 T G 0.083783 -4.7260e-05
11:102583680 A C 0.130265 -9.8727e-05
11:102583925 T C 0.065681 -1.4010e-05
11:102584104 G T 0.093403 2.3524e-05
11:102584135 A G 0.050322 4.5255e-07
11:102593248 C T 0.987085 2.0429e-05
11:102595579 C G 0.090190 3.4580e-05
11:102596774 C T 0.121281 -1.5853e-05
11:102597810 C T 1.077174 2.5759e-05
11:102598575 G A 0.828319 7.5701e-06
11:102599054 C T 0.160171 2.5468e-05
11:102600097 C G 0.090573 3.7778e-05
11:102602656 A G 0.547581 5.5484e-06
11:102606580 T C 0.284708 1.2866e-05
11:102619643 C T 0.520138 1.6438e-05
11:102620303 T C 0.045243 9.0505e-05
11:102622409 G C 0.076330 1.8795e-05
11:102622758 G A 0.217758 -2.0319e-05
11:102629432 C T 1.838511 2.7217e-05
11:102633694 G A 0.053630 -2.2750e-05
11:102639592 T G 0.652383 3.5164e-06
11:102640462 T C 0.391642 -1.3423e-04
11:102642183 T C 0.056664 -2.9385e-05
11:102643022 A G 0.024275 5.1599e-05
11:102643718 T G 0.083331 -2.7970e-05
11:102647310 G T 1.861153 -1.4581e-04
11:102648527 T C 0.064993 -2.2565e-05
11:102649482 C T 0.042149 8.8890e-06
11:102650389 T C 0.283526 9.8534e-05
11:102650424 T C 0.327006 -2.0920e-05
11:102651313 C G 0.065090 -1.6431e-05
11:102655057 G A 0.134098 -1.7770e-05
11:102656980 C T 0.283685 1.0332e-04
11:102657908 A C 1.896866 -1.1162e-04
11:102658689 C T 1.765008 3.1581e-06
11:102660564 T C 0.208036 -1.2830e-05
11:102661909 C T 0.092121 3.0152e-06
11:102665270 C T 1.632178 1.4260e-05
11:102665669 C T 0.402662 2.4008e-06
11:102665973 T C 0.064448 -7.6982e-06
11:102668022 T C 0.130086 -1.4816e-04
11:102669230 G A 0.583989 -1.0162e-04
11:102669409 C T 0.783012 -4.0708e-05
11:102676772 G C 0.038511 9.8954e-05
11:102683288 T C 0.108927 1.2047e-05
11:102690381 C T 0.044593 3.8993e-06
11:102693810 G A 0.164173 -7.3285e-05
11:102695108 A G 0.527620 1.2772e-05
11:102700352 G A 0.141638 1.8004e-05
11:102701884 A G 0.246963 4.0725e-05
11:102710083 A G 0.064840 1.4009e-04
11:102713620 C T 0.964787 7.4661e-05
11:102715048 C T 0.436417 2.0563e-05
11:102733163 C T 0.293646 -1.6900e-05
11:102735140 A G 0.091034 9.7418e-07
11:102736642 C T 0.092280 3.5844e-06
11:102745791 C T 0.247596 1.5045e-04
11:102755015 C T 0.707697 -6.5905e-05
11:102755691 A G 0.041633 1.2778e-05
11:102757718 G C 0.099077 6.0299e-05
11:102760015 A G 1.305808 3.7768e-05
11:102760982 C T 0.233869 9.8981e-06
11:102761754 G A 0.038342 -4.5051e-06
11:102761843 C T 0.097457 -6.5845e-06
11:102763604 T C 0.340574 -2.8726e-05
11:102771599 T G 0.258573 1.3008e-05
11:102789355 A G 0.066960 -6.8060e-05
11:102791217 G A 0.091897 2.0489e-05
11:102794373 G A 0.100784 -3.3700e-05
11:102801847 G A 0.893017 -4.0107e-05
11:102803151 A G 0.033103 -2.5792e-05
11:102806354 G A 0.030023 -7.5599e-06
11:102809038 T C 0.038569 -1.6647e-04
11:102809221 G T 0.346549 -2.8728e-05
11:102814110 C T 0.532651 6.2605e-07
11:102821903 G T 0.031987 -1.4954e-05
11:102825635 C T 1.372200 3.6470e-06
11:102829081 C T 0.247385 -3.6039e-05
11:102829805 C G 1.124478 1.5768e-05
11:102831969 T C 0.077220 3.6125e-05
11:102833826 G A 1.453123 -5.6445e-05
11:102835636 T G 1.251367 -1.5612e-04
11:102837669 G T 0.055470 9.5928e-06
11:102846901 A G 0.064415 -8.3782e-06
11:102848546 A G 1.462906 9.9301e-05
11:102865226 A C 0.042367 -3.8390e-05
11:102866474 T C 0.732180 4.9486e-05
11:102870033 C T 0.048242 2.5429e-05
11:102878081 G A 0.129291 4.5038e-05
11:102888594 G A 0.122108 5.3296e-05
11:102891423 C A 0.063510 -1.9256e-05
11:102897892 T C 0.968711 4.6962e-05
11:102900690 G C 0.021114 7.0036e-05
11:102907759 G T 0.117324 1.0419e-05
11:102914301 A G 0.063870 -1.2917e-05
11:102919243 C T 0.236411 -1.0079e-03
11:102920365 G C 0.074636 5.8392e-07
11:102923927 G A 0.073205 4.8551e-06
11:102924515 G T 1.969529 -1.2935e-04
11:102926689 T C 0.049942 4.8022e-06
11:102952168 C T 0.266785 2.6932e-05
11:102957052 G A 0.410805 1.7044e-05
11:102974912 G A 0.155611 -1.7116e-04
11:102981588 T C 0.139168 -2.8079e-05
11:102991197 T C 0.236323 -4.0315e-05
11:102993426 T C 0.081929 -3.2614e-05
11:102999242 A G 0.027498 -7.1315e-06
11:103000787 A T 0.952375 1.4384e-05
11:103006557 A G 0.093367 1.3806e-05
11:103019260 A G 0.028339 -1.1864e-04
11:103021830 G A 0.054178 -1.0993e-05
11:103022303 G C 0.068489 1.6728e-04
11:103027234 G A 0.243613 -5.3893e-05
11:103029516 G A 1.450903 4.6067e-04
11:103036743 G C 0.069998 -4.9254e-05
11:103038527 A G 0.555816 3.8496e-05
11:103043210 A G 0.025356 2.5971e-05
11:103044577 G A 0.051526 4.2365e-05
11:103056354 A G 0.087048 2.0486e-05
11:103058427 C T 0.510294 5.1593e-05
11:103061232 A G 0.151064 -4.2954e-05
11:103062063 T C 0.109200 -3.2116e-05
11:103064017 C T 0.048144 -6.2931e-05
11:103066685 A G 0.092183 1.5344e-05
11:103076814 G A 0.042260 7.3258e-05
11:103087034 C T 1.849348 1.5096e-04
11:103114878 A G 0.394151 -2.1987e-04
11:103119421 T G 0.776115 -1.5587e-04
11:103142490 T C 0.131158 -1.1465e-05
11:103153788 A C 0.027865 1.0730e-05
11:103158278 T C 0.733050 -4.3604e-05
11:103163605 G A 0.077220 -1.4040e-05
11:103167130 A G 0.102498 6.1909e-05
11:103168877 G A 0.263617 -3.6768e-05
11:103172624 C T 0.284854 -1.0892e-04
11:103184160 T C 0.037028 -8.2895e-05
11:103184407 G A 0.769623 5.3224e-05
11:103189672 G A 0.049397 -8.8191e-05
11:103203283 T C 0.046281 -3.7891e-05
11:103211403 C T 0.048420 -4.0553e-05
11:103211507 T G 0.429822 -3.0772e-05
11:103236864 T C 0.164530 1.8252e-05
11:103263998 T C 0.068466 3.9586e-05
11:103264790 C T 1.389354 3.4597e-05
11:103273141 A G 0.057615 1.9663e-05
11:103273387 C T 1.099012 -6.7443e-05
11:103276409 G C 0.046615 2.0077e-05
11:103277067 A G 0.900761 -1.0520e-04
11:103280314 T C 0.067275 8.5088e-05
11:103283396 C T 0.078982 -2.6216e-06
11:103309119 G A 1.004417 -6.3420e-05
11:103314322 T G 0.045973 4.6657e-05
11:103315520 T C 0.635343 -2.0668e-05
11:103315766 T G 0.059748 -2.1455e-05
11:103336528 G A 0.274688 -5.0987e-05
11:103337259 G A 0.117960 5.8800e-05
11:103337857 T C 0.027975 6.0942e-07
11:103349268 G C 0.083241 3.7385e-05
11:103349922 C G 0.028037 9.8513e-05
11:103357250 C T 0.049400 -4.9946e-05
11:103358158 A C 0.197468 7.3216e-05
11:103362163 G A 0.112731 1.7657e-05
11:103366525 T C 1.561940 9.2371e-05
11:103367566 T C 0.164407 1.5928e-05
11:103378340 T C 0.046070 2.4626e-05
11:103383152 A C 0.071082 1.2870e-05
11:103386526 G A 0.438491 -8.9429e-05
11:103396522 T C 0.046145 2.8428e-05
11:103399200 T C 0.395995 -1.7247e-04
11:103399264 C T 0.143255 5.8144e-06
11:103409155 A G 0.035148 -8.8598e-07
11:103410068 G A 0.228855 4.9495e-05
11:103411358 C A 0.150226 5.2405e-05
11:103412605 T C 0.069433 2.5944e-05
11:103416191 A G 0.056434 -2.1948e-06
11:103418158 G A 1.150729 7.7660e-05
11:103418606 T C 0.144063 4.5665e-05
11:103423924 A G 0.050033 -1.7845e-05
11:103431730 T G 0.030744 -3.2024e-05
11:103440372 T C 0.090044 1.8180e-05
11:103440989 G A 0.550733 -2.6699e-04
11:103443452 A G 0.124598 8.6226e-06
11:103451544 C T 0.765429 1.6805e-05
11:103452372 T C 0.110141 -2.1449e-04
11:103454800 G A 0.758328 -5.3178e-05
11:103462206 G C 0.134627 2.5998e-05
11:103463622 A G 0.073838 2.6844e-05
11:103466530 A G 0.047777 -1.0911e-05
11:103466726 G A 0.067320 6.2819e-07
11:103467573 G A 1.753070 -1.8606e-05
11:103467821 C T 0.043613 3.0741e-05
11:103478905 T C 0.091232 3.0977e-06
11:103479435 C T 1.616404 -8.7745e-05
11:103480094 C T 0.091339 1.2148e-04
11:103489092 A G 0.068291 -3.0028e-05
11:103490656 G T 0.123663 6.5783e-06
11:103490943 T G 0.640397 -1.6059e-05
11:103491310 C T 0.641792 6.9622e-05
11:103491586 C A 0.330947 6.7443e-05
11:103493096 G A 0.203463 1.6655e-05
11:103496422 T C 1.702644 -7.7365e-06
11:103498781 C T 0.070537 7.5869e-05
11:103501476 C T 0.031130 2.3155e-05
11:103529574 G A 0.045729 1.8650e-04
11:103530366 T G 1.189789 -1.1513e-04
11:103531052 G A 1.714760 -7.9564e-06
11:103533493 A G 0.218102 1.6262e-04
11:103539856 T C 1.633775 -2.6875e-05
11:103540505 T C 0.080459 6.1624e-05
11:103540669 C T 0.086928 -7.5423e-06
11:103541893 C A 0.064607 4.4343e-05
11:103544855 T C 0.042065 1.1808e-05
11:103558344 T C 0.047284 -1.3872e-04
11:103561389 G A 0.037105 -2.0292e-05
11:103574841 G A 0.231646 7.2724e-06
11:103585459 A G 0.024836 1.8205e-05
11:103589094 T C 1.046998 -3.4792e-05
11:103591417 T C 0.574359 -1.9033e-05
11:103591563 C G 1.959500 1.7486e-05
11:103597097 C T 0.197686 -3.7480e-05
11:103617808 A C 0.147831 -1.5037e-05
11:103620092 G C 0.141632 -1.9370e-05
11:103624539 T C 0.029660 5.1478e-05
11:103626592 C T 0.036976 -7.6823e-05
11:103627041 G A 0.046768 1.9916e-04
11:103634156 T C 0.037128 -2.9119e-06
11:103637843 A G 0.106954 6.8845e-06
11:103640975 A G 0.030250 -2.9549e-05
11:103644886 A G 0.088810 3.3199e-05
11:103646712 A G 1.772005 2.1913e-06
11:103650354 G A 0.027466 3.0099e-06
11:103662688 A G 0.041542 -9.6345e-05
11:103666828 A G 0.150084 -7.1084e-05
11:103667213 T C 0.409302 1.5288e-05
11:103669344 T G 1.763404 4.5845e-06
11:103677856 A G 0.068732 -1.4190e-04
11:103683448 T C 1.090741 -2.0773e-06
11:103692429 A C 1.048053 3.0293e-06
11:103696476 G A 0.033039 1.7856e-05
11:103698222 T C 0.074918 -1.3672e-04
11:103717688 G A 0.133326 1.2739e-05
11:103732077 T C 0.246998 -5.1343e-05
11:103751736 G A 1.170022 -2.9657e-06
11:103752754 C T 0.217206 3.4846e-05
11:103761559 G A 0.780340 5.6942e-06
11:103766744 G A 1.273299 -5.1125e-06
11:103766971 C T 0.341671 -4.3516e-06
11:103769915 G A 0.360749 -1.6784e-05
11:103769950 A G 0.246106 1.6717e-05
11:103770921 T G 0.763862 5.3157e-06
11:103775372 T C 0.162544 1.0875e-05
11:103777894 C T 0.085373 3.0631e-05
11:103779372 G A 0.154151 9.6261e-06
11:103780860 G A 0.952959 -7.2244e-05
11:103808152 T C 0.766942 -4.1971e-05
11:103812890 C T 0.957091 -7.7903e-05
11:103818344 C G 0.173933 -1.4840e-05
11:103818395 C T 0.115244 3.6211e-05
11:103829734 T C 0.043672 -8.0539e-06
11:103833805 T C 0.055846 -9.9570e-05
11:103835243 G A 1.856353 -9.2219e-06
11:103835559 T G 0.200513 5.8323e-05
11:103836296 C A 0.547227 -4.0732e-05
11:103836813 C T 0.075678 2.2434e-05
11:103839864 T C 0.053957 3.5422e-05
11:103849052 T C 0.886707 6.5800e-06
11:103849276 A T 0.089690 -4.7724e-05
11:103857086 A G 0.032977 -7.4847e-05
11:103859306 T C 0.036748 1.0591e-04
11:103860359 T C 1.700940 2.3152e-05
11:103861365 G C 0.025745 9.6670e-06
11:103863119 G A 0.238926 -1.1929e-05
11:103871039 A C 0.369565 2.7346e-05
11:103872193 C T 0.156900 -6.6107e-05
11:103872513 T C 0.211493 1.1519e-05
11:103873453 G A 0.129080 -7.9853e-05
11:103876331 A G 0.715344 2.5169e-05
11:103877173 A G 0.369681 8.5306e-05
11:103878499 C T 0.302368 1.2058e-05
11:103882943 A G 1.409302 4.2536e-04
11:103886608 A G 0.069865 6.1637e-05
11:103892352 A C 0.158159 1.5883e-04
11:103900582 C A 0.072721 1.5382e-05
11:103919280 G C 1.283718 3.9120e-05
11:103920105 A C 0.785047 8.7330e-06
11:103920423 G A 0.654201 -3.1694e-05
11:103920728 C A 0.169337 2.2302e-05
11:103922285 G A 0.076817 4.6925e-05
11:103924745 T C 0.069018 1.3957e-05
11:103940819 A G 0.573161 4.4847e-05
11:103951517 T G 0.615417 -1.9665e-05
11:103954258 C T 0.644535 -4.3723e-05
11:103956671 T C 0.104792 3.1450e-05
11:103959760 G A 0.134764 2.6257e-05
11:103959987 C T 1.029851 5.7326e-05
11:103965133 C T 1.243428 7.1804e-06
11:103965687 C T 0.203785 -1.8113e-05
11:103967735 G T 1.405868 -3.8543e-06
11:103968607 G A 0.165098 -3.4135e-05
11:103976292 G A 0.062452 -8.8006e-05
11:103978540 G T 0.542690 2.7075e-05
11:103980341 G T 0.169461 5.1382e-05
11:103991795 C A 0.043636 -1.1498e-04
11:103996971 A G 0.044950 6.3337e-06
11:104007609 C T 0.190328 5.6428e-05
11:104008073 A C 0.539116 -1.5273e-06
11:104012004 G C 0.043730 -8.9379e-05
11:104022459 C T 0.052331 2.2745e-05
11:104026183 C T 0.381859 2.2695e-05
11:104026655 T C 0.023804 -1.2985e-05
11:104045767 A G 0.064331 1.0129e-05
11:104050394 T C 0.053941 -5.8785e-05
11:104052359 T C 0.021821 5.4269e-06
11:104076505 T C 0.098746 -3.4821e-05
11:104093407 C T 0.214956 4.5444e-05
11:104093628 G A 0.061455 -5.0265e-05
11:104099300 C T 0.832042 -1.4624e-05
11:104119338 G A 0.088505 4.6280e-05
11:104133948 G A 0.031195 -9.0058e-05
11:104140745 C A 0.146403 3.3003e-05
11:104141174 T G 0.322199 3.8822e-05
11:104143351 T C 0.575757 -5.1664e-05
11:104157967 G T 0.025762 5.1895e-05
11:104158778 T C 0.090651 2.9759e-05
11:104160529 A G 0.891829 -6.3366e-06
11:104162064 G A 0.037871 1.8735e-05
11:104166232 C T 0.206527 4.5066e-05
11:104168657 A C 0.059151 2.0856e-05
11:104182527 T G 0.028634 -2.0910e-05
11:104187381 A G 0.262445 1.8663e-06
11:104188202 A G 0.036703 2.9420e-05
11:104210215 T G 0.902686 -2.0539e-06
11:104211569 G A 0.258122 1.0409e-05
11:104212022 G A 0.036761 1.1896e-05
11:104212584 G A 0.062270 -4.2580e-05
11:104229419 C A 0.021974 -1.2481e-04
11:104232958 T C 0.125095 -6.3188e-05
11:104236338 A G 1.678995 1.3620e-04
11:104244631 C T 0.299823 -4.2965e-06
11:104261425 T C 0.053412 1.6923e-05
11:104266131 T C 0.293179 -1.4127e-04
11:104281817 C T 0.032432 -6.9201e-05
11:104302979 C T 0.296126 -1.5960e-04
11:104317897 T C 0.337182 -2.1254e-04
11:104322131 G A 0.085084 -3.1748e-05
11:104334239 G A 0.285522 -1.1317e-05
11:104356047 G A 0.101728 7.7827e-05
11:104375055 A G 0.275415 -1.7637e-05
11:104378658 A G 0.132842 -2.7358e-05
11:104378818 C T 0.062922 1.1542e-04
11:104395959 T C 0.045707 9.3852e-06
11:104402854 G T 0.078985 -3.8977e-05
11:104411777 G A 0.094318 -5.7712e-05
11:104417374 T C 0.275912 -3.0149e-05
11:104444364 A G 0.112647 7.4687e-05
11:104463057 A G 0.045479 -7.5641e-05
11:104467747 T C 0.048083 3.3536e-05
11:104470050 T C 0.021987 -7.1667e-05
11:104473310 A G 0.051754 -4.8956e-05
11:104473766 G A 0.076457 8.3606e-05
11:104474814 G A 0.079346 -3.9927e-05
11:104483304 C T 0.393181 -9.7468e-05
11:104483715 A G 0.097603 7.7678e-05
11:104491943 A G 0.071134 1.2771e-05
11:104500056 A G 0.039225 1.4333e-04
11:104504052 A G 0.405605 3.3813e-05
11:104519419 A C 0.132621 -3.7603e-05
11:104526979 G A 0.180477 1.0167e-04
11:104541418 C T 0.696548 8.1429e-05
11:104541540 G A 0.123676 4.1373e-05
11:104554713 T C 0.111073 6.8987e-05
11:104556022 T C 0.021402 -9.2862e-05
11:104580042 G A 0.150457 1.4610e-05
11:104585714 A G 0.165981 -9.2392e-05
11:104600156 G A 0.124948 3.6998e-05
11:104601022 T C 0.036229 -7.5156e-06
11:104604091 G A 0.126467 7.0597e-05
11:104612553 A G 0.709044 5.6552e-05
11:104621483 T C 0.073916 2.5604e-05
11:104622390 T C 0.570275 6.4589e-05
11:104623187 G A 1.428069 -7.5432e-05
11:104627264 A G 0.020620 -3.9076e-05
11:104628326 A G 0.125997 6.4363e-05
11:104650051 G A 0.046512 -4.7468e-05
11:104653922 G A 0.047959 2.6721e-05
11:104654297 A G 0.059216 9.2880e-05
11:104659282 G C 0.242529 2.6856e-05
11:104666801 A G 0.100417 -6.8510e-05
11:104670571 C T 0.516422 3.3761e-05
11:104680498 T G 0.058842 1.1737e-04
11:104683746 T C 0.041455 -1.4826e-05
11:104685247 G C 0.163852 -7.3841e-05
11:104690051 C T 1.077810 1.7067e-05
11:104709889 T C 0.400656 -2.1909e-04
11:104714452 G A 0.058067 1.4171e-04
11:104719725 A G 1.685694 -5.4770e-05
11:104724707 G A 0.064013 -7.8145e-05
11:104725508 G A 1.597433 2.1254e-04
11:104728524 T C 0.342420 2.2046e-04
11:104759248 G A 0.033493 -1.1395e-05
11:104768141 A G 0.033788 3.9206e-05
11:104769543 T C 0.053600 -7.6980e-05
11:104771486 G A 1.536399 1.4469e-04
11:104772483 T C 0.061293 3.8891e-05
11:104782073 G C 0.191230 -2.2425e-05
11:104785454 G A 0.125779 3.0687e-07
11:104789190 A C 0.030137 9.4220e-05
11:104798545 A G 0.554579 -3.9062e-05
11:104801603 A G 0.105198 6.4530e-05
11:104806792 T C 0.049913 4.8996e-05
11:104810303 C A 0.048225 7.5685e-06
11:104814538 G A 0.093517 6.9464e-06
11:104826726 T C 0.044136 8.8336e-05
11:104830109 C T 0.257852 -4.3653e-05
11:104838030 T C 0.138412 -4.6698e-05
11:104842380 T C 0.916698 -2.7734e-06
11:104855635 G A 0.273370 -1.8477e-05
11:104857143 T C 0.176553 -3.7664e-05
11:104866009 T G 0.021097 3.1147e-05
11:104866887 G A 0.045051 2.7100e-05
11:104869708 C G 0.894815 -4.2440e-06
11:104874757 A G 0.236476 1.5626e-04
11:104877927 C T 0.903737 3.5324e-05
11:104884840 C G 1.440802 -6.0442e-05
11:104895327 G C 0.209981 7.7587e-06
11:104911031 G T 0.816469 -3.0271e-05
11:104912221 A T 0.346017 -4.4638e-06
11:104912993 A G 0.345598 -6.1637e-06
11:104921272 C A 0.022571 -5.2075e-05
11:104936010 G A 0.148195 -1.9037e-05
11:104937574 A G 0.149499 1.7741e-06
11:104946000 A T 0.033876 8.6410e-05
11:104949157 C T 0.071588 -5.2926e-05
11:104969819 C T 0.040945 4.6594e-07
11:104970852 T C 1.163790 -2.7191e-05
11:104972433 G A 0.080956 -3.4190e-05
11:104979973 T C 0.148834 -9.6929e-06
11:104982622 C T 0.084179 1.0343e-06
11:104995446 A G 0.061786 7.9145e-05
11:105014804 A C 0.648673 4.1481e-05
11:105028314 A C 1.955030 4.9140e-05
11:105033409 T C 0.649787 4.0509e-05
11:105033433 A T 0.025018 2.0982e-05
11:105037848 A G 0.031964 8.4649e-06
11:105039351 T C 0.024583 5.9769e-06
11:105055039 T G 0.574599 -7.5518e-05
11:105058220 A G 1.861530 5.4538e-07
11:105073466 T C 0.157429 3.5837e-05
11:105088232 A G 0.088833 -5.4301e-05
11:105088290 C A 1.840968 3.2679e-05
11:105090998 G A 0.030779 1.4299e-04
11:105092244 C T 0.135627 -4.8789e-06
11:105116225 A G 0.146500 -3.0686e-05
11:105116768 T G 1.747360 4.2945e-05
11:105119607 T C 0.054736 -3.8363e-05
11:105124667 G A 1.828923 3.1135e-05
11:105127104 T C 0.044457 -2.4554e-05
11:105139919 T C 0.107272 2.8192e-05
11:105150034 G A 0.840513 -6.9814e-06
11:105159731 G A 0.049469 -4.4863e-05
11:105165094 C T 0.109583 1.8617e-04
11:105172387 C T 0.063996 -2.6882e-05
11:105184694 T G 0.034661 1.1418e-05
11:105190484 A G 0.096587 -8.7076e-05
11:105190753 A G 0.920226 -2.0489e-05
11:105197196 A G 0.026466 4.2484e-05
11:105217158 T C 0.053931 2.8667e-05
11:105224148 A G 0.090566 -2.9909e-05
11:105234554 G T 0.029069 3.9959e-05
11:105248786 A G 0.118554 -4.8249e-05
11:105279168 T C 1.836976 3.4331e-05
11:105279874 C T 0.032428 -2.7785e-05
11:105347108 A G 1.005381 -4.1822e-05
11:105347550 T C 0.720278 8.4152e-05
11:105349386 A G 0.915458 -2.1779e-05
11:105350168 T C 0.115146 4.4727e-05
11:105350240 A G 0.099843 -5.1497e-06
11:105384871 A G 0.088739 -4.5190e-05
11:105401061 A G 0.020049 1.4042e-05
11:105401171 T C 1.820237 6.0525e-05
11:105413593 T C 0.143683 8.1458e-06
11:105434254 A C 1.055781 9.5043e-05
11:105440758 G C 0.087827 -3.5504e-05
11:105442245 C T 0.173008 -5.6408e-05
11:105443974 T C 0.107879 -1.0934e-05
11:105462065 A C 0.054295 1.5345e-05
11:105462124 G A 1.784985 2.4216e-05
11:105474982 G T 0.034872 1.7150e-05
11:105477114 T C 0.108587 -2.3726e-06
11:105482024 T C 0.996141 4.2077e-05
11:105482909 T G 0.086584 1.1667e-04
11:105489935 C T 0.052244 1.0173e-05
11:105496338 T C 1.864139 -2.0755e-05
11:105503055 A C 0.059517 -9.4816e-05
11:105507266 G C 0.059258 1.5860e-04
11:105507515 C A 0.513533 5.9344e-05
11:105514314 T G 0.175368 -7.3836e-05
11:105516046 T G 0.063045 6.2174e-05
11:105524381 A G 0.925267 -2.5252e-05
11:105534630 T G 0.236534 -1.2583e-04
11:105550291 C T 0.063334 -1.8631e-04
11:105568141 G A 0.119385 1.7469e-04
11:105577790 A G 0.025495 -3.7071e-06
11:105585597 G C 0.064402 -1.7499e-04
11:105588070 G A 0.345017 3.6826e-05
11:105593029 G T 1.955475 -2.9750e-05
11:105605460 C T 0.036768 -1.1447e-04
11:105606238 C G 0.022513 1.0182e-05
11:105606985 C T 1.970882 -6.9002e-06
11:105614894 G T 1.003587 -4.6616e-05
11:105627852 G T 0.032039 -2.1639e-05
11:105630969 C T 0.074526 3.4054e-05
11:105637410 C T 0.038293 5.2718e-06
11:105639998 A G 0.041588 8.3158e-05
11:105642950 T C 0.041929 5.0159e-05
11:105648846 C T 0.142917 6.9916e-05
11:105654319 A G 0.030724 1.9524e-04
11:105666414 T C 0.021568 7.7259e-05
11:105669341 T C 0.032980 5.4940e-05
11:105685510 A C 0.135273 5.0234e-05
11:105689283 A G 0.036722 -3.2925e-05
11:105701286 T G 0.224707 5.0488e-06
11:105708684 C T 0.053954 7.1675e-05
11:105711341 C T 0.093728 7.9640e-06
11:105719522 T G 0.979743 6.8704e-06
11:105720737 G C 0.051630 4.9794e-05
11:105732687 T C 0.366406 4.3302e-05
11:105742139 C T 0.243935 -4.7959e-04
11:105755359 A C 0.166118 -8.7390e-05
11:105758819 A G 0.172655 5.2444e-05
11:105765231 C G 0.025742 1.1111e-05
11:105793717 T C 0.025450 -9.1978e-06
11:105794907 T C 0.035337 -6.2845e-06
11:105797641 G A 0.045236 -3.5583e-05
11:105800066 G A 0.096116 1.2387e-04
11:105800136 T G 0.430575 -7.1142e-05
11:105808570 T A 0.032584 -8.2607e-05
11:105817907 C T 1.246934 9.1859e-05
11:105824659 G A 0.038663 2.5704e-04
11:105840184 A G 0.034123 -4.8538e-05
11:105850090 G A 0.716370 -3.6088e-05
11:105852319 C A 0.150106 -1.7804e-04
11:105870917 G T 0.149743 -1.8039e-04
11:105884085 G A 0.028881 2.4608e-05
11:105889301 T G 0.032630 -2.0357e-05
11:105891599 T C 1.518460 1.1626e-06
11:105894786 T C 0.022172 -3.3303e-07
11:105905830 T C 0.341323 1.1579e-04
11:105912137 C T 1.862679 5.6611e-04
11:105927178 T C 1.271205 -1.4091e-05
11:105930846 A G 0.029196 3.5482e-05
11:105937044 A C 0.167250 2.6801e-06
11:105941504 G T 0.035921 1.1038e-04
11:105941658 A G 0.047700 2.1986e-05
11:105947285 T C 0.363190 -7.8849e-05
11:105949804 A G 0.380655 -2.8673e-05
11:105958605 T C 0.084925 4.0202e-05
11:105970134 A G 1.550963 5.2050e-05
11:105996974 G A 0.189568 1.9595e-06
11:106002997 C T 0.297827 -1.2876e-04
11:106018682 C T 0.022834 1.7323e-05
11:106024496 G A 0.062633 3.5377e-05
11:106031004 C A 0.066600 -9.4899e-05
11:106031676 T C 0.075899 1.1148e-09
11:106040732 G A 0.193122 -1.8843e-05
11:106053670 G A 1.631451 2.0688e-05
11:106088834 G A 0.048965 1.9465e-04
11:106090874 T C 0.068729 7.0440e-05
11:106097614 T C 0.051624 -2.1050e-05
11:106105846 G A 0.020335 4.9751e-05
11:106107883 G A 0.143125 4.1672e-06
11:106114130 A G 0.137276 -2.1940e-05
11:106127726 G A 0.030010 -6.0639e-05
11:106153996 A G 1.624772 6.4206e-06
11:106159650 G A 0.039689 1.4769e-05
11:106165093 A C 1.862046 9.6092e-06
11:106169231 A G 1.761298 -8.7293e-06
11:106169922 T C 0.024596 1.0891e-05
11:106172192 C T 0.112589 -1.2966e-04
11:106175456 G A 0.386770 -4.0531e-05
11:106182442 A G 0.055123 5.9763e-05
11:106190490 T C 0.070011 2.8587e-05
11:106197977 C A 0.264737 -3.6348e-06
11:106216510 A G 1.550243 1.9453e-07
11:106227047 A G 0.022626 -5.8944e-05
11:106244131 G A 0.436463 -3.4295e-06
11:106247087 T A 0.118272 2.5571e-05
11:106250209 A G 0.089203 -2.5873e-05
11:106250539 A G 0.050858 6.6828e-05
11:106251478 A G 0.226200 -8.3103e-06
11:106251514 A G 0.184859 2.6437e-05
11:106251896 G A 0.083413 -3.8760e-05
11:106252180 C G 1.328425 -8.1576e-05
11:106252225 A G 0.075090 2.1703e-05
11:106252356 C T 0.096727 -8.0908e-05
11:106253245 A G 0.057161 -8.4199e-05
11:106255489 C T 1.157419 -1.1495e-04
11:106256097 G T 0.055194 -6.2720e-06
11:106257780 A G 0.401373 2.7809e-05
11:106260840 G T 0.219384 6.3283e-06
11:106263897 T G 1.310881 2.8178e-05
11:106267763 C T 0.608949 1.7249e-05
11:106268369 T C 0.045567 4.3340e-05
11:106277182 C T 0.093237 2.9944e-05
11:106279519 C T 1.302485 2.0449e-05
11:106287724 C T 1.677379 -5.8438e-06
11:106288878 T G 0.569110 1.9034e-05
11:106293052 C T 0.127600 -5.2846e-05
11:106299661 G A 0.332589 -2.8903e-05
11:106301539 T C 0.173469 -4.5986e-05
11:106306871 C T 0.907759 5.8760e-06
11:106307922 C T 0.135793 2.0933e-05
11:106315691 A G 0.021974 -2.3301e-05
11:106316059 T C 0.097941 -1.6226e-05
11:106330162 A G 1.126909 3.8786e-06
11:106335277 A G 1.817164 2.0070e-05
11:106341075 C G 0.193904 -1.1521e-05
11:106342366 A G 0.490433 5.9268e-05
11:106343582 C T 0.167299 -7.7204e-07
11:106344753 A G 0.047768 2.9075e-06
11:106355539 G T 0.193012 -1.7518e-05
11:106357648 G A 0.055360 5.1278e-05
11:106360723 A C 0.041987 1.9734e-06
11:106362748 G A 0.033068 -2.7608e-05
11:106370420 T C 0.062740 -4.3509e-05
11:106391907 G A 0.203992 -1.2972e-05
11:106392497 A G 0.069871 -6.5273e-05
11:106394465 G A 0.049657 3.7601e-05
11:106400549 G A 0.021088 4.3724e-05
11:106405115 C A 0.158526 2.1930e-05
11:106405653 A G 0.041555 -1.5694e-05
11:106408212 G A 0.829712 6.0592e-06
11:106408261 A C 0.992950 1.3927e-05
11:106411038 C T 0.068674 1.3557e-05
11:106417763 C A 1.471069 8.6862e-05
11:106418978 A G 0.157961 -6.6136e-05
11:106427636 T C 0.400513 2.4990e-05
11:106457908 A G 0.233902 -4.5832e-05
11:106461837 C T 0.257109 8.4354e-05
11:106463242 A C 0.390376 -1.0669e-06
11:106466689 C T 0.468979 9.6051e-06
11:106468570 G A 0.088583 2.7876e-05
11:106496038 A G 0.309775 -1.2140e-04
11:106496449 C T 0.064642 6.8854e-06
11:106497175 T G 0.294929 -1.0207e-04
11:106500422 G A 0.081699 -5.4529e-05
11:106503384 G A 0.065593 9.2254e-05
11:106504577 T G 0.303699 1.9006e-05
11:106508030 C A 0.608400 -5.6394e-05
11:106509638 G A 0.030844 2.1650e-05
11:106518561 C T 0.368042 -5.7464e-06
11:106529971 A G 0.273101 -4.3086e-05
11:106530553 G A 1.098684 2.1715e-05
11:106534593 T C 0.026063 -5.7095e-05
11:106538703 T C 0.659913 1.2049e-05
11:106539020 A C 0.061569 -3.3707e-05
11:106539057 A G 0.047196 -8.5780e-06
11:106541195 C T 0.152174 -3.1588e-05
11:106547318 T C 0.069638 -9.4724e-05
11:106548637 T G 0.056239 -6.3032e-05
11:106554848 C T 0.057843 1.4582e-05
11:106555062 G T 0.228082 -3.5946e-05
11:106565762 C T 0.293348 1.2244e-05
11:106574949 A G 0.052370 1.3881e-04
11:106583584 C A 1.157260 3.3873e-05
11:106588173 A G 0.086126 -2.4920e-05
11:106596424 T C 0.242958 -2.3392e-04
11:106596605 T C 0.557004 3.4394e-05
11:106598286 G A 0.832727 5.7973e-05
11:106600002 A G 0.070111 -1.0037e-06
11:106618077 G A 0.205953 -5.2315e-05
11:106620582 G A 0.246538 6.1198e-05
11:106634171 T C 0.124835 1.1211e-05
11:106635059 G A 0.193275 3.5434e-05
11:106637578 A G 0.792363 -8.4706e-08
11:106639662 C A 1.857739 -2.3724e-05
11:106639955 A G 0.599760 -6.6608e-05
11:106651975 T C 0.057930 7.1134e-05
11:106654064 A G 0.100093 2.6589e-05
11:106656006 T C 0.419909 -1.9318e-04
11:106660919 C T 0.051659 -3.2509e-05
11:106662438 T C 0.449796 -7.1998e-05
11:106662567 G A 0.024087 2.0009e-05
11:106664162 T C 0.658372 6.4461e-05
11:106665159 T C 1.932544 -4.5938e-05
11:106666059 A G 0.531729 1.5577e-04
11:106684573 G T 0.094227 6.3019e-05
11:106691998 C A 0.071663 -3.1706e-05
11:106697901 C A 0.029419 -3.4296e-05
11:106703419 C T 0.141635 2.5535e-05
11:106708726 C T 0.054165 -6.2491e-06
11:106718739 C T 0.670790 6.4330e-05
11:106728357 C T 1.819079 -2.2012e-06
11:106729672 C T 0.867986 -1.1086e-04
11:106732268 T G 1.750544 -4.0131e-05
11:106759487 C T 0.194349 2.8807e-05
11:106760002 A G 0.386478 -2.4796e-04
11:106761187 T C 0.028212 9.9777e-06
11:106770253 G A 1.957877 -1.8698e-05
11:106811908 T C 1.786507 -3.1918e-05
11:106829799 A C 1.772820 -2.0943e-05
11:106830062 G C 0.255931 3.7819e-05
11:106831384 G A 0.851124 1.6220e-04
11:106831943 G T 0.045408 -8.9142e-05
11:106837223 T C 0.335186 -5.9280e-06
11:106839669 G A 0.053542 -1.1700e-04
11:106843389 G A 0.182853 -3.3261e-05
11:106844849 C T 1.788841 -2.8059e-05
11:106856388 C T 0.054980 -9.6673e-06
11:106874011 T C 0.093838 2.2116e-05
11:106876622 T C 0.046346 4.1496e-05
11:106880126 T C 0.059777 2.9524e-05
11:106886813 C T 0.033389 -2.2581e-05
11:106887365 T C 1.574884 5.0437e-05
11:106897013 C T 0.761645 -2.1077e-05
11:106898063 G A 0.299528 -2.6300e-05
11:106908817 C A 0.177773 -2.8231e-05
11:106909409 T C 0.032250 -7.1763e-05
11:106914272 T C 0.049368 -2.7226e-05
11:106916634 T C 0.269845 1.7263e-05
11:106936678 G C 0.080667 2.9308e-05
11:106940886 T C 0.043892 -3.0452e-06
11:106941813 C T 0.401834 -5.9439e-05
11:106944858 C T 0.206047 1.3241e-04
11:106944975 T C 0.223597 -3.9954e-06
11:106955227 G A 0.146887 1.2266e-04
11:106958913 T C 0.420857 5.8500e-05
11:106972620 T G 0.207783 2.0013e-04
11:106976770 T C 0.038332 9.8623e-06
11:106982651 C T 0.049744 -1.3259e-06
11:106983927 C T 0.805355 6.8284e-05
11:106986888 G T 0.219851 1.9373e-04
11:106992562 T C 0.169480 -2.3876e-05
11:106997339 A G 0.066161 4.6466e-05
11:106997627 A G 0.479865 4.5666e-05
11:107002948 C A 0.177770 -9.1852e-05
11:107003043 C T 0.036239 -2.9842e-05
11:107010695 T C 0.050111 5.9283e-06
11:107011712 C T 0.029267 6.6182e-06
11:107014069 T G 0.020406 5.6199e-05
11:107046193 G A 0.251286 1.9656e-05
11:107047996 T C 1.291965 3.0173e-05
11:107050306 G A 0.032951 2.6237e-05
11:107050660 C T 0.054684 4.8912e-05
11:107053192 T C 1.269582 1.1960e-04
11:107054642 A G 1.053143 1.8994e-04
11:107063992 C T 0.196998 -7.8526e-06
11:107064982 A C 0.261565 -3.7778e-05
11:107083841 C T 0.102001 -7.2348e-06
11:107085318 C T 0.978708 8.2457e-04
11:107085427 C A 0.066288 -2.0374e-05
11:107088011 T C 0.096753 -3.6154e-05
11:107090471 A C 0.098849 4.4602e-05
11:107097363 A G 0.137578 6.0865e-07
11:107101500 T C 0.042331 -2.3112e-05
11:107107505 G C 0.030130 2.3060e-05
11:107113815 G T 1.029043 -9.5365e-06
11:107114199 G A 1.655658 7.6149e-05
11:107116335 A G 0.022951 -2.0805e-05
11:107121966 T G 1.143650 -3.8702e-05
11:107122668 T C 0.055194 -8.2032e-05
11:107124222 C T 0.734244 -4.3913e-06
11:107131955 C A 0.033353 -3.7078e-05
11:107134434 G A 0.144517 2.8910e-04
11:107140077 A G 1.017998 5.9246e-04
11:107140967 A G 0.095555 2.7368e-05
11:107142856 C T 0.610558 3.0943e-05
11:107147367 G T 0.428777 -5.0642e-05
11:107149713 C T 0.075889 2.7248e-05
11:107158740 G A 0.270433 1.4275e-05
11:107172127 A G 0.965965 7.3033e-06
11:107173130 A G 0.021954 2.5124e-05
11:107179871 A G 0.639832 3.0587e-05
11:107195225 A G 0.033837 -4.8579e-05
11:107197606 C G 0.555179 -5.5897e-05
11:107197640 C T 0.687947 4.7985e-05
11:107224415 G A 0.050611 -3.6268e-05
11:107225455 C A 0.034979 -3.5215e-05
11:107229564 T C 0.104607 2.0745e-04
11:107266782 T C 0.034317 -3.0154e-05
11:107268617 C G 0.024048 5.1465e-05
11:107278817 C G 0.434859 1.0840e-04
11:107286943 T C 0.044902 -6.0034e-05
11:107289214 C T 0.361476 8.4890e-05
11:107295197 T C 0.080504 2.7922e-05
11:107297902 A G 0.073487 -7.6074e-05
11:107299623 C A 0.044811 -3.9276e-05
11:107299631 A G 0.427615 -4.1801e-05
11:107310162 A G 0.130865 2.3372e-05
11:107326620 G T 0.040530 1.4997e-04
11:107328673 T C 0.033331 -5.5496e-05
11:107328818 G C 0.026518 -5.6864e-05
11:107330939 G A 0.034941 -4.5454e-05
11:107338517 G A 0.038920 -2.6869e-05
11:107355600 T C 1.209731 -3.5574e-06
11:107369400 C T 1.896710 2.9688e-05
11:107374531 T C 0.540207 8.2056e-07
11:107376407 C A 0.047872 2.1727e-05
11:107377010 G C 1.833204 1.9884e-04
11:107381765 A G 1.127195 4.4499e-05
11:107381898 C T 0.031896 -4.3825e-05
11:107388436 T C 0.034963 1.2447e-05
11:107391974 C G 0.034434 -9.8024e-05
11:107396158 C T 0.566715 -2.7658e-05
11:107420192 A G 1.692270 3.5749e-05
11:107427299 C T 0.114517 2.5518e-05
11:107433612 A G 1.871919 -1.8203e-05
11:107437863 C G 0.029088 8.6210e-06
11:107443420 T C 0.762547 2.6463e-05
11:107449853 A C 0.063182 -3.3840e-06
11:107458658 C T 0.029332 -6.5898e-05
11:107465599 C T 0.148558 -8.2259e-05
11:107481518 T C 0.787682 1.5739e-05
11:107484999 C T 0.054409 7.8410e-05
11:107485484 A G 0.063601 6.8372e-05
11:107492817 A C 0.077132 -8.4756e-05
11:107493413 G A 0.063334 -1.2639e-05
11:107493616 A G 1.353758 1.9325e-05
11:107494204 T C 1.060280 -2.1152e-05
11:107494405 T G 0.114922 -4.1960e-05
11:107503967 T C 1.474902 -6.0560e-06
11:107506922 G A 0.152291 1.4455e-05
11:107509978 G A 0.568409 -3.3558e-05
11:107510529 A G 1.473708 -1.3465e-05
11:107518427 G A 0.042786 3.0600e-05
11:107520983 T C 0.046090 -1.0039e-04
11:107521280 C T 0.047502 1.9123e-05
11:107530035 G A 1.385563 8.5807e-06
11:107530433 C A 0.061578 7.4298e-05
11:107534310 A G 0.028602 7.4353e-05
11:107539300 T C 0.038894 1.6073e-06
11:107539505 T G 0.100157 5.3445e-05
11:107539785 T C 0.680229 -1.2471e-04
11:107544754 A G 0.158068 -2.8067e-05
11:107549917 G A 0.951216 2.6665e-05
11:107556512 G A 0.453445 -2.2199e-05
11:107562052 A T 0.055885 -9.4977e-06
11:107562397 A G 0.038540 3.8810e-05
11:107567288 C T 0.069878 -8.1899e-05
11:107570414 A G 0.028147 -4.8198e-05
11:107570711 G C 0.041653 -1.0363e-06
11:107571850 A G 0.654214 2.2571e-05
11:107573145 G T 0.597131 6.4665e-05
11:107575275 G A 1.073695 9.7721e-06
11:107576962 T C 0.067687 1.4027e-06
11:107577475 G A 0.130125 4.8421e-06
11:107585728 C T 0.419682 -6.5099e-05
11:107586096 A G 0.030049 4.9392e-06
11:107598728 C T 1.162791 3.0949e-06
11:107607165 T A 0.035596 -2.8234e-06
11:107612873 C T 0.022707 -1.7608e-05
11:107621538 A G 1.268537 1.4889e-05
11:107621783 C T 0.089417 1.2488e-05
11:107623778 G A 0.128746 2.7448e-05
11:107625861 T C 0.024262 7.4263e-06
11:107627745 T C 0.100716 1.1858e-04
11:107629169 A G 0.996482 -1.7907e-05
11:107638761 C T 0.197115 -1.8620e-05
11:107661242 T G 1.250790 2.8783e-06
11:107663946 G A 0.102085 1.0966e-04
11:107665581 C G 0.022649 3.5654e-06
11:107679828 T G 1.097947 4.9722e-06
11:107686441 C T 0.068800 -5.0503e-05
11:107690126 A T 0.033188 3.5718e-05
11:107691369 G A 0.192804 7.7484e-05
11:107706991 A G 0.935367 6.4034e-05
11:107711692 T C 1.764975 -5.8131e-06
11:107714980 C T 0.093062 1.2701e-05
11:107718486 C T 0.830163 -7.2416e-05
11:107735115 T C 0.753485 -1.5255e-04
11:107740817 A C 0.040439 7.2521e-05
11:107742547 C T 0.750428 2.2271e-05
11:107749195 T C 0.021101 -9.4099e-06
11:107753547 T C 0.128100 -3.1358e-05
11:107756568 T C 0.197290 2.2221e-05
11:107760002 A G 1.744374 -4.5445e-05
11:107764172 G A 0.065068 3.2855e-06
11:107769029 G A 0.022431 5.9445e-05
11:107769666 A G 0.714348 -1.7129e-05
11:107771148 A G 0.483981 4.0566e-05
11:107798886 A C 0.698901 -1.4016e-05
11:107807744 C A 0.095798 -4.6731e-06
11:107807830 G A 1.918188 -4.6708e-05
11:107808180 G A 0.062614 2.8614e-05
11:107812343 C G 0.523231 1.7445e-05
11:107813877 A G 0.396521 5.6292e-05
11:107814019 C T 0.131122 3.1154e-05
11:107828267 C T 0.059271 -4.9517e-05
11:107828338 T C 0.117000 6.5756e-05
11:107833681 A G 0.116104 -4.3851e-05
11:107835404 T C 0.555887 -4.2834e-05
11:107841291 C A 1.768386 -5.3775e-05
11:107844790 T C 0.221529 3.7729e-05
11:107849560 T C 0.902335 -6.1492e-05
11:107852281 T C 0.344063 -8.8807e-06
11:107870499 G A 0.502274 -3.5118e-05
11:107884273 G A 0.032746 5.9753e-06
11:107887810 G A 0.042902 2.5862e-06
11:107903818 G A 0.029841 4.5314e-06
11:107904913 A G 0.071828 6.6841e-05
11:107923066 A G 0.207942 4.0522e-05
11:107923748 C T 0.028926 -5.3054e-05
11:107925729 A G 0.257430 3.6349e-05
11:107927153 G A 1.284123 -9.9602e-06
11:107938578 A G 1.537029 2.7346e-05
11:107940166 A G 0.080754 8.8043e-05
11:107940546 G A 0.076327 4.8248e-05
11:107947059 T C 0.164157 -8.9228e-05
11:107956771 C T 0.355030 2.8807e-05
11:107957477 C T 0.814895 1.5962e-05
11:107965390 G A 0.082458 5.6281e-05
11:107977636 T C 0.046223 -7.9598e-06
11:107997208 T C 0.049293 -1.6079e-05
11:108008243 A C 0.062107 6.8495e-05
11:108012037 A G 0.041516 -1.0901e-05
11:108012613 T G 0.022496 4.2367e-05
11:108014799 T C 0.608549 1.4133e-06
11:108015769 A C 1.150392 -5.2381e-06
11:108022061 T A 1.097236 -2.5808e-05
11:108032707 T G 0.076119 6.9609e-05
11:108034124 G A 0.875301 8.4962e-06
11:108040484 T G 0.198286 -3.9137e-05
11:108044091 A T 0.284575 7.0316e-05
11:108057856 A G 1.123741 -7.2778e-06
11:108061379 T C 1.960097 -3.7633e-05
11:108090335 C T 0.046161 4.5535e-05
11:108092637 T G 0.193259 1.4730e-04
11:108095034 A G 0.044876 1.9298e-05
11:108098576 G C 0.029942 1.0922e-05
11:108107914 A T 0.031468 3.7238e-05
11:108115587 T C 0.028261 3.7630e-05
11:108116371 A T 0.034308 -9.4307e-05
11:108138003 C T 0.028073 2.3452e-05
11:108143456 G C 0.055184 4.7557e-05
11:108175394 C T 0.065165 2.1188e-05
11:108175462 A G 0.289635 -2.4343e-03
11:108178926 G A 0.029559 4.1996e-05
11:108195779 C A 0.108824 -1.5098e-04
11:108200746 C T 0.038855 2.5479e-05
11:108205329 G A 1.106646 -1.2080e-05
11:108205565 C T 0.028248 2.8759e-05
11:108210795 G A 0.046317 4.2316e-05
11:108215397 G T 0.194258 1.2055e-04
11:108224615 C A 0.083955 -1.9604e-05
11:108251498 A C 0.031672 1.6229e-05
11:108253700 C T 0.053152 -2.0974e-06
11:108254454 C G 0.098707 1.7723e-04
11:108273614 A C 0.037251 3.3010e-05
11:108277724 C T 0.035934 4.1426e-05
11:108283161 A C 1.105604 -1.3299e-05
11:108286617 G A 0.153420 -3.8134e-06
11:108291017 C A 0.362989 -5.4810e-05
11:108306236 A C 0.817874 7.8476e-05
11:108338339 G C 0.048362 4.2764e-06
11:108339044 T C 0.057632 7.7562e-05
11:108346177 C T 0.875116 3.9353e-06
11:108357137 A G 0.052984 3.1155e-05
11:108357487 T C 0.074367 -1.6018e-05
11:108359161 A G 0.298184 -1.0701e-04
11:108368145 C A 0.340476 -8.1980e-05
11:108379874 C A 0.249319 9.0155e-05
11:108380312 C T 0.033827 5.0591e-05
11:108381247 T C 0.486726 -6.5682e-06
11:108381644 C T 0.069728 -6.0034e-05
11:108382303 G A 0.036297 -2.0247e-04
11:108384021 C G 0.034921 5.0482e-05
11:108384207 T C 0.849232 -1.7166e-05
11:108384661 A C 0.081579 5.7510e-06
11:108385251 T C 0.081381 -1.5270e-07
11:108409442 G A 0.345449 1.0762e-05
11:108409784 A T 0.343556 3.3592e-06
11:108413853 T C 0.297532 2.7226e-05
11:108415564 A C 0.040062 -8.3251e-07
11:108422389 A G 0.572801 3.1738e-05
11:108430237 A G 0.553531 2.9715e-06
11:108431166 T C 0.027998 2.4984e-05
11:108433891 G A 0.029215 2.0123e-05
11:108434734 T C 0.035892 1.0542e-05
11:108439892 C T 0.053662 2.4925e-05
11:108440430 G A 0.061338 -5.3048e-05
11:108441983 C A 0.348133 5.7931e-06
11:108445536 C A 1.124864 -3.1890e-06
11:108457675 T C 0.840335 -2.3303e-05
11:108460772 T C 0.602418 2.8149e-05
11:108464209 C T 0.992207 6.7992e-06
11:108468768 G A 0.155345 8.0029e-05
11:108471875 G A 0.151541 -6.1147e-05
11:108482248 C T 0.089209 -1.0554e-04
11:108483018 C T 0.106334 -1.0910e-05
11:108485402 C A 1.027982 -2.2846e-05
11:108487317 G A 0.198845 -5.0885e-05
11:108487622 G T 0.069170 6.2783e-05
11:108495448 A G 0.038809 -3.4451e-05
11:108496357 G T 0.120567 -3.5994e-05
11:108502718 A G 0.415726 1.0398e-05
11:108510561 C G 0.091092 -1.1441e-05
11:108518303 C A 0.843860 3.3353e-06
11:108519186 C T 0.319570 -3.8286e-05
11:108525801 A G 1.692410 4.1058e-06
11:108529341 C A 0.079644 4.7493e-05
11:108533285 A G 0.067771 -1.9590e-05
11:108536300 T C 0.064360 5.3130e-05
11:108539446 G A 0.036891 -6.3879e-07
11:108541792 T C 0.040043 1.4465e-05
11:108548429 A T 0.055460 3.3925e-05
11:108559553 G A 0.169078 -7.4153e-06
11:108569139 G A 0.175988 -6.3952e-06
11:108570552 A G 0.041241 -4.1019e-05
11:108601047 T C 0.123186 -1.4536e-05
11:108603005 A G 0.029692 -3.0069e-05
11:108608947 C G 0.199659 2.2186e-05
11:108618812 C A 0.067943 2.2498e-05
11:108631472 A G 0.152693 2.7410e-06
11:108637788 T G 0.270108 -1.1798e-05
11:108637862 G A 1.498242 1.6965e-07
11:108662808 C T 0.050484 1.5422e-05
11:108670619 G A 0.057012 2.8136e-05
11:108671888 C T 0.331132 4.4548e-06
11:108693299 A G 0.026274 2.4570e-05
11:108697131 G A 0.056090 9.7552e-06
11:108711110 G A 0.060692 -2.0538e-05
11:108711680 C T 0.069258 1.2939e-05
11:108717748 G A 0.583508 -1.8002e-05
11:108723102 C T 0.316987 -1.6080e-05
11:108741560 A G 0.040260 -8.2590e-06
11:108745546 T C 0.089002 -1.7293e-05
11:108745926 A G 0.071491 6.8460e-05
11:108759755 G T 1.262594 1.8368e-06
11:108802585 C T 0.037644 -2.2213e-05
11:108807142 T C 0.247258 -2.1010e-05
11:108814206 T C 0.033318 3.4952e-05
11:108819045 T G 1.253052 -4.7300e-06
11:108821443 C G 0.148474 2.8007e-05
11:108822911 G A 0.044486 -1.1444e-05
11:108824752 G A 0.778299 -9.2542e-06
11:108826776 T C 0.613230 3.8786e-05
11:108838910 C T 1.049576 6.4699e-06
11:108844460 T C 0.066282 -5.5699e-05
11:108844754 T C 0.187137 -1.4258e-04
11:108846490 C T 1.769198 8.7919e-05
11:108854450 A C 1.134845 -5.8144e-05
11:108858032 C A 0.228861 -6.8731e-05
11:108860661 A G 0.522336 -7.2868e-06
11:108864444 G A 0.129252 6.0882e-05
11:108887564 T G 0.700511 -1.2953e-05
11:108891040 C A 0.065055 2.1525e-05
11:108896862 G T 1.353904 5.3791e-06
11:108902163 T C 0.267437 1.1043e-05
11:108906244 G A 0.407436 -7.1245e-06
11:108907445 T C 0.032980 4.7654e-05
11:108917588 T G 0.072611 -7.5595e-05
11:108921295 C T 0.174660 2.9635e-05
11:108933036 T C 0.089281 7.9195e-06
11:108938121 G T 0.062289 7.6433e-05
11:108944384 A G 0.029695 8.6670e-05
11:108957523 T C 0.043883 -3.8106e-05
11:108959955 G A 0.149003 8.7504e-05
11:108959994 C T 0.394476 2.5303e-05
11:108979091 G A 0.032646 8.0442e-05
11:108983624 T C 0.130999 1.1570e-04
11:108983661 C T 0.083263 8.8962e-05
11:108985064 A G 0.083474 -2.2269e-05
11:108985184 G A 0.165748 -5.0389e-05
11:108990734 G A 0.110398 -9.1361e-09
11:108991573 T C 0.361862 9.3972e-05
11:108995326 G A 0.267745 -4.4104e-06
11:109002097 T C 0.188812 -2.3893e-05
11:109003159 A G 0.072679 -2.5354e-05
11:109004454 T C 0.277866 -1.6245e-05
11:109005880 C T 0.132316 6.4475e-05
11:109018174 G C 0.305987 -1.1353e-05
11:109018433 A G 0.037716 -6.2399e-06
11:109019127 T C 0.678314 2.8878e-05
11:109020185 A G 0.048664 7.6506e-05
11:109033318 G C 0.091975 2.5621e-05
11:109038332 A C 0.077301 -1.7343e-05
11:109038527 T C 0.068531 2.9402e-05
11:109041314 A G 0.075246 -2.5593e-05
11:109054395 G T 1.155799 -1.9807e-05
11:109056844 A G 0.059904 -9.3899e-05
11:109064775 T G 0.153641 -2.4257e-05
11:109066777 T C 0.083666 -9.7897e-06
11:109068855 C T 0.289875 4.2466e-05
11:109077233 A G 0.073763 2.1586e-05
11:109081207 C G 0.137331 6.4599e-05
11:109093093 G C 0.084117 2.3959e-05
11:109094318 T C 0.058738 8.0109e-05
11:109096368 C T 0.193836 7.0422e-05
11:109107701 T C 1.363823 -1.6941e-05
11:109112489 G A 1.399078 -3.1286e-05
11:109119299 C T 0.034678 -4.3497e-05
11:109150136 T C 0.061332 5.9991e-05
11:109152736 T C 0.123601 4.5998e-05
11:109153119 C T 0.051351 9.3252e-05
11:109155132 T C 1.175232 -2.1387e-07
11:109156695 C A 0.053471 8.7332e-06
11:109158111 C A 0.107525 2.0121e-04
11:109158402 A G 0.061030 4.1451e-05
11:109161006 C A 0.021854 -2.7032e-05
11:109169884 C T 0.024272 8.0953e-05
11:109173027 G T 0.052396 2.7465e-04
11:109176047 A G 0.088294 8.7832e-05
11:109179660 G A 0.155361 4.6935e-06
11:109181968 T C 0.095360 4.3910e-06
11:109187865 A G 0.558863 3.0811e-05
11:109188734 G A 0.077522 3.6535e-05
11:109189444 G T 0.682783 2.8988e-05
11:109190345 T C 0.686866 2.0371e-05
11:109207028 A G 0.118616 2.5338e-05
11:109209479 C T 0.735153 1.8838e-05
11:109221552 A G 0.085681 8.2028e-06
11:109221594 A G 0.039952 1.5063e-05
11:109224385 C T 0.230189 -3.5327e-06
11:109240995 C T 0.130937 2.4354e-05
11:109246934 T C 0.042120 1.2708e-06
11:109250118 G A 0.048946 4.5438e-05
11:109253445 C A 0.042857 6.5685e-06
11:109254949 G C 1.709379 7.5776e-05
11:109255827 A C 0.043681 -1.2531e-04
11:109259613 A G 0.149152 -2.0545e-05
11:109265856 C G 0.038154 -3.5246e-05
11:109272259 A G 0.026644 9.6442e-05
11:109281956 A G 0.038868 9.1777e-05
11:109288008 C T 0.048907 1.3912e-05
11:109296449 G C 0.048985 -1.9288e-05
11:109311661 T C 0.111576 -7.0376e-05
11:109313465 G C 0.063441 -1.4475e-04
11:109314550 C T 0.030160 3.3730e-06
11:109316784 T C 0.734163 4.9954e-05
11:109326559 C T 0.041017 -3.2084e-05
11:109330334 T G 0.046813 -5.9318e-07
11:109334961 C T 0.113663 4.7182e-06
11:109336616 T C 0.091462 8.6680e-06
11:109350654 C T 0.112543 -1.0557e-04
11:109362349 T C 0.070060 -1.0105e-04
11:109374953 C A 0.798890 7.9782e-05
11:109385473 C T 0.811831 3.3549e-05
11:109393022 G T 0.080806 2.6822e-05
11:109394473 A G 0.079907 2.1632e-05
11:109398035 A G 0.183210 7.0591e-05
11:109403570 C T 0.068862 -9.2011e-05
11:109416276 A G 0.224288 -1.4410e-05
11:109421369 A C 0.159123 3.9398e-06
11:109424929 A T 0.066726 -5.3153e-05
11:109438867 C T 0.077544 -5.1332e-06
11:109454993 C T 0.223334 -1.0978e-04
11:109455220 C T 0.043097 -5.1445e-05
11:109465613 G T 0.050043 -8.3896e-07
11:109465968 G A 0.775099 1.7494e-05
11:109469491 A G 0.163667 2.1861e-05
11:109487029 T C 0.069060 1.5157e-05
11:109495115 A G 0.046262 -2.3223e-05
11:109495509 G A 0.684701 1.2770e-05
11:109515486 T C 0.066372 -7.9173e-05
11:109527189 C T 0.056771 4.0518e-07
11:109527614 A G 0.072419 -1.6543e-04
11:109529433 G A 0.189935 -1.2332e-05
11:109529484 A G 0.046138 1.9559e-04
11:109540319 G A 0.033649 1.0697e-07
11:109545388 T C 0.036333 -1.4557e-04
11:109545502 C A 0.082838 -1.7468e-05
11:109547287 A G 0.082004 2.4125e-06
11:109547781 T C 0.069888 -1.8670e-05
11:109571209 T C 0.417037 -1.0526e-04
11:109578287 T C 0.028397 6.3894e-05
11:109592186 T C 0.180590 1.4919e-04
11:109595644 G A 1.295159 -1.2554e-05
11:109608010 T G 0.307421 -5.7323e-05
11:109612632 T G 0.020877 -1.2990e-05
11:109615462 T C 0.029478 4.7853e-05
11:109615595 T C 0.160236 4.0156e-06
11:109628565 C A 0.037381 -7.2693e-05
11:109640323 G T 0.315834 4.8255e-05
11:109644868 T C 0.217232 -1.3826e-04
11:109645430 A G 0.515838 5.1440e-04
11:109650789 A G 0.030169 -2.0251e-05
11:109651748 T C 0.046051 -8.6696e-05
11:109660227 A G 0.031471 8.4057e-05
11:109690048 G C 0.054710 9.6713e-05
11:109691173 C T 0.035927 4.1928e-05
11:109704686 C A 0.044928 6.5763e-05
11:109707036 A G 0.742881 3.8295e-05
11:109719117 T C 1.964115 9.0466e-05
11:109727229 C T 0.048349 9.7013e-05
11:109727599 A G 1.963508 8.9149e-05
11:109727958 T C 0.034233 8.6016e-06
11:109728955 G A 0.047855 7.0958e-05
11:109739370 G T 0.041357 -2.1986e-05
11:109739968 A G 1.279209 -1.5119e-05
11:109770011 G A 0.039218 -2.1898e-07
11:109778309 C T 0.029978 1.2043e-05
11:109787424 C T 0.749580 3.3678e-05
11:109801673 T C 0.062026 -1.8879e-05
11:109802866 G A 0.035768 -1.1274e-04
11:109813282 G A 0.022454 -2.6577e-05
11:109814395 T C 0.039728 -4.7441e-05
11:109825118 G A 0.036972 3.3960e-05
11:109825345 C T 0.729609 3.5476e-05
11:109831743 C T 0.741116 5.8654e-06
11:109842329 C T 0.794398 4.6147e-05
11:109849271 T G 0.170749 3.1146e-05
11:109852602 T G 0.081533 -4.6852e-05
11:109854485 T C 0.090268 5.4532e-05
11:109864038 C T 0.386219 9.0365e-06
11:109865590 C T 0.982489 -1.3516e-04
11:109866912 G A 1.069988 4.1418e-05
11:109867104 G C 0.589675 -1.5157e-05
11:109867119 C T 0.070413 -4.2531e-06
11:109868460 A G 0.036920 5.1166e-07
11:109868601 A G 0.067353 -1.0760e-05
11:109870952 A G 1.340853 -2.6273e-05
11:109871353 T G 0.047742 -3.0236e-05
11:109872422 C G 0.164741 -1.9748e-05
11:109881826 T C 0.543238 1.0115e-04
11:109884846 C T 0.020783 4.5015e-05
11:109885880 G A 0.035486 -2.7375e-05
11:109888752 C T 1.360035 1.5579e-05
11:109892157 A C 0.550230 -2.5790e-05
11:109896764 T C 0.099573 -3.3726e-05
11:109898177 G A 0.110417 4.1818e-05
11:109899088 A C 0.050027 1.9430e-05
11:109902172 C T 0.033568 5.2292e-05
11:109902324 T G 0.027641 1.3428e-05
11:109904780 T C 0.218520 7.0665e-06
11:109907354 C T 0.431974 -4.5438e-05
11:109907621 A G 0.045226 1.5592e-05
11:109915378 A G 0.225245 3.4839e-05
11:109919350 G T 1.483971 -5.3170e-05
11:109928038 C T 0.434817 -7.0599e-05
11:109934487 T C 1.521745 -7.0869e-05
11:109935554 A C 0.113702 1.7829e-05
11:109939885 G A 0.492436 -1.2878e-04
11:109940267 A G 0.439485 1.5094e-05
11:109953544 A G 0.043350 5.9686e-05
11:109954125 A G 0.054136 5.6013e-05
11:109958809 C A 0.078090 -2.4236e-04
11:109964534 G A 0.078547 2.5914e-05
11:109965739 T C 0.042646 2.6466e-05
11:109967036 G A 0.022211 2.9221e-05
11:109972083 G T 0.868206 -2.0271e-05
11:109973765 A G 0.513053 -2.1570e-05
11:109977505 A G 0.272413 2.0138e-05
11:109977795 C A 1.414768 -4.5656e-05
11:109980556 A G 0.022347 -5.6772e-06
11:109995944 T C 1.404901 -5.3782e-05
11:109996397 G A 0.058833 -1.4534e-05
11:109997854 T C 0.022110 3.2025e-05
11:110011464 G A 1.008030 5.2315e-05
11:110019059 C G 0.041935 -3.4867e-05
11:110021656 C A 0.021542 -1.2207e-04
11:110023077 G A 0.440130 2.0868e-05
11:110023537 T C 0.083925 -2.2904e-05
11:110030228 G A 0.025846 8.6131e-06
11:110033055 C T 0.037365 -2.9451e-05
11:110033291 A C 0.519531 -4.9368e-06
11:110036365 C A 0.052247 -1.9466e-07
11:110044209 G A 0.026339 7.4227e-05
11:110044245 C G 0.100703 -4.2874e-05
11:110045141 G A 0.574336 -6.6104e-04
11:110048680 A C 0.053854 5.0406e-05
11:110051807 A G 1.058167 -7.0111e-06
11:110075862 A G 0.057249 -7.3145e-05
11:110103924 C A 0.837167 8.2851e-05
11:110132133 G C 0.059238 1.4576e-05
11:110140907 T C 0.027498 1.1932e-05
11:110146023 A G 0.026901 8.3969e-05
11:110147151 A G 0.061497 5.7928e-05
11:110158679 C T 0.052555 -6.0053e-05
11:110162430 C T 0.712426 3.0466e-07
11:110166684 C T 1.529480 5.2450e-05
11:110176577 T C 0.021084 -1.1905e-06
11:110179047 A G 0.032980 9.3629e-05
11:110181867 T C 0.025557 -1.1395e-04
11:110192424 G A 1.559152 -8.0814e-05
11:110198936 A G 0.058378 -3.3365e-04
11:110201822 A G 0.351603 1.5404e-05
11:110202190 G A 0.726620 1.1435e-04
11:110203900 C A 0.670413 -3.5774e-05
11:110204474 G A 0.031565 1.1407e-05
11:110204650 G A 0.600542 -4.0295e-05
11:110218180 T C 1.615258 1.6832e-04
11:110219660 T C 0.268524 -3.9809e-05
11:110225438 C T 0.448543 4.2417e-05
11:110226031 A G 0.059469 1.5052e-05
11:110227864 G A 0.597322 1.3420e-04
11:110231401 G A 0.534248 -1.5774e-05
11:110242183 C T 1.803885 4.4683e-05
11:110243922 T G 0.384466 1.7726e-06
11:110250955 T C 0.132089 4.0062e-05
11:110278508 G A 0.700810 -1.7579e-06
11:110303767 C T 0.585261 1.1640e-04
11:110305005 T C 0.243792 -5.3026e-05
11:110307019 G A 0.028553 -6.5900e-05
11:110307211 T C 0.521943 4.1827e-05
11:110319009 T C 0.304643 -1.3424e-05
11:110324599 A G 0.035541 -1.2767e-04
11:110341077 G A 0.034249 -4.4391e-06
11:110341416 T C 0.131907 7.8167e-05
11:110349016 T G 0.024382 -2.4583e-05
11:110355382 C A 0.674912 2.7124e-05
11:110369463 T C 0.348467 -2.4650e-05
11:110376540 A G 0.072065 5.1730e-05
11:110383381 G C 0.356040 1.0708e-05
11:110383870 T C 0.104955 4.3057e-05
11:110388090 T C 0.057330 -2.5947e-05
11:110390016 G A 0.083325 1.9383e-05
11:110395579 A G 0.360434 8.0275e-05
11:110395858 C A 0.142833 -6.6917e-05
11:110408544 C T 0.064454 1.0653e-05
11:110419284 T C 1.152765 -4.5100e-06
11:110434404 A G 1.680907 4.2342e-05
11:110435636 G A 0.348535 -5.8776e-05
11:110442805 T C 0.061737 -8.6555e-05
11:110443638 T C 1.691105 4.0507e-05
11:110445651 G A 0.142872 -6.0128e-05
11:110449764 C A 0.027323 -4.2694e-05
11:110460079 A G 0.062098 4.1817e-05
11:110464628 G T 0.828261 -2.5436e-05
11:110473123 C T 0.064246 6.1943e-05
11:110474298 C T 0.056580 -5.0441e-05
11:110474423 C T 0.052886 1.0978e-04
11:110475309 C T 0.163716 -1.0711e-04
11:110504098 T C 0.028475 -4.4935e-05
11:110528237 T C 0.051026 8.8041e-05
11:110536096 T C 0.133267 4.2355e-06
11:110541748 G T 0.076421 4.6393e-05
11:110543520 T C 0.421234 -2.4534e-05
11:110553025 G A 0.060501 -1.8877e-05
11:110562817 G A 0.029079 -5.0282e-05
11:110562899 C T 0.180383 8.1826e-07
11:110571046 C T 0.192986 -1.5315e-05
11:110574690 A G 0.313838 3.8335e-05
11:110578298 T C 0.063941 -4.4552e-05
11:110585267 A C 0.044577 2.1897e-05
11:110585990 C T 0.459381 -4.7510e-06
11:110591642 G A 0.043110 -2.3359e-05
11:110602398 T C 0.324588 4.8061e-05
11:110608950 T C 0.135147 -8.0868e-05
11:110638844 T C 0.178442 8.0641e-05
11:110643147 C T 0.743047 7.0430e-05
11:110664277 A G 1.966163 -5.8817e-05
11:110671969 T C 0.020419 8.6392e-06
11:110680974 A G 1.109823 8.9229e-07
11:110681446 C G 1.042782 1.6547e-05
11:110683428 T C 0.032052 -1.0830e-04
11:110686062 C T 0.448521 6.3794e-05
11:110688722 A G 0.055457 -2.9994e-05
11:110689827 C T 0.070144 -1.9418e-05
11:110689944 T G 0.052331 -2.1736e-05
11:110690229 A G 0.039037 -5.2018e-05
11:110700559 G A 0.073604 -7.2538e-05
11:110701446 A G 0.664951 3.3453e-06
11:110703667 C T 0.286480 1.7589e-05
11:110704426 A G 0.203171 -6.9852e-06
11:110707657 C G 1.115065 -2.3303e-05
11:110721187 A G 0.323030 2.6161e-05
11:110722129 T C 1.438128 -9.5651e-06
11:110728257 T C 0.246486 2.6384e-05
11:110737507 A G 0.049339 5.8390e-05
11:110742012 A C 0.138110 2.9430e-05
11:110743602 C T 0.039364 1.4878e-05
11:110745376 G A 0.982697 -3.6482e-05
11:110747736 G A 1.919668 -4.4601e-06
11:110753016 C T 0.259401 8.2102e-05
11:110755753 A C 0.049553 -4.0177e-05
11:110766468 C T 0.077294 1.5474e-04
11:110776750 C A 0.551937 -1.3802e-04
11:110776868 A G 0.078132 1.8749e-06
11:110788695 T C 0.131722 4.1407e-05
11:110798764 G C 0.026229 1.7366e-04
11:110799068 A G 0.038920 4.1716e-06
11:110802295 A G 0.036427 -5.4501e-05
11:110806456 A G 0.156565 -2.2514e-05
11:110810169 C A 0.471569 1.2777e-04
11:110813165 G A 0.053250 -3.8936e-05
11:110814576 C T 0.110683 2.1619e-05
11:110817637 T C 1.787215 -2.6639e-04
11:110818886 A G 0.073393 -1.4553e-05
11:110823269 G A 0.552807 -7.5576e-06
11:110823548 T G 0.940191 -3.1931e-05
11:110825946 T C 0.094779 1.5781e-06
11:110826621 C T 0.500287 -1.6412e-06
11:110827195 G C 0.222126 1.1940e-05
11:110828410 C T 0.167020 3.3493e-06
11:110833266 C A 1.211876 2.4442e-05
11:110834647 T C 0.025018 -7.0558e-05
11:110836171 A G 0.064516 2.7391e-05
11:110838693 C T 0.476850 1.1015e-05
11:110840714 C T 1.878859 -9.7079e-06
11:110849111 T C 0.356867 4.2444e-05
11:110852533 T C 0.039790 -3.7952e-05
11:110860981 A G 0.100018 -8.3756e-05
11:110870302 G T 0.066515 -1.6814e-04
11:110876642 C T 0.126623 -2.0493e-05
11:110876721 T C 0.059910 -3.3890e-05
11:110877746 G T 0.777410 1.8918e-05
11:110878988 C T 0.507873 -1.1150e-05
11:110890138 T C 0.610029 -4.4845e-05
11:110905063 C T 0.179574 -3.2509e-05
11:110908548 T C 0.624197 -1.8890e-05
11:110908643 T C 0.152437 1.0692e-04
11:110914603 T C 0.321557 1.7676e-05
11:110920797 G A 0.089719 3.3495e-05
11:110929969 G A 0.419384 3.6689e-05
11:110933406 G A 0.033486 3.1020e-05
11:110936275 T C 0.835745 3.5346e-04
11:110937903 T G 0.272796 -5.4141e-05
11:110941177 G A 0.163346 -2.8816e-05
11:110949867 C T 0.356182 6.0262e-05
11:110951865 G C 0.024022 5.4239e-05
11:110952487 C T 0.029059 -3.9462e-05
11:110952549 C T 0.039329 -4.0124e-05
11:110953525 A G 0.065408 -4.1302e-05
11:110961447 C A 0.270881 1.5021e-04
11:110963461 C T 0.213749 -4.5087e-07
11:110980434 A C 0.028611 5.2950e-05
11:110984561 T C 0.699992 5.6325e-04
11:110995971 G A 0.323718 8.2095e-05
11:110998694 T C 0.044477 5.9575e-06
11:111000262 C T 0.129291 2.0838e-06
11:111001793 A C 0.051601 -5.1281e-05
11:111020436 T C 1.881128 9.2003e-05
11:111021891 T G 0.272390 7.1771e-05
11:111026414 A G 0.426495 1.5515e-04
11:111029444 A G 0.123105 -6.4793e-05
11:111033744 G A 0.051831 -9.3862e-06
11:111034095 A G 0.094825 1.6567e-05
11:111041557 T G 0.069978 5.0005e-05
11:111042157 G A 0.113400 -1.6325e-05
11:111048374 T C 0.072001 5.0565e-05
11:111051547 T C 0.126656 -1.9512e-05
11:111056158 A G 0.164910 -3.4895e-06
11:111056615 T C 0.732417 -4.6451e-06
11:111061013 G C 0.200850 -8.6989e-05
11:111061571 C T 0.056593 1.3614e-05
11:111071187 T C 1.829695 3.0019e-05
11:111080460 A C 1.750759 4.4821e-05
11:111084209 A G 0.350239 4.3994e-05
11:111089358 A G 0.035174 1.4952e-06
11:111089423 C T 0.071212 -2.2458e-05
11:111091754 G C 1.842276 2.2601e-05
11:111102284 T C 0.038861 9.7865e-05
11:111105024 C A 1.144355 2.1106e-05
11:111109258 A G 0.442451 8.2144e-05
11:111111747 G A 1.878830 1.1358e-05
11:111112658 A G 0.341197 3.1942e-05
11:111113174 G C 0.047872 -1.5421e-05
11:111114203 T C 0.048316 4.0326e-05
11:111115013 C T 1.921527 -1.2063e-04
11:111117744 A C 0.495510 -5.5967e-05
11:111121609 G A 0.038452 -2.7618e-05
11:111124487 C T 0.475620 -3.0638e-05
11:111125512 A G 1.317133 -8.5116e-05
11:111128963 A G 0.020925 2.1191e-05
11:111132212 T C 0.161067 1.8971e-05
11:111133021 G T 0.049533 -1.0730e-05
11:111136809 T C 0.556974 -3.2529e-05
11:111137337 G A 0.041328 1.0128e-05
11:111138432 A G 0.050192 -1.3948e-04
11:111148851 A C 0.055025 -1.8324e-06
11:111154350 C T 0.573122 -8.4826e-05
11:111159100 C T 0.031338 -1.7060e-05
11:111164420 G T 0.072679 6.2905e-05
11:111164724 T G 0.228319 2.7964e-05
11:111165009 T C 1.392051 -7.2594e-05
11:111165100 G A 0.040462 -1.4429e-04
11:111170444 A G 0.082098 3.4532e-05
11:111171709 A C 1.394115 -6.3916e-05
11:111178240 C A 0.090164 -2.3768e-05
11:111179054 G A 1.123092 -1.6147e-06
11:111181120 T C 1.088291 1.2352e-05
11:111181730 A G 0.552917 -2.2992e-05
11:111183157 G A 1.337023 -4.5375e-05
11:111183251 T C 0.079102 -6.9243e-05
11:111195279 T C 0.094568 8.5507e-05
11:111202486 T C 0.926782 1.8509e-05
11:111204938 G A 0.499356 -3.2206e-05
11:111209539 A G 0.020322 -3.3306e-05
11:111213349 A G 0.211049 9.8013e-05
11:111213944 A G 0.814220 -1.6794e-05
11:111216341 A C 0.598358 -3.4008e-05
11:111225028 A G 0.058336 1.2760e-05
11:111227207 T C 0.027300 -3.9249e-05
11:111227852 C A 0.099830 -2.2328e-05
11:111233311 G T 0.152560 -7.5949e-05
11:111238265 G T 1.332255 -8.1824e-06
11:111239379 T C 0.043438 2.8813e-05
11:111239531 G A 0.157643 8.7763e-05
11:111240507 G A 0.064263 5.2441e-05
11:111246861 C T 1.502767 -1.1017e-05
11:111250761 G A 0.060244 8.9815e-05
11:111257068 C T 1.528597 -4.2432e-05
11:111270228 G A 1.463354 -4.5404e-05
11:111275133 A G 1.276317 -5.3050e-05
11:111287157 C T 0.863263 1.1602e-05
11:111287650 T C 0.036103 2.5212e-05
11:111291912 C T 1.925062 -5.3067e-06
11:111295779 C T 0.618894 -4.6350e-05
11:111300824 G T 0.638904 -7.8176e-05
11:111308899 C T 0.750833 1.1591e-05
11:111308936 A G 0.046622 1.9739e-04
11:111309553 C T 0.336289 3.2047e-05
11:111314721 T C 0.483017 2.2707e-05
11:111316093 A C 0.095954 -9.0161e-06
11:111318266 C T 0.082192 -1.5396e-05
11:111318418 G A 0.123001 -8.0373e-06
11:111320003 G A 0.096710 -1.5309e-05
11:111323581 C G 1.748665 8.2170e-06
11:111323956 T C 0.252526 -2.2297e-05
11:111324622 C T 0.256700 -8.9409e-05
11:111328249 T C 0.128665 7.3118e-05
11:111330986 G A 1.305646 -3.1803e-05
11:111338880 T C 0.816177 1.9048e-05
11:111356744 T C 0.037667 -3.6322e-05
11:111363161 T C 0.080926 1.6114e-05
11:111373103 G A 0.718765 3.7396e-04
11:111379979 G C 0.050770 -5.6622e-05
11:111384426 G T 0.291326 5.5634e-05
11:111390314 A G 0.021328 -1.3599e-05
11:111399988 C G 1.939821 6.3717e-05
11:111415996 G A 0.042841 -1.1514e-04
11:111417684 G A 0.049225 -8.2416e-05
11:111420936 C T 0.780084 1.7467e-04
11:111422878 C A 0.107775 -1.4320e-05
11:111434477 C T 0.076132 -1.6754e-04
11:111443251 T G 0.054587 -3.2644e-04
11:111446597 G C 0.080855 -1.2713e-04
11:111447850 G A 0.048823 -9.0255e-05
11:111451869 G T 1.422694 -1.5007e-04
11:111489968 A G 0.026777 3.3276e-05
11:111493740 T C 0.049780 5.2604e-05
11:111494947 T A 1.431643 -4.6519e-04
11:111500668 T C 0.038436 -2.7032e-05
11:111501940 A G 0.077203 1.5064e-04
11:111505880 C T 1.448998 -5.3913e-04
11:111513576 G C 0.027086 1.0573e-06
11:111525069 C T 0.766669 -5.2362e-05
11:111552788 C T 0.033506 -3.4527e-05
11:111604838 A G 0.026424 8.1082e-05
11:111605299 T C 0.039267 -1.3826e-04
11:111606412 T C 0.364313 -1.9418e-04
11:111608258 G C 0.084023 3.9084e-06
11:111635566 T C 0.028602 -9.4784e-05
11:111635642 G A 0.047206 -4.6022e-05
11:111636203 T G 0.036498 4.1059e-06
11:111647844 C A 1.837005 2.7575e-05
11:111675998 C G 0.040744 3.7580e-05
11:111690463 A G 0.029183 2.0771e-05
11:111694490 C T 1.261676 3.4908e-05
11:111697513 C A 0.049150 5.1630e-05
11:111708280 A G 0.025317 -3.2408e-05
11:111712942 C A 0.114507 1.0667e-04
11:111724133 T C 0.667051 -3.4607e-05
11:111747725 T C 0.041578 -4.0623e-05
11:111747862 T C 0.028222 3.2775e-05
11:111749349 T A 1.647505 1.8357e-05
11:111750430 G A 0.593810 1.7241e-04
11:111779861 G A 0.047599 3.3104e-05
11:111782284 T C 0.042617 -4.1535e-05
11:111784816 A G 0.037073 5.0615e-05
11:111795085 G C 0.679102 -1.8386e-05
11:111809507 A G 0.038777 -1.6302e-04
11:111817914 C T 0.746997 -1.5941e-05
11:111820440 T C 0.074451 -6.2398e-06
11:111830497 A G 1.941937 2.2979e-05
11:111838977 C T 0.041477 5.9872e-05
11:111851252 A G 1.961424 3.2385e-06
11:111864601 T C 0.105474 8.6935e-05
11:111883314 G A 0.150444 1.0449e-05
11:111889395 G C 0.085315 3.7682e-05
11:111896324 T C 0.719288 -1.9112e-05
11:111901580 T C 0.082926 -1.8665e-04
11:111908162 C T 0.749652 -2.5163e-05
11:111908612 G A 0.187397 -5.3053e-05
11:111916647 A G 0.728064 -1.0020e-05
11:111927279 G T 0.037583 1.0198e-05
11:111932757 A G 0.074305 -4.3255e-06
11:111941959 A G 0.215622 -1.1394e-05
11:111955502 T C 0.712397 -2.4018e-06
11:111963078 A G 0.039618 -1.4671e-04
11:111980404 T A 0.113611 4.8648e-05
11:111986264 C G 0.240741 9.1014e-06
11:111989615 A C 0.068661 6.0341e-05
11:111989622 A G 0.073591 5.8087e-05
11:111989668 T G 0.500170 8.8119e-05
11:111990025 G T 0.321372 8.2310e-05
11:111993125 C T 0.234363 2.5249e-05
11:111993847 A G 0.485578 -3.2892e-05
11:111996085 T C 0.347928 7.6077e-05
11:112000248 G A 0.067245 -1.0763e-04
11:112014328 A G 0.041883 1.8102e-04
11:112021982 G A 0.028433 -7.5805e-06
11:112023827 G C 0.518613 -2.9321e-05
11:112032046 A G 1.974381 3.5184e-05
11:112040027 G A 0.516782 2.1237e-05
11:112040136 C T 0.219520 3.6498e-05
11:112045768 G A 0.116516 1.2181e-04
11:112047773 C A 0.056720 3.7604e-05
11:112049529 C A 0.158776 -3.7893e-05
11:112050057 G C 0.105711 1.1136e-04
11:112051169 T A 0.669410 -5.0224e-06
11:112064431 C T 1.977520 1.3270e-05
11:112065434 C T 1.976881 8.6873e-06
11:112080424 C T 0.488849 7.2847e-05
11:112085316 C T 1.079602 1.4552e-05
11:112091299 T G 1.437066 -1.3799e-04
11:112091511 C T 1.455360 -1.7058e-04
11:112096915 G A 0.049485 6.6676e-05
11:112099410 C T 0.297171 1.3178e-05
11:112101559 T C 0.057580 1.3598e-05
11:112102365 A G 0.121846 -7.0762e-05
11:112110091 G T 0.592772 -7.3924e-05
11:112119960 A G 0.028946 -4.5556e-05
11:112123095 G A 1.429942 -1.3559e-04
11:112131255 C G 0.040922 9.4266e-05
11:112135555 A G 0.030926 2.0323e-05
11:112136746 G A 0.066953 -4.2386e-05
11:112139508 A G 0.034713 1.1556e-04
11:112140453 G A 1.474941 -1.7014e-04
11:112147659 G A 1.475694 -2.9360e-04
11:112154139 T C 0.072377 -3.1945e-05
11:112155426 T C 0.199731 -1.0682e-06
11:112166158 A G 0.044739 -8.1659e-06
11:112172189 T C 0.148146 -1.3144e-04
11:112187392 G A 0.810951 1.7430e-05
11:112189184 T C 0.028024 4.9125e-05
11:112189460 T C 0.133904 -3.4814e-06
11:112192813 A G 0.029332 -5.3123e-05
11:112207217 G A 0.030614 3.6463e-05
11:112211791 G A 0.641847 4.6693e-07
11:112215204 A G 1.611324 -1.7263e-05
11:112220382 C T 0.690397 2.9155e-05
11:112228653 C T 0.049637 7.9007e-05
11:112251676 G T 0.045311 1.2818e-05
11:112260774 G A 0.675899 -5.0803e-06
11:112267045 G A 1.136718 4.3341e-05
11:112271755 C T 0.019974 1.6157e-04
11:112274984 C T 0.345510 1.2871e-05
11:112289390 G A 0.080478 1.2426e-05
11:112291362 G A 0.474484 -2.5671e-06
11:112292262 C T 1.469605 9.0603e-06
11:112312075 T G 0.187566 -4.7975e-05
11:112336288 C G 0.206530 -8.5095e-05
11:112347794 T C 0.721450 -5.8124e-05
11:112348684 C T 0.221487 -6.9076e-05
11:112349844 C T 0.029205 -1.2190e-05
11:112357030 A G 0.576413 1.8592e-05
11:112377592 G A 0.265516 -3.2362e-06
11:112384439 A G 0.105107 -4.4372e-05
11:112386387 T C 0.302173 4.9708e-05
11:112393756 A G 0.029605 -1.8968e-05
11:112426121 G A 0.225323 6.2588e-05
11:112426404 A G 0.114192 -3.3061e-05
11:112427171 G A 0.367789 -2.5033e-06
11:112428235 T C 0.064412 -1.0030e-04
11:112440992 G A 0.044266 -8.6653e-05
11:112449991 C G 0.213343 -1.4014e-05
11:112450640 A G 0.809218 1.9047e-05
11:112453780 C A 0.111151 -5.0003e-06
11:112456221 C T 1.195462 1.2710e-05
11:112460736 G A 0.924867 -1.2402e-05
11:112466099 G A 0.612516 -2.0914e-05
11:112470592 A G 0.039679 -4.2249e-05
11:112472968 T C 0.024032 6.7286e-06
11:112473506 A G 1.123218 -3.3157e-05
11:112475237 T C 0.052244 4.3406e-05
11:112477956 T C 0.020737 -6.5376e-05
11:112482339 C T 1.969162 1.1471e-06
11:112486671 C T 0.149564 3.4325e-05
11:112493817 G C 1.966432 5.0065e-05
11:112501398 T C 0.094007 -3.4063e-05
11:112502459 A C 0.534121 7.7830e-06
11:112502770 G A 0.580065 -8.2625e-06
11:112504638 G A 0.082783 2.6213e-05
11:112506844 T C 0.034087 -4.6702e-05
11:112515785 T C 0.960911 2.4039e-05
11:112522102 G A 1.513994 5.3088e-05
11:112530719 C T 0.078817 3.9714e-05
11:112535176 T C 0.088619 -4.7389e-05
11:112542418 A G 0.559759 1.1017e-05
11:112557289 C T 0.618166 2.8732e-05
11:112560770 G C 0.581515 2.3734e-05
11:112565534 T C 0.048722 3.1202e-05
11:112571008 T C 0.045363 -6.6195e-05
11:112571579 C T 0.903819 -1.7437e-06
11:112583877 A C 0.125328 6.2397e-05
11:112589597 T G 0.047894 5.1508e-05
11:112593683 A G 0.057430 5.1351e-06
11:112599394 G A 1.545306 9.6812e-06
11:112599860 T C 0.025044 4.5620e-05
11:112604864 A G 0.061186 7.1730e-08
11:112605041 G A 1.023168 2.1011e-05
11:112611166 T C 0.051254 1.4765e-06
11:112618564 A C 0.520297 -1.1305e-05
11:112627471 A G 0.023305 3.6074e-04
11:112628931 C A 0.350048 -2.1704e-05
11:112636045 A C 0.050111 -9.4352e-05
11:112642976 T C 0.857807 1.5247e-06
11:112643698 T C 0.042714 -2.0577e-05
11:112646162 A G 0.396556 1.5387e-05
11:112649704 C T 0.089099 -1.2421e-05
11:112651770 G T 0.679128 6.4439e-05
11:112653683 T C 0.053221 1.0009e-04
11:112653997 G A 0.159707 1.4638e-05
11:112654756 A G 0.057430 7.3273e-05
11:112654974 G A 0.591434 1.3873e-05
11:112655177 A C 0.023574 2.2878e-05
11:112657095 A C 0.073997 7.5247e-06
11:112670130 C T 0.049144 -3.2856e-05
11:112670312 C T 0.035411 1.7661e-04
11:112670377 T C 0.677379 -9.3533e-06
11:112676772 A G 0.023084 -3.7390e-05
11:112676882 A C 0.771353 -4.7093e-06
11:112681771 G A 0.807676 -1.8513e-05
11:112685744 C T 0.151229 4.9674e-04
11:112685992 C T 1.072484 -2.4940e-05
11:112686616 G C 0.056161 -6.5375e-05
11:112688705 T G 0.395985 -1.3673e-05
11:112695832 C T 0.571097 1.6025e-05
11:112696010 G A 1.475237 -6.1850e-05
11:112696012 T C 0.533488 1.1230e-04
11:112696087 G A 0.226836 1.9025e-04
11:112703009 G A 0.031354 -4.5554e-06
11:112705666 T G 0.092520 -1.9408e-05
11:112705814 T C 0.061578 -5.4195e-05
11:112707340 G A 0.031890 3.1020e-05
11:112709153 T C 0.973086 -4.9955e-05
11:112709499 T C 0.033590 -1.5857e-05
11:112709813 T C 0.600753 6.2718e-05
11:112709871 A G 0.085195 5.0271e-05
11:112723015 T C 0.031980 -7.0061e-05
11:112724998 C T 0.031945 -1.4251e-05
11:112725133 T C 0.025388 -9.5815e-06
11:112726230 T G 0.066606 -3.6061e-07
11:112730169 C A 0.968558 -6.7409e-05
11:112736140 G T 0.026664 -1.1691e-05
11:112736364 C A 0.034869 3.7049e-06
11:112739736 G A 0.026764 -8.4563e-05
11:112747359 A G 0.024087 6.4174e-05
11:112747747 A G 0.050088 -3.3438e-05
11:112750520 T C 0.407455 -7.3961e-05
11:112756596 T C 0.057216 5.9565e-06
11:112756816 G A 0.035901 1.2966e-05
11:112775164 A G 0.050952 9.7842e-06
11:112776594 G A 0.091245 1.5198e-05
11:112777340 A G 0.123345 -1.8832e-05
11:112778102 C T 0.154884 -1.1242e-05
11:112781009 C A 0.040114 2.7553e-05
11:112788472 T C 0.938522 2.9719e-05
11:112792586 G A 0.057077 4.1161e-05
11:112794647 A G 0.685380 -3.0192e-05
11:112799142 C T 0.061367 2.6268e-05
11:112800887 T C 0.027420 2.4885e-05
11:112803071 A G 0.298012 1.8479e-05
11:112815729 A G 0.051270 -1.1232e-05
11:112822807 C T 0.041646 -1.8512e-05
11:112832813 T C 0.533524 -6.0363e-05
11:112835264 C T 0.032058 6.0114e-06
11:112835344 A G 0.049877 1.8438e-05
11:112854309 T G 0.495987 -8.1543e-06
11:112858737 T C 0.032152 -1.3880e-04
11:112866456 T C 0.771957 -1.3829e-05
11:112876940 C T 0.270124 -1.5643e-05
11:112880993 A G 0.039394 1.1476e-04
11:112881215 A G 0.235272 3.5176e-05
11:112881625 C G 0.134890 1.5851e-05
11:112895801 G A 0.039147 -4.8427e-06
11:112907016 T C 0.097577 -5.5572e-05
11:112915889 A G 0.088135 1.9801e-05
11:112919384 G A 0.163443 -5.6420e-05
11:112921810 C T 0.368010 2.1453e-05
11:112922506 A G 0.834256 -3.1336e-05
11:112931624 T C 0.400912 2.4048e-05
11:112932454 T C 0.050153 -5.4863e-05
11:112940892 G A 0.036830 -6.7183e-05
11:112941207 A G 0.056236 -1.3755e-05
11:112944961 A G 0.091043 -1.4687e-05
11:112949894 T C 1.564433 1.0726e-04
11:112958278 G C 0.034145 -1.1170e-04
11:112964441 A C 0.038722 -3.7231e-06
11:112969258 T G 1.108054 2.9720e-05
11:112991618 T G 0.206485 -2.8439e-05
11:113000567 T C 0.196650 1.4070e-04
11:113001396 C T 1.293643 6.5023e-05
11:113008160 G T 1.059485 3.7124e-06
11:113020704 G A 0.043571 -5.4105e-05
11:113022744 A C 0.042760 6.8884e-05
11:113023716 T G 0.197975 1.3630e-04
11:113031696 G A 0.087918 -3.7267e-05
11:113040818 A G 0.259884 -1.8479e-05
11:113045684 G A 0.037060 6.8428e-06
11:113051485 G A 0.039199 -8.9777e-05
11:113054209 C T 0.037206 7.0880e-06
11:113058219 G A 0.083049 -3.6259e-05
11:113060469 T C 1.542466 2.7830e-05
11:113060660 C A 0.094059 5.6669e-05
11:113061691 G A 0.088002 1.1326e-04
11:113064937 A G 0.045236 -1.0996e-05
11:113064991 C A 0.035453 4.2033e-05
11:113071640 G A 0.028998 9.2428e-07
11:113072174 C T 0.261202 3.9951e-04
11:113072349 T C 0.035671 4.3510e-06
11:113074001 A G 0.046534 -1.0211e-04
11:113078035 T C 0.037820 2.5112e-05
11:113078047 T C 0.038462 -3.2267e-05
11:113078586 A G 0.025891 -7.7353e-05
11:113080089 A G 0.091981 -6.0706e-05
11:113082081 G T 0.022305 8.9847e-05
11:113082548 G T 0.455035 -6.0477e-05
11:113083985 T C 0.191853 -3.0265e-05
11:113089249 G A 0.890180 2.7996e-07
11:113090587 T C 0.038894 1.5228e-05
11:113103996 G T 1.084068 -2.9833e-05
11:113105410 G A 0.046486 3.1384e-05
11:113106358 G A 0.044752 3.4093e-05
11:113106464 A G 0.101157 -6.3048e-06
11:113106528 T G 0.100213 -9.1651e-06
11:113107204 A G 0.071971 -5.1248e-05
11:113107739 A G 0.049647 -3.9205e-05
11:113108311 A G 0.048472 5.2067e-05
11:113108387 C G 0.650053 -3.0462e-05
11:113109836 T C 0.474425 -1.5662e-04
11:113110946 A C 1.668985 -7.3427e-05
11:113111320 T C 0.038754 1.8036e-05
11:113111861 C T 0.084704 -1.1530e-04
11:113112728 C T 0.048271 -6.0926e-05
11:113112902 G A 0.154991 6.4321e-06
11:113114313 G C 0.083082 1.7939e-04
11:113115659 A C 0.082695 -7.7559e-06
11:113115748 G A 0.544264 5.3732e-05
11:113116371 T C 0.708535 -9.5624e-06
11:113120668 A G 0.064743 5.2657e-06
11:113122822 A G 0.091900 1.9638e-05
11:113123309 C T 0.136695 3.7699e-05
11:113125234 C T 0.495347 -2.2893e-05
11:113132285 T C 0.060410 1.0431e-04
11:113134306 T C 0.031500 2.1747e-05
11:113134818 T C 0.119590 6.0881e-05
11:113136061 T C 0.115091 4.5859e-05
11:113137365 G A 0.258998 4.1849e-05
11:113138921 T C 0.131070 -8.9716e-05
11:113141429 C A 0.036317 -3.4023e-04
11:113142322 T G 0.089369 -8.3551e-06
11:113143042 A G 1.499430 2.7970e-05
11:113148176 A G 0.025424 -5.6069e-05
11:113149684 C A 0.385381 -5.5767e-05
11:113149690 A C 1.145439 -2.3072e-05
11:113153356 T C 0.080569 -7.8500e-06
11:113154943 A G 0.158935 -2.9693e-06
11:113158709 T C 0.161976 -4.7660e-05
11:113160127 T C 0.232253 6.5680e-05
11:113176372 G A 0.029286 6.8934e-06
11:113178125 T C 0.133566 -1.0666e-06
11:113180202 T C 1.281575 1.6605e-05
11:113186463 A G 0.204197 2.4309e-05
11:113188258 T C 0.039754 -5.6379e-04
11:113190282 A G 0.615846 5.9795e-05
11:113192797 T C 0.271173 -4.1300e-05
11:113194168 C A 1.002863 5.5987e-05
11:113194448 G T 0.220834 -3.0522e-05
11:113196835 T C 0.029919 -7.1411e-05
11:113205841 T C 0.031419 -2.1918e-05
11:113209428 G C 0.966566 -3.7201e-04
11:113213774 G A 0.045953 -9.0962e-05
11:113216934 A G 0.117934 1.9911e-05
11:113222885 T A 0.046645 7.4997e-06
11:113232422 G T 0.929035 -8.0883e-04
11:113234679 C T 1.228374 -9.5196e-05
11:113247738 G A 0.263166 9.6936e-06
11:113259416 T C 0.052818 -1.4407e-04
11:113264382 A G 0.023178 1.5749e-05
11:113265999 A G 0.026515 7.0379e-05
11:113266821 A G 0.383612 1.0510e-04
11:113268059 A G 1.017404 -1.8310e-04
11:113270828 A G 0.405430 2.1388e-04
11:113281397 T C 1.418981 -1.9009e-05
11:113283459 A G 1.099658 -9.0054e-05
11:113283688 A C 0.320505 7.8935e-05
11:113285793 G A 0.057706 -4.5539e-05
11:113287694 T C 0.081907 -1.7554e-04
11:113296274 G A 0.316136 4.7535e-05
11:113297185 C T 0.315763 4.9017e-05
11:113299117 A G 0.138613 -5.2990e-05
11:113299273 G A 0.161976 3.7415e-05
11:113306431 T C 0.235028 5.0999e-05
11:113306765 T C 1.760499 -1.2028e-05
11:113309869 T C 0.103153 -2.3860e-05
11:113315276 C T 0.084269 8.1169e-05
11:113330451 G A 1.796495 1.1282e-05
11:113331532 A G 0.275292 6.2709e-06
11:113334206 G A 0.034830 -1.1333e-04
11:113341583 G C 0.058414 -5.6487e-06
11:113345566 T C 0.064175 -6.9178e-05
11:113346955 G A 0.152184 -3.0331e-05
11:113353986 T C 0.071027 6.4980e-06
11:113364691 C T 0.755683 -8.3645e-05
11:113375996 C T 0.672672 9.9908e-05
11:113379377 T G 0.052597 1.9258e-04
11:113381908 G A 0.113403 -2.2123e-05
11:113384006 A G 0.346929 -1.9901e-06
11:113387447 T G 0.057460 -1.0936e-05
11:113390846 A G 0.057421 3.3278e-05
11:113397706 T C 1.466684 2.1749e-05
11:113403997 G A 0.095610 2.5450e-05
11:113405648 A G 0.041474 9.4262e-05
11:113407711 C T 0.042808 -2.7222e-05
11:113411628 C T 0.305928 -1.9754e-05
11:113415088 A C 0.894033 5.1411e-05
11:113417108 C T 0.064918 -7.0669e-05
11:113417603 T C 1.162992 5.1613e-05
11:113421863 A C 0.089703 4.4418e-06
11:113426394 A C 0.070150 6.0448e-05
11:113430486 G T 0.938191 -5.4027e-05
11:113437313 G A 0.027433 -3.2387e-05
11:113437688 A C 0.092663 3.0728e-06
11:113438559 T C 0.059219 3.0943e-05
11:113442336 T C 1.065801 -4.4451e-05
11:113443753 T C 0.886652 -4.8876e-04
11:113451380 T C 0.025518 -2.5730e-05
11:113451765 T G 1.323751 -1.3488e-04
11:113461413 A G 0.105295 1.2319e-04
11:113464659 T C 0.268171 -3.7598e-05
11:113466173 A G 0.042136 1.2328e-05
11:113467075 T A 0.051533 3.4402e-05
11:113467920 G A 0.039092 -1.8112e-05
11:113476298 C T 0.331193 5.7876e-05
11:113490723 C A 0.064048 -9.6620e-06
11:113491658 A C 0.061273 4.9323e-05
11:113493070 A G 0.035119 -8.7233e-06
11:113498791 A C 0.075915 -3.7607e-06
11:113499583 G A 0.505971 -9.8449e-05
11:113511658 G A 0.029293 -4.1138e-06
11:113522901 G A 0.050861 -5.1910e-05
11:113524040 G T 0.107892 1.2755e-05
11:113535083 T C 1.156296 1.9453e-06
11:113548241 T C 0.064863 -6.1748e-05
11:113548746 A G 0.040705 -2.4865e-05
11:113552469 A G 0.261614 8.2723e-05
11:113562039 T C 0.093773 8.0472e-06
11:113564080 A G 0.075525 -8.7536e-06
11:113570385 T C 0.246340 9.3695e-05
11:113582970 T G 0.095763 5.3809e-05
11:113590678 T G 0.038047 6.3688e-05
11:113591005 A G 1.272160 3.6931e-05
11:113608450 A G 0.190065 1.6236e-05
11:113638374 T G 1.706779 2.8982e-05
11:113655336 A G 0.133021 -2.7246e-05
11:113667873 G A 1.659517 -3.3899e-05
11:113675852 T C 0.044009 1.3731e-05
11:113696064 T C 0.047291 -4.2973e-05
11:113703269 A G 0.076989 -1.7060e-05
11:113724640 G A 0.417946 7.1727e-05
11:113737176 T C 0.070287 5.6626e-05
11:113748422 G C 0.033370 -2.7949e-05
11:113757772 A C 0.231445 1.6331e-05
11:113775275 C T 0.556533 5.4633e-06
11:113777479 A G 0.026183 -7.9526e-05
11:113789261 A G 0.055788 6.1460e-05
11:113792800 A G 0.051598 -2.7156e-05
11:113802600 T C 0.125241 -3.2997e-06
11:113803028 C A 0.627157 -2.6437e-06
11:113803887 G A 0.446531 -1.8203e-05
11:113806744 G A 0.055470 5.6950e-05
11:113810940 C T 0.078317 -5.7669e-05
11:113811590 A G 0.027160 8.1889e-05
11:113816397 G A 0.063984 -2.3806e-05
11:113818783 C T 0.207494 -2.1891e-05
11:113823458 A G 0.059787 4.0675e-05
11:113827326 T G 0.178542 2.8410e-05
11:113831684 A G 0.044558 9.4780e-06
11:113838011 G T 0.070520 -3.9859e-06
11:113841003 G A 0.969169 -8.3798e-06
11:113845541 G A 1.841094 -3.0405e-05
11:113846006 C T 1.585261 -7.8978e-06
11:113848474 A G 0.280297 9.5488e-06
11:113848902 A G 0.165855 -1.1115e-05
11:113852187 A G 0.464642 -4.1159e-06
11:113853411 C A 0.031000 -2.0167e-05
11:113856539 T C 0.126578 -9.8666e-06
11:113856768 A G 0.044684 -2.2068e-04
11:113857365 A G 0.033853 -1.0466e-05
11:113871405 T C 0.051263 1.9435e-05
11:113873554 T C 0.049692 -5.5695e-05
11:113873697 T C 1.369766 -1.2270e-05
11:113882422 G C 0.195722 -8.5339e-05
11:113898088 T C 1.255480 -2.2769e-05
11:113898541 A C 0.064110 -2.0764e-05
11:113898667 C A 1.965624 -5.7415e-05
11:113903985 A C 0.028641 -4.3432e-06
11:113904058 G A 0.448190 1.0504e-04
11:113909195 G A 0.127896 3.2002e-05
11:113910276 T C 1.943443 -2.1710e-05
11:113910982 A G 0.049498 -1.6330e-04
11:113922068 A G 0.047229 -4.5390e-05
11:113927771 G C 0.057739 -5.9552e-06
11:113928473 T C 0.730758 1.0275e-05
11:113928861 T C 0.872734 -7.3360e-06
11:113932150 G C 0.729398 -2.3117e-05
11:113932710 G A 0.116844 5.5107e-05
11:113932713 T C 0.028160 8.7539e-06
11:113933532 A G 0.093237 1.0936e-04
11:113937114 A G 0.971733 2.0964e-06
11:113937206 T C 0.021980 9.0033e-05
11:113940469 A C 0.339632 -2.8827e-05
11:113942318 T C 0.047323 9.5694e-06
11:113943916 A G 0.092046 -2.8301e-05
11:113947880 G A 0.053081 -1.3343e-04
11:113949232 C T 0.341995 -5.0201e-05
11:113951186 G C 1.144861 -9.2059e-06
11:113952463 A G 0.546153 -7.2805e-06
11:113953295 A G 0.040387 2.5215e-05
11:113953622 A G 0.075084 1.8326e-04
11:113955678 G A 0.339460 -1.6903e-04
11:113959742 T C 0.035720 3.4817e-05
11:113960157 C T 0.179704 -4.8092e-05
11:113961762 T C 0.279349 1.6263e-05
11:113962157 A G 1.963742 -2.3020e-05
11:113967144 C G 1.504474 -8.4221e-05
11:113968403 G A 0.157260 1.0244e-05
11:113969669 G A 0.246022 2.9147e-05
11:113972348 G A 0.179464 1.2474e-04
11:113975446 G A 0.829257 1.6490e-05
11:113979819 C G 0.041893 -2.7614e-05
11:113981014 A G 0.210630 3.4332e-06
11:113988286 A G 0.800613 6.4474e-06
11:113992536 T G 0.062831 8.5754e-05
11:113994505 A G 0.989500 -2.0200e-05
11:113995194 C T 0.281550 4.4453e-05
11:113995628 T C 0.048878 -2.4654e-05
11:113996509 A G 0.109723 -1.9299e-05
11:113996551 A C 0.129535 -3.2175e-06
11:113997335 T C 0.806475 -5.4346e-06
11:113998496 G A 0.034184 -1.9941e-05
11:114000247 G C 0.691189 1.5902e-05
11:114003695 C A 0.073286 2.6789e-05
11:114005021 A G 0.684062 -8.2117e-06
11:114007713 T G 0.166416 -3.7754e-05
11:114008802 T C 0.063688 -4.3393e-05
11:114009229 G A 0.769672 1.0500e-05
11:114010114 T C 0.037050 -1.4151e-05
11:114010502 A G 0.031542 -3.0776e-05
11:114013168 T C 0.066746 2.3263e-05
11:114013243 T G 0.351862 -2.8521e-05
11:114013296 G A 0.093783 -2.6132e-05
11:114013828 A G 0.047982 -1.2059e-05
11:114015115 G A 0.312722 -2.5746e-04
11:114015298 T C 0.331628 1.0386e-05
11:114015468 C A 0.070241 -5.8201e-05
11:114017753 A G 1.366351 5.4983e-06
11:114019537 A C 0.174940 1.4808e-05
11:114021903 A G 0.065133 1.2863e-04
11:114022807 A G 0.049890 -4.0075e-05
11:114023607 C T 0.243685 9.6087e-05
11:114024748 A C 1.608757 4.5401e-05
11:114025902 T C 0.114724 -3.3933e-05
11:114026933 A G 0.055428 1.6964e-04
11:114028774 C T 0.332871 4.1537e-05
11:114031092 G C 0.719937 4.4995e-05
11:114041923 T C 0.046921 3.0373e-05
11:114045560 A C 1.328584 4.5118e-05
11:114046388 A G 0.076898 9.0070e-05
11:114049221 G A 0.250588 -5.9843e-05
11:114057630 G A 0.116730 1.4120e-05
11:114063061 T C 1.093416 3.4882e-06
11:114063472 A G 0.042364 6.5700e-05
11:114066438 A G 0.372869 -1.2487e-05
11:114069564 C T 0.457495 -1.5172e-05
11:114073633 A G 0.156056 4.7586e-05
11:114078134 A G 1.541544 -1.0177e-05
11:114080721 T G 0.796212 -7.0514e-06
11:114082690 A G 0.551956 -3.2487e-05
11:114084859 A G 0.161161 -8.2543e-05
11:114087123 T C 0.617780 -2.7606e-05
11:114088458 G A 0.155403 7.0661e-06
11:114098134 G T 1.750707 -3.8824e-05
11:114098941 C T 0.142868 -3.2672e-05
11:114100609 C T 0.150379 -2.8926e-05
11:114101367 A G 1.237537 2.0710e-05
11:114104083 A G 0.146091 2.9082e-05
11:114105368 C T 1.578374 3.7697e-05
11:114105386 T G 1.378662 1.6243e-05
11:114109442 G A 1.474617 -1.5750e-05
11:114111186 T C 0.149012 -4.4107e-05
11:114115599 T C 0.027595 3.0920e-05
11:114116685 T C 0.257154 -1.4002e-04
11:114117547 C G 0.042289 -3.7188e-05
11:114120774 G A 0.830049 3.1997e-05
11:114122009 C T 0.190633 4.3963e-05
11:114123539 G T 0.700011 4.6859e-05
11:114123866 T C 0.160548 3.4195e-05
11:114129145 T C 0.616826 9.6104e-06
11:114130026 A G 0.248537 -1.2823e-04
11:114136249 G A 0.475743 8.1706e-05
11:114137105 T C 0.114049 7.9773e-05
11:114144904 A G 0.035278 2.3789e-05
11:114147583 T C 0.026849 9.8472e-06
11:114148128 A G 0.105896 -9.6424e-06
11:114149756 A G 0.050806 -2.1355e-05
11:114149895 T C 0.052416 -3.7973e-05
11:114158574 A G 0.071118 1.0659e-05
11:114164004 G A 1.498489 -3.5820e-05
11:114169038 G A 1.256061 -5.3832e-05
11:114172632 A G 0.114533 -1.7135e-05
11:114182507 T C 1.529135 1.2706e-05
11:114182607 T C 0.024142 2.0877e-05
11:114186645 C T 0.368474 -3.7852e-05
11:114186760 T G 0.129171 6.8483e-05
11:114188464 T C 1.702692 -7.3967e-06
11:114190377 T C 0.393775 -3.8802e-05
11:114191016 G A 1.242951 -2.5338e-05
11:114194302 T C 0.040445 -5.5557e-05
11:114200001 A G 0.153586 5.5970e-05
11:114203519 A G 0.068177 -4.3607e-05
11:114207382 G A 0.038228 4.5087e-05
11:114207751 A G 0.164761 3.1462e-05
11:114212148 G T 0.160330 4.5866e-05
11:114214702 G A 0.189020 -1.8051e-05
11:114227663 G A 0.167293 3.2861e-05
11:114230665 G A 0.168481 2.7147e-05
11:114235321 G T 0.084149 1.7527e-05
11:114236499 A G 0.171924 4.6599e-05
11:114237791 A G 0.407261 3.4169e-07
11:114240423 T C 0.038621 -8.9715e-05
11:114244413 C T 1.931180 -5.0068e-05
11:114248728 C T 0.751664 -2.3043e-05
11:114248881 G T 0.963148 7.2275e-06
11:114259040 A T 0.054863 4.6315e-06
11:114259653 T C 0.809650 -1.3873e-04
11:114273064 T C 0.097376 -4.0513e-05
11:114277451 T C 1.913014 -8.2626e-06
11:114282310 A G 0.086035 7.2802e-05
11:114284646 G A 0.874162 -1.1984e-05
11:114290369 C T 0.115705 -5.3864e-05
11:114301835 T C 0.309210 -4.5940e-05
11:114306586 T C 0.064561 -1.7658e-05
11:114308684 T C 0.918233 -3.9681e-07
11:114312380 A T 0.101913 -9.7171e-05
11:114318659 A C 0.037391 2.4121e-05
11:114323378 G A 0.210399 -1.2108e-05
11:114342424 A G 0.081491 -2.5635e-05
11:114342566 T C 0.522595 1.3452e-05
11:114349840 T C 0.994466 -2.6231e-05
11:114351806 C T 0.118587 8.2553e-06
11:114370564 A G 0.062052 1.0792e-04
11:114371883 C T 0.262630 -7.3321e-05
11:114374532 G A 0.028426 2.0877e-05
11:114388840 G A 0.038112 1.0622e-05
11:114389008 T C 0.202204 -7.0360e-06
11:114389997 G A 0.039942 3.3548e-05
11:114399708 G C 0.127191 8.5713e-05
11:114401247 G A 0.265259 -1.2219e-04
11:114411697 A G 0.029186 -1.1620e-05
11:114422967 A G 0.544485 7.0664e-06
11:114425876 A G 0.029160 -1.4336e-05
11:114427426 C T 0.298392 2.8249e-05
11:114431956 G A 0.658166 1.4179e-05
11:114433638 A G 0.402694 -7.5117e-05
11:114441123 C T 0.654733 1.9548e-05
11:114441943 A G 0.653315 1.6588e-05
11:114442103 G A 0.919470 -2.3518e-05
11:114442141 G A 0.030465 -2.4609e-06
11:114451129 C T 1.208095 -9.5148e-06
11:114456874 T C 0.192557 6.9305e-05
11:114459044 T C 0.461926 -1.3211e-04
11:114468053 C T 0.280751 7.8598e-05
11:114468469 C A 0.332446 2.0812e-05
11:114484668 A G 0.033253 3.1542e-05
11:114494276 A G 0.060244 3.4058e-05
11:114529645 A G 0.052536 -9.1310e-05
11:114541075 C T 0.262244 8.6251e-06
11:114547621 C T 0.082040 -1.9655e-05
11:114550191 A G 0.027615 -3.1529e-04
11:114550334 G A 1.860809 2.2559e-05
11:114559441 T C 0.020133 2.1025e-05
11:114568942 C T 0.282588 8.6783e-06
11:114569445 G A 0.031078 -3.1637e-05
11:114570851 C T 0.079826 3.8490e-05
11:114576626 T A 0.758428 -1.8541e-05
11:114581118 G A 0.034635 1.9213e-04
11:114600544 G A 0.492238 1.3684e-05
11:114621469 C T 1.063506 -1.3719e-05
11:114624986 T C 0.098911 -3.4005e-05
11:114628799 A G 0.036479 7.4491e-05
11:114631158 C T 0.166144 -5.6045e-05
11:114633059 C T 0.022136 2.9025e-05
11:114633076 C T 0.094659 -1.1881e-04
11:114634160 T G 0.053178 -9.6331e-05
11:114636931 C T 0.083049 1.4703e-05
11:114638643 A G 0.403703 2.0013e-05
11:114641478 C T 0.025119 6.6445e-06
11:114643168 A G 0.077265 -5.1518e-06
11:114644239 G A 0.285143 4.9864e-06
11:114648053 C T 0.347237 -6.3355e-06
11:114649705 G A 0.031679 1.3833e-05
11:114650837 C T 0.082796 -3.4310e-05
11:114654354 C T 0.032756 2.2077e-05
11:114662044 G A 0.832646 -5.2056e-06
11:114663995 G A 0.037154 2.1013e-05
11:114666259 A G 0.265269 -3.6213e-05
11:114668076 T G 1.767075 3.4098e-05
11:114675848 C G 0.077986 5.7015e-05
11:114683591 C T 0.176205 1.7139e-04
11:114684696 C T 0.041049 5.1431e-05
11:114698329 T G 0.406826 2.3923e-05
11:114716944 G C 0.024664 9.2735e-06
11:114721329 T C 0.284682 1.6300e-04
11:114721334 G A 0.640293 -8.4505e-06
11:114725426 T C 0.056038 1.1671e-05
11:114731047 T C 0.051939 -3.6151e-05
11:114732135 C A 0.223223 -5.4411e-05
11:114737969 G A 0.860725 -1.5568e-05
11:114738072 G A 0.112488 -1.9413e-05
11:114738925 A C 0.046288 4.2327e-05
11:114741182 A G 1.250949 9.8222e-06
11:114742478 G A 0.066690 -2.0513e-05
11:114745700 T G 0.071150 -3.7505e-05
11:114747722 T C 0.050968 -7.0964e-06
11:114756908 T C 0.172424 -4.0274e-05
11:114761511 G A 0.101459 6.1526e-05
11:114768171 A G 0.085204 6.9346e-05
11:114788957 G A 0.444441 -9.7409e-05
11:114789814 A G 0.234275 -3.1731e-05
11:114795459 C A 1.050497 1.7316e-05
11:114797889 T C 0.086048 1.2290e-05
11:114803157 G A 1.247953 -1.5234e-05
11:114810282 G A 0.048362 -1.1154e-05
11:114812324 A G 0.053886 7.7756e-05
11:114812918 T C 0.134520 -1.7695e-05
11:114819533 T G 0.050585 -6.0415e-05
11:114823748 T C 0.067093 2.8135e-05
11:114826738 T G 0.051010 -1.0156e-05
11:114828968 A G 0.730129 5.5453e-06
11:114843409 T C 0.051721 -2.1081e-05
11:114843975 A G 0.701034 -1.0706e-04
11:114852861 A C 1.532703 -9.1189e-05
11:114856835 T C 0.180412 -1.8494e-05
11:114859902 A G 0.054970 4.9642e-05
11:114861050 A G 1.272543 6.9391e-05
11:114861774 T C 0.034032 -5.1403e-05
11:114867897 G A 0.739262 -4.6124e-05
11:114867942 T C 0.133839 -3.4017e-06
11:114874660 T C 0.027930 -1.6807e-04
11:114878984 T C 0.312485 6.1009e-06
11:114884846 A G 0.054610 -2.3834e-05
11:114895274 A G 0.034571 1.6390e-05
11:114912343 C T 0.023756 9.8070e-06
11:114913345 T C 0.232746 -7.9680e-05
11:114918590 G A 0.115237 -3.8495e-05
11:114925475 T C 0.201029 -6.7450e-05
11:114926402 A C 0.062169 -1.1105e-06
11:114926483 A G 0.075266 -2.6607e-05
11:114929518 A G 0.081475 -2.6060e-05
11:114935097 A G 0.837437 1.9494e-05
11:114939143 C T 0.226849 -2.7227e-04
11:114942124 T C 0.050621 -6.2381e-05
11:114948167 C G 0.044882 -2.5310e-05
11:114948866 G T 0.195920 3.0244e-05
11:114952335 C G 0.064931 7.2647e-05
11:114960186 T G 0.987153 -3.0061e-05
11:114970108 G A 0.031364 4.2009e-06
11:114971792 C T 0.052734 -1.4671e-05
11:114971943 C A 1.549892 -2.9948e-05
11:114977426 A G 0.045217 -5.5557e-05
11:114978201 A G 0.112819 -2.7672e-05
11:114981466 A G 0.450566 -1.5408e-05
11:114994077 A G 0.483377 3.7024e-05
11:114997554 A G 0.054691 5.8569e-06
11:115002272 C T 0.051747 -7.7060e-05
11:115002762 T C 0.022915 4.2954e-05
11:115013006 G A 0.113738 6.8558e-05
11:115023851 G C 1.017160 1.6191e-04
11:115024539 G T 0.384148 -9.7386e-05
11:115024690 C A 0.517951 -4.1106e-06
11:115027724 T C 0.063188 3.0895e-05
11:115031745 A C 0.038193 -1.3327e-04
11:115038450 G A 0.047278 -7.0940e-05
11:115043120 A G 0.049514 4.6071e-05
11:115044850 A C 0.824846 -2.8160e-05
11:115052844 C T 0.020013 -9.5955e-05
11:115053213 C T 0.026751 -1.2162e-04
11:115053239 C A 0.305529 -2.6832e-05
11:115061533 C T 1.161583 4.4167e-05
11:115066642 C G 0.027316 1.2766e-05
11:115076572 G A 0.159253 -7.0679e-05
11:115078492 C T 0.854217 -1.8124e-05
11:115085467 C A 0.091985 9.0386e-06
11:115088647 T C 0.023515 -1.2685e-05
11:115095076 T C 0.132329 2.8943e-05
11:115095654 T C 0.953910 2.9188e-04
11:115095846 C T 0.103105 3.1716e-05
11:115103193 G A 1.691238 1.2545e-05
11:115104610 C A 1.277716 2.1313e-04
11:115104905 G T 0.031630 2.3083e-05
11:115110463 C T 0.361739 -2.2375e-04
11:115112215 A G 0.357649 -2.2555e-05
11:115120073 T G 0.050420 2.3146e-05
11:115121672 A G 0.088184 8.6633e-05
11:115123680 T C 0.058690 -5.6129e-06
11:115129421 C T 0.026949 1.3747e-04
11:115136803 T C 0.691186 -3.1647e-05
11:115136974 G A 0.384245 -5.7404e-05
11:115137641 A G 0.073896 -8.3095e-05
11:115140553 A G 0.308905 2.8019e-06
11:115141508 C T 0.031331 -2.6334e-06
11:115150237 C T 0.034460 5.4782e-05
11:115155132 T C 0.067135 4.3224e-05
11:115157988 C A 0.361729 -4.7082e-06
11:115167665 A G 0.238702 -1.4246e-05
11:115169131 G A 0.073435 5.2331e-05
11:115180739 A C 1.066441 -4.5945e-06
11:115183645 G A 0.027943 -2.8937e-06
11:115189413 A G 0.037586 -2.3817e-08
11:115189893 T C 0.229916 3.3461e-05
11:115189959 T G 0.269784 -1.1857e-04
11:115194677 T C 0.093043 -1.0027e-06
11:115204118 C T 0.220636 -6.6808e-05
11:115207144 G C 0.068235 -1.6608e-05
11:115207998 G T 1.218767 2.9963e-05
11:115213374 T C 0.094802 -4.2169e-05
11:115215472 T C 0.030994 -9.9159e-05
11:115221602 C T 0.055126 -4.3825e-05
11:115222957 C A 0.888437 4.8298e-05
11:115232877 A G 0.087577 -3.9507e-05
11:115241032 G A 0.030383 1.7288e-05
11:115241598 T C 0.092348 -5.2472e-06
11:115246164 A G 0.088982 -2.8024e-06
11:115251190 T C 0.089284 4.2362e-05
11:115252053 T C 0.080563 2.5586e-05
11:115252357 C T 0.096564 -7.6307e-05
11:115276289 C A 0.901251 5.5515e-05
11:115282662 G C 0.041594 -1.0823e-04
11:115295919 T C 1.689102 1.0135e-05
11:115296097 T C 0.120628 4.8850e-05
11:115299428 A G 0.760016 6.7293e-06
11:115302268 C T 0.127146 6.8498e-05
11:115308474 T C 0.027229 2.5577e-05
11:115308720 T C 0.048073 -1.5545e-05
11:115314651 A G 0.344488 -6.4147e-05
11:115325874 T C 0.415745 -1.2271e-05
11:115339235 T G 0.051046 -8.6991e-06
11:115363443 G A 0.508298 -1.6533e-05
11:115366288 G T 0.053350 2.2428e-05
11:115375100 G C 0.119875 -9.7941e-05
11:115380690 A G 0.134452 -1.2510e-04
11:115382150 A G 0.043211 -2.3842e-05
11:115387644 T A 0.088839 3.6881e-05
11:115397853 A G 1.753459 9.6163e-05
11:115401354 T C 0.751330 8.2196e-06
11:115403042 A G 0.032393 -5.4668e-05
11:115406310 C T 0.174745 -2.4291e-05
11:115412993 C T 1.303092 4.6359e-06
11:115413004 C A 0.140109 -1.2298e-05
11:115423983 G A 0.053091 -9.5272e-05
11:115428600 A C 0.030932 -1.1000e-05
11:115433689 T G 0.077350 2.9716e-05
11:115434152 A G 0.281478 -5.8258e-05
11:115437704 T C 0.040900 7.7158e-06
11:115438895 G A 0.303809 -9.7555e-06
11:115441036 G A 0.114900 6.3355e-05
11:115443817 T C 0.024957 -5.7697e-05
11:115449474 C T 1.967549 4.2130e-05
11:115449998 A G 0.646960 -7.0157e-05
11:115454988 C A 1.357208 -6.5002e-05
11:115463786 A G 1.301293 2.5509e-04
11:115464364 A G 0.092280 -2.0521e-06
11:115475195 A G 0.135468 -9.2074e-05
11:115477034 T C 0.545874 -5.6657e-05
11:115478759 T C 0.028287 -1.0085e-05
11:115485178 T C 0.048401 -1.8276e-05
11:115489150 A G 0.100346 -6.5960e-05
11:115489245 T C 0.048913 2.4027e-05
11:115492061 A C 0.295623 2.5370e-04
11:115493894 C T 0.887327 1.4221e-05
11:115501794 C A 1.709930 -1.2790e-05
11:115508441 A G 0.102757 -7.9814e-06
11:115510769 A G 1.343946 -6.9093e-06
11:115524794 T C 0.056661 -1.4051e-04
11:115526683 T C 0.040400 -1.0559e-04
11:115526780 T C 1.821029 -1.0060e-04
11:115533531 T C 0.115374 1.0687e-05
11:115536590 A G 0.043259 -3.0465e-05
11:115542348 A G 1.258086 -1.8513e-05
11:115542933 C T 1.770788 -6.6321e-05
11:115543613 G A 0.123439 7.9284e-06
11:115558101 C T 0.057739 -1.5098e-04
11:115562946 C T 1.611811 -1.0738e-05
11:115567291 C T 0.138035 3.1950e-05
11:115572779 A G 1.205885 5.2600e-06
11:115575661 T C 0.782096 1.4198e-06
11:115579138 G C 0.078226 -4.7732e-05
11:115580001 T C 0.346864 1.9381e-05
11:115590950 G C 0.040939 3.3836e-05
11:115604234 T C 0.072594 5.2475e-05
11:115608358 C T 0.111813 4.1176e-05
11:115610330 A T 1.022665 3.5784e-07
11:115613007 A G 0.191013 3.3179e-05
11:115614360 A G 0.105497 4.0833e-05
11:115614778 C T 0.283215 5.4641e-05
11:115617541 A C 0.028134 9.9134e-05
11:115622541 T C 0.148480 2.8384e-05
11:115622789 T C 0.159736 3.1398e-04
11:115622993 C T 0.236969 2.5829e-04
11:115630760 G A 0.101978 -1.1317e-05
11:115633471 A G 0.085217 4.2623e-05
11:115638755 C T 0.072565 2.3460e-05
11:115648210 A G 0.057554 1.6428e-05
11:115652747 T G 0.037394 3.0431e-05
11:115655434 C T 0.115662 5.2579e-05
11:115662064 G A 0.483075 -4.0035e-05
11:115666282 G A 0.130151 -2.5406e-06
11:115671399 A G 0.924815 3.4161e-05
11:115685183 G A 0.028017 1.7925e-04
11:115689375 T C 0.123543 3.7478e-05
11:115689974 T C 0.165696 -3.3227e-05
11:115694928 T C 0.050592 3.3979e-05
11:115708811 G T 0.931849 -1.6836e-04
11:115732869 A G 0.133186 2.0516e-04
11:115734047 G A 1.142605 -1.8514e-05
11:115742579 A G 0.045197 1.5301e-04
11:115742921 G A 1.101881 -1.8711e-05
11:115758781 T G 0.084656 -3.9170e-05
11:115759921 C T 0.203243 2.2904e-04
11:115764045 T C 0.885078 -1.0172e-04
11:115767307 T C 0.054824 -3.3721e-06
11:115768684 A C 0.890459 -1.2217e-04
11:115771144 G A 0.213882 7.4653e-06
11:115778897 A G 0.072189 2.7884e-05
11:115779199 A G 0.765770 8.8301e-07
11:115781302 T C 0.050088 -3.9607e-05
11:115783437 C T 0.065262 1.8482e-05
11:115785588 G A 0.194706 -6.0556e-06
11:115791218 T C 0.796602 -9.8695e-06
11:115793771 G A 0.038079 2.7665e-05
11:115794486 A G 0.098960 -3.1089e-05
11:115797578 A G 0.090888 -2.3237e-05
11:115803202 C T 0.553751 -1.5990e-05
11:115803538 T C 0.053165 -5.9931e-05
11:115808634 A G 0.663575 -1.3304e-05
11:115815622 A G 0.039280 -9.4916e-05
11:115821315 T C 0.037002 7.6949e-05
11:115825732 T C 0.024742 8.2889e-05
11:115828647 C T 1.157646 6.4108e-06
11:115828653 A G 0.027475 9.3998e-05
11:115829672 C T 0.044181 -7.5121e-05
11:115846288 A G 0.111151 -1.8131e-05
11:115848621 C T 0.032977 3.2971e-05
11:115853189 T G 0.069018 3.0737e-05
11:115857374 C T 0.026563 -3.2826e-05
11:115863904 A G 0.045531 2.2673e-05
11:115867209 T C 0.031925 -8.5714e-06
11:115889820 A G 0.040277 -3.1023e-05
11:115890841 A G 0.061952 -9.8215e-06
11:115894210 T C 0.179983 -1.8502e-05
11:115901986 C T 0.081063 3.4469e-05
11:115902059 A G 0.415586 3.3387e-05
11:115904656 C T 1.038994 4.8466e-05
11:115905804 G A 0.089638 1.2707e-05
11:115911176 T C 0.199828 8.5443e-05
11:115916092 G T 1.960233 1.1231e-05
11:115933686 A G 0.989227 2.7040e-06
11:115938859 C T 0.027862 5.8817e-06
11:115938913 T C 0.051981 -6.0292e-05
11:115941605 C T 0.038988 6.9043e-05
11:115943253 C A 1.003996 5.2094e-06
11:115949066 C G 0.230293 -3.5201e-05
11:115957798 A G 0.234632 4.1337e-05
11:115958465 T C 0.029757 -2.9457e-05
11:115960816 T C 0.025943 1.9201e-05
11:115965470 T G 0.047790 5.6900e-06
11:115966199 T C 0.022931 -4.3255e-05
11:115969683 T G 0.027076 -1.0832e-06
11:115970658 A G 0.092845 1.1858e-04
11:115973097 A G 0.059751 7.5481e-05
11:115973851 A G 0.245200 -6.5736e-06
11:115974429 G C 0.216959 -2.8039e-05
11:115981667 T C 0.260423 1.1215e-05
11:115983147 C T 0.043065 -8.9248e-06
11:115988699 G T 0.029932 -4.4771e-05
11:115989309 C T 0.179656 1.8034e-05
11:115997514 G A 0.642292 -1.7620e-05
11:115999794 A C 0.103121 2.4880e-05
11:116002197 A G 0.046151 -5.2319e-05
11:116004685 A G 0.054743 -4.3586e-06
11:116004991 A G 0.037164 -4.5722e-06
11:116005121 C T 1.236456 -1.0156e-05
11:116005170 C T 1.126870 -3.3205e-05
11:116005242 G A 0.038060 1.1036e-04
11:116005470 C T 0.508210 -9.9129e-06
11:116006514 T C 0.029861 1.4083e-04
11:116007196 T C 1.837475 4.3739e-05
11:116011927 G A 0.208056 1.6288e-05
11:116012587 C T 0.120067 -2.5317e-05
11:116016186 G A 1.503854 9.3750e-07
11:116030500 A G 0.114341 -1.9966e-05
11:116032127 A G 0.052175 1.4805e-05
11:116032920 T C 0.020757 -1.0894e-05
11:116033174 G A 0.080715 2.7157e-05
11:116035674 A C 0.071910 -7.8100e-05
11:116040577 A G 0.085110 -2.2158e-05
11:116043469 T C 0.060705 9.9830e-06
11:116043798 C A 1.081033 -3.1835e-05
11:116044091 A G 1.152002 -7.5863e-06
11:116045912 G A 0.059329 6.4235e-06
11:116046336 C T 0.159766 -4.3938e-05
11:116047280 T C 0.083825 1.5223e-05
11:116048667 T C 0.032334 6.7322e-05
11:116049707 A G 0.072601 6.6285e-05
11:116052645 A G 0.086369 -3.3519e-05
11:116053387 T C 1.464272 1.8472e-04
11:116054471 A G 0.170058 1.3381e-05
11:116067540 C T 0.165702 -1.1850e-04
11:116068666 T C 0.169513 -7.2950e-05
11:116077063 C T 0.181769 6.8679e-06
11:116081197 T C 1.404528 1.0658e-04
11:116089342 C T 0.111492 -4.2088e-05
11:116094178 G A 1.550538 2.5428e-05
11:116096249 C T 1.700631 8.4493e-06
11:116098766 T C 1.129074 4.8933e-05
11:116100761 A G 0.021873 -1.3517e-04
11:116103543 A G 1.612678 4.6333e-05
11:116104358 T C 0.844921 -5.2025e-06
11:116104603 C T 0.067956 2.1816e-05
11:116106401 T C 0.913692 -1.0234e-05
11:116108279 A C 0.045911 3.5242e-06
11:116108933 A G 0.120752 -7.8277e-05
11:116110044 T C 0.371794 4.1711e-05
11:116114423 T C 0.044684 -2.0343e-05
11:116120792 C A 1.973447 -9.1441e-06
11:116129424 T C 1.921479 4.9355e-06
11:116132897 A G 0.122949 3.7763e-05
11:116134279 C T 0.117954 -4.1950e-05
11:116137488 G A 0.058200 -1.6641e-05
11:116138885 C T 1.036278 5.3163e-06
11:116139769 A G 0.072497 -2.9581e-04
11:116139965 T C 0.039556 4.6256e-05
11:116140931 A G 0.030497 1.1221e-04
11:116144251 G T 0.164917 2.8508e-05
11:116144834 G T 0.023704 3.7076e-05
11:116145033 C T 0.341450 5.3287e-05
11:116146621 T C 0.222392 -2.4801e-05
11:116149345 C T 1.031990 -3.9617e-05
11:116150753 G A 0.455489 2.0825e-04
11:116153203 G T 0.130142 -9.6188e-05
11:116153482 C T 0.191441 -1.8690e-05
11:116154177 G T 0.068898 -1.0410e-04
11:116156598 A G 0.113076 2.0243e-05
11:116158614 G A 1.231309 -5.0275e-05
11:116159824 C T 0.078914 1.2145e-04
11:116166556 G A 1.173268 -9.4693e-05
11:116173582 T C 0.052309 1.5241e-04
11:116177823 A G 0.033295 -1.2116e-04
11:116180376 T C 0.770272 -1.6426e-05
11:116183947 T C 0.041367 -8.2074e-05
11:116184516 A G 0.830088 -1.1233e-05
11:116187949 C T 0.354326 -5.1802e-05
11:116196711 G T 0.920044 -7.6922e-06
11:116198267 T C 0.040864 -2.2155e-05
11:116199020 A C 0.178656 -1.0840e-05
11:116213060 A G 0.410484 2.3545e-05
11:116220623 C T 0.046781 3.7562e-05
11:116222588 T C 0.851637 4.1475e-05
11:116224098 C A 0.030315 -2.3014e-05
11:116224761 T C 0.026485 -2.0679e-05
11:116225951 A G 0.056272 1.3222e-04
11:116226662 C T 0.607861 1.2312e-05
11:116229947 C G 0.382317 -2.9158e-05
11:116230972 A G 0.286412 8.3097e-06
11:116233398 T C 0.099288 -5.8233e-05
11:116234288 A G 0.123757 -5.6439e-05
11:116235005 A G 0.843571 8.1691e-06
11:116236334 A C 0.166708 -2.5672e-05
11:116237486 C T 0.026975 5.4481e-06
11:116237754 G T 0.050864 9.2745e-05
11:116238034 A G 0.697201 7.8942e-06
11:116241126 T G 0.126224 -4.7343e-06
11:116244026 A G 0.033834 1.2773e-06
11:116250056 T C 0.163693 -3.3279e-06
11:116250369 G T 0.086915 1.2815e-04
11:116250523 C T 0.185933 -2.8799e-05
11:116251498 G C 0.043873 4.0864e-05
11:116251739 T C 1.531972 1.3084e-06
11:116253844 G A 0.879966 4.5820e-05
11:116255309 T C 0.303945 3.1682e-06
11:116257372 G T 0.204943 -1.7453e-04
11:116262609 C G 0.190957 4.4325e-05
11:116265015 A G 0.028137 1.8318e-05
11:116268215 A G 0.048813 3.3115e-05
11:116271226 C T 1.176494 -3.3195e-05
11:116271266 T G 0.175712 -4.9406e-05
11:116272249 T C 0.493861 -2.0241e-04
11:116277079 T C 0.688947 -3.8279e-05
11:116277647 G C 0.839595 -2.5820e-05
11:116277748 C T 0.174021 -1.0477e-04
11:116278812 T C 1.793343 3.4289e-04
11:116279427 T C 1.372681 -1.1229e-05
11:116281175 T C 0.131012 -3.6600e-05
11:116286717 C A 0.027063 4.8578e-05
11:116289417 T C 0.270050 1.6083e-04
11:116298367 C A 1.623973 -2.1280e-05
11:116298648 A G 1.654409 -2.4748e-05
11:116298935 C T 0.392616 3.8710e-05
11:116299630 G C 0.081007 1.1790e-04
11:116302651 A G 0.053970 9.2455e-05
11:116302939 G T 0.132397 -3.5331e-05
11:116303270 G A 0.855996 2.3665e-04
11:116306360 C A 0.171668 -2.8854e-06
11:116306907 A C 0.637537 3.1545e-05
11:116312186 A C 0.208588 -1.7528e-05
11:116312418 G A 0.094338 5.1880e-05
11:116316777 C T 0.897100 5.1709e-05
11:116316813 A G 0.680673 -1.2841e-04
11:116321980 A G 0.375361 4.1825e-05
11:116323001 A G 0.342284 5.0533e-05
11:116324006 C G 0.463114 -2.0837e-05
11:116325156 C G 0.245294 -7.2097e-06
11:116325990 C T 1.637112 2.0756e-05
11:116326686 A G 0.202389 -8.0591e-06
11:116328597 G T 0.067382 1.9879e-06
11:116329917 A C 0.946786 -2.0370e-05
11:116331421 A G 0.066067 -4.3860e-05
11:116333012 T C 0.084967 -6.7428e-05
11:116334147 T C 0.042617 3.9510e-05
11:116338514 C A 0.566361 1.1510e-05
11:116339688 G C 0.448268 1.2105e-05
11:116340960 C A 0.185592 6.5244e-05
11:116349950 A G 0.170675 -2.4842e-05
11:116350751 A G 0.076853 3.8333e-06
11:116352008 G T 0.643896 -2.0731e-05
11:116352622 T C 1.855571 5.4447e-05
11:116358711 A C 0.209088 1.0550e-04
11:116360636 C T 0.547562 -1.8721e-05
11:116362044 G T 0.118791 1.5309e-05
11:116364065 T C 1.034071 -4.3752e-06
11:116365711 A C 0.064269 1.5073e-06
11:116370696 A C 0.157760 -7.8177e-05
11:116371074 T C 0.867580 2.4660e-05
11:116372575 A G 0.092325 6.2898e-05
11:116375302 C T 0.136682 -1.7569e-05
11:116379889 A G 0.118597 -2.6042e-05
11:116383064 A G 0.073000 -6.7186e-05
11:116386360 A G 0.066723 1.4819e-04
11:116388314 A G 0.995998 -3.6930e-05
11:116389829 A G 0.038816 -2.3305e-05
11:116396613 C A 0.214340 -1.2534e-05
11:116397601 C T 0.035927 6.8624e-06
11:116400382 G A 0.421578 -9.7114e-06
11:116408091 A G 0.078109 1.3520e-04
11:116409130 C T 0.053990 7.9287e-05
11:116409788 A C 0.329123 2.7889e-05
11:116411434 A C 0.248115 -1.1699e-05
11:116413310 A G 0.140590 -2.7218e-05
11:116413870 T C 0.044204 -6.8787e-06
11:116417966 T C 0.524449 -3.9280e-05
11:116422244 T C 0.051685 1.2078e-05
11:116422645 A G 0.050497 8.9866e-06
11:116426640 G A 0.395375 -3.0256e-05
11:116426886 A G 1.097807 -1.1125e-05
11:116431149 G A 0.338646 -3.7005e-05
11:116433496 T G 0.031591 6.0168e-05
11:116436102 G A 0.139184 -7.6189e-05
11:116437360 C A 0.159577 3.4399e-06
11:116438810 A G 0.112212 -3.7843e-07
11:116440678 G A 0.368948 -2.6227e-05
11:116448838 A C 0.426424 -3.0485e-05
11:116449864 T C 0.035950 2.4016e-05
11:116454261 G A 1.078833 -8.8493e-05
11:116460172 C G 0.058300 -5.0651e-05
11:116464992 T G 0.216612 -1.4307e-05
11:116466495 G C 0.537117 9.1275e-05
11:116467349 T C 0.087385 -2.5050e-04
11:116470173 C A 0.619935 -4.7723e-05
11:116473282 C T 0.037488 3.3058e-05
11:116474519 T C 0.136481 9.8461e-05
11:116476668 A C 0.057706 3.9462e-06
11:116479338 G A 0.058125 -2.5607e-05
11:116481208 A G 0.133420 -3.1586e-05
11:116482449 A C 0.033860 4.8833e-05
11:116483821 T C 0.039582 8.7913e-05
11:116486290 C T 0.022467 -1.5473e-05
11:116486588 G A 1.212512 -6.9301e-05
11:116487300 T C 0.068875 1.1321e-06
11:116488978 A G 0.182359 -9.0859e-06
11:116492014 C T 0.029900 -2.5785e-05
11:116492107 G A 0.424531 -1.4321e-05
11:116493738 A G 1.005359 -3.4240e-05
11:116496360 C T 0.327045 -3.9067e-05
11:116496623 A C 0.471056 2.3961e-04
11:116498649 G A 0.234509 8.6897e-05
11:116500411 A G 0.043139 -2.0139e-04
11:116501944 G A 0.578455 1.1306e-05
11:116507582 G A 0.254435 -2.2942e-05
11:116508327 T C 0.020724 -9.9688e-06
11:116510138 C T 0.111238 2.1439e-04
11:116511522 T C 0.332582 4.2488e-05
11:116512466 T C 0.693111 2.4385e-05
11:116514072 G A 0.041228 7.9813e-05
11:116520527 T G 0.445960 -4.9901e-05
11:116523063 T G 0.317490 -1.6798e-05
11:116523657 A G 0.125899 -8.5149e-05
11:116524965 A G 0.070709 -5.5162e-05
11:116528663 G A 0.179828 8.7526e-05
11:116528876 C T 0.360931 1.7734e-05
11:116530797 G T 1.245587 -9.0397e-06
11:116532314 A G 0.482221 -3.9504e-05
11:116555207 G A 0.213824 1.8820e-05
11:116557959 T C 0.041351 -1.0986e-05
11:116560883 T C 0.616755 -2.4593e-06
11:116569204 G A 1.172642 -6.9299e-06
11:116573120 A G 0.027440 5.4964e-05
11:116584987 T C 1.470407 -6.0486e-05
11:116587849 C T 0.309940 4.8910e-06
11:116599392 T C 0.422305 -1.1050e-04
11:116607437 T C 1.866194 -1.1624e-04
11:116609540 T G 0.102050 2.8802e-05
11:116613660 T C 0.145582 1.8099e-05
11:116617240 C A 0.262146 -2.0778e-05
11:116620377 A G 0.055681 2.0002e-05
11:116621623 A G 0.036226 -2.8713e-05
11:116621972 T C 0.086928 1.9011e-05
11:116626258 A G 0.134410 6.3254e-05
11:116628401 C T 0.518726 -1.2317e-05
11:116629153 A G 0.129983 9.0044e-05
11:116631542 C G 0.022532 7.1887e-06
11:116633862 A G 0.132777 6.8668e-05
11:116633947 A G 0.108963 -1.0020e-04
11:116635951 C T 0.073357 -1.9456e-05
11:116639335 A T 0.029105 -1.6864e-05
11:116646858 T C 0.195398 -8.4557e-06
11:116648917 C G 1.735585 -2.9964e-04
11:116649131 C G 0.041140 -1.0086e-04
11:116649759 C T 0.039517 -6.6944e-06
11:116652207 T C 0.131089 8.9148e-05
11:116653296 T C 1.863734 -8.4173e-05
11:116654435 T C 0.912482 3.9073e-05
11:116655600 A G 0.124556 1.0195e-04
11:116660686 A G 1.866282 -8.7595e-05
11:116662407 C G 0.125377 8.6387e-05
11:116663707 A G 1.882647 -1.3115e-04
11:116665553 G C 0.119843 -9.6914e-05
11:116669428 C T 0.357585 -2.8826e-06
11:116673315 T G 0.192911 1.9907e-06
11:116673464 T C 0.049877 1.9848e-04
11:116674503 A G 0.044616 2.9368e-05
11:116681008 A G 1.477664 -1.8562e-05
11:116684028 C T 1.754387 -7.6074e-05
11:116692293 A C 0.022922 -6.2143e-05
11:116693354 A G 0.036998 -4.2805e-05
11:116693871 T C 0.032756 6.5677e-05
11:116697081 T C 0.114841 -9.6022e-05
11:116700142 C T 1.510748 -1.6626e-05
11:116700169 T C 1.296087 1.3163e-05
11:116703640 C G 1.831234 -3.8269e-05
11:116705719 C T 0.131804 5.6309e-05
11:116714118 G T 0.098648 1.0933e-07
11:116716869 A G 0.029630 -3.8893e-05
11:116722041 T G 1.813626 -7.2833e-07
11:116724204 C T 0.031257 -2.7510e-05
11:116728630 C G 0.347143 4.4690e-06
11:116732231 C T 0.058576 -1.5490e-05
11:116732512 T G 1.788302 8.9118e-06
11:116737093 G T 0.450471 -7.8210e-05
11:116741572 C A 1.292893 -3.1488e-05
11:116741840 A G 0.091959 1.6540e-04
11:116744996 T C 0.040075 -1.2115e-05
11:116748854 G A 0.228394 -1.4704e-06
11:116762829 A G 0.211810 -1.9457e-05
11:116763783 G A 0.044136 -1.9975e-04
11:116771226 T C 0.036138 -5.2952e-05
11:116780567 A G 0.064811 2.4199e-05
11:116782974 G T 0.119057 1.3674e-04
11:116789102 C T 0.066428 1.7153e-05
11:116789635 A C 1.972100 5.7367e-05
11:116791391 T C 0.065305 5.1113e-06
11:116792445 C T 0.036284 -5.7812e-06
11:116821525 T C 0.079252 3.8558e-05
11:116829653 G T 0.458028 -1.1158e-04
11:116853300 A G 0.158227 1.0998e-05
11:116857400 C T 0.028342 -4.3116e-05
11:116858247 A G 0.039173 -9.1903e-06
11:116868126 A G 0.023762 -3.6281e-05
11:116872876 C T 0.037284 -4.6902e-05
11:116883777 T G 0.269657 1.0054e-05
11:116896811 T C 0.027738 -3.8363e-05
11:116908283 G A 1.820296 -1.9303e-05
11:116916080 A G 0.108876 2.7319e-05
11:116917244 C T 1.792106 -3.0919e-05
11:116917885 A G 0.027702 -1.1972e-05
11:116932152 A G 0.020114 -1.6607e-05
11:116932561 T C 1.680375 -5.3223e-05
11:116948191 G A 0.226833 4.5298e-05
11:116949562 T C 0.041831 1.0647e-05
11:116963897 A C 0.269871 7.2979e-06
11:116970362 A G 0.044561 -1.9031e-04
11:116973929 C G 0.568601 9.3409e-05
11:116978627 G A 0.063971 2.7335e-05
11:116990003 T C 0.024616 -4.4641e-05
11:116996445 G A 0.034853 -2.3333e-05
11:117003749 A G 1.553771 -3.5698e-05
11:117026055 G A 0.066191 5.0926e-05
11:117033808 T C 0.034155 -1.6528e-05
11:117034729 C T 1.553641 -3.0461e-05
11:117042377 A G 1.799490 1.1513e-05
11:117042408 T C 0.022545 -5.1313e-05
11:117061467 T C 0.082030 -1.6344e-06
11:117062370 C T 1.802574 2.2207e-05
11:117065476 A G 0.855762 -3.2631e-05
11:117066690 C T 0.098554 -8.5587e-05
11:117072963 C T 0.450595 2.4161e-05
11:117076972 A C 1.880329 -4.6607e-05
11:117081709 G A 0.034450 -1.3706e-05
11:117084410 A G 0.064146 3.0513e-05
11:117084537 A G 0.397819 5.0498e-05
11:117085121 C T 0.113215 2.1510e-05
11:117088450 G A 0.735030 4.8037e-05
11:117091609 C G 0.196517 -1.9777e-05
11:117093717 C T 0.230481 4.1048e-06
11:117094413 C T 0.271991 4.7538e-05
11:117094591 G A 0.117347 3.7660e-05
11:117100029 A G 0.301754 2.4143e-05
11:117101120 C T 0.045957 4.4341e-05
11:117101311 T C 0.065081 3.4510e-05
11:117101574 A C 0.468709 -1.4673e-05
11:117101877 G C 0.121852 2.6430e-05
11:117102307 G A 0.604654 -7.4730e-05
11:117104900 A G 0.042659 1.4060e-04
11:117110417 C T 0.229699 4.8637e-06
11:117125769 G A 0.031523 -4.0692e-05
11:117126493 A G 0.086207 8.8823e-06
11:117126710 G A 1.131950 -3.8776e-05
11:117127159 A G 0.165611 -5.0155e-06
11:117127185 T C 0.023139 3.5962e-05
11:117142440 G C 0.083744 -1.4019e-05
11:117144816 C A 0.230864 9.7054e-06
11:117150502 T C 0.020581 2.2217e-05
11:117153815 T C 0.055506 -6.2651e-06
11:117162762 C T 0.112400 5.7876e-06
11:117163765 A C 1.218498 -6.4497e-05
11:117163824 G C 0.766351 -3.8310e-05
11:117164246 C A 0.077203 -6.3166e-05
11:117170139 A G 0.046398 6.5452e-05
11:117171413 T C 0.035041 -3.0313e-05
11:117175658 A G 0.052322 4.6487e-05
11:117182657 A C 0.024518 -4.0392e-05
11:117183650 T C 0.882273 -6.3243e-05
11:117200943 G T 1.339697 -7.4918e-05
11:117201404 G A 0.074623 -2.0358e-06
11:117216213 G T 0.508333 -1.4256e-05
11:117226849 T C 0.398364 3.1198e-06
11:117228849 G A 0.127321 1.2179e-04
11:117235754 A G 0.037388 -1.2470e-05
11:117237207 G C 0.344663 -2.3559e-05
11:117244291 T C 0.038771 4.1712e-07
11:117246566 A G 0.081163 1.0456e-04
11:117248283 C T 0.043016 3.4847e-05
11:117252135 A G 0.047550 -5.6743e-05
11:117252437 G A 0.078813 -1.1502e-05
11:117260075 G A 0.725604 1.0385e-05
11:117260504 A G 0.143495 -7.6008e-05
11:117261488 G C 0.340155 1.0381e-05
11:117266312 G C 0.613590 2.1837e-05
11:117267884 G A 1.069177 -2.6173e-06
11:117281566 T C 0.072345 -2.9429e-05
11:117283676 C T 1.244668 1.6315e-05
11:117286064 T C 0.143414 -5.6980e-05
11:117291793 C T 0.789328 -2.1859e-05
11:117291975 C T 1.362739 2.8754e-05
11:117292208 T C 0.032957 -8.2591e-06
11:117293741 T G 1.893935 3.5566e-05
11:117293818 C T 0.307980 -5.7862e-05
11:117296292 T G 1.895925 2.8813e-05
11:117296892 C G 0.477622 7.4203e-05
11:117299550 C A 0.035242 3.1896e-06
11:117300067 T G 0.966614 1.1563e-04
11:117300380 A G 0.117334 1.3943e-04
11:117301818 T C 0.239812 9.2934e-05
11:117301847 G A 0.052312 4.3074e-05
11:117302152 C T 0.225297 -2.3763e-05
11:117302910 A G 0.195758 3.9473e-05
11:117303858 C T 0.337091 1.4885e-04
11:117307122 T C 0.459284 -2.9670e-05
11:117310022 G A 0.197351 2.8359e-04
11:117312609 C A 0.552985 2.1058e-04
11:117324965 A G 0.997679 -7.5395e-04
11:117328559 T C 0.903887 2.0320e-04
11:117329289 G C 0.062559 1.1873e-05
11:117330944 T C 0.048345 6.5380e-05
11:117333657 A G 0.163680 1.4395e-05
11:117335035 A G 0.024989 -5.6466e-05
11:117335722 C T 1.027978 1.0857e-04
11:117339893 T C 0.153547 -1.0404e-04
11:117341574 C T 0.027037 -5.2661e-05
11:117342672 C T 0.066720 -4.3312e-06
11:117344866 T C 0.029228 -1.2503e-04
11:117346337 C A 0.076671 -1.6441e-05
11:117347592 C T 0.022782 -1.6183e-04
11:117349401 G A 0.257213 4.3911e-05
11:117350098 A G 0.096146 6.8632e-05
11:117353773 A G 0.192356 2.3241e-05
11:117355782 C A 0.893968 6.5683e-05
11:117359244 A G 0.269339 2.6266e-05
11:117361447 G A 0.065616 5.1020e-05
11:117366973 C T 0.189691 3.9914e-05
11:117367574 G A 0.036563 8.6335e-05
11:117368982 C T 0.053821 6.4744e-05
11:117371824 C T 0.262419 6.4883e-05
11:117373635 T G 1.319350 8.3306e-05
11:117378824 A G 0.069014 5.4629e-06
11:117379086 C T 0.893971 -1.1508e-05
11:117380086 G C 0.210831 3.4864e-05
11:117383816 C T 0.052776 -3.7876e-05
11:117392722 A G 0.115740 -4.3643e-05
11:117398399 T C 0.333787 -3.9091e-05
11:117400684 T C 0.125763 -3.3113e-05
11:117401292 A C 0.038579 -3.8885e-05
11:117403235 T G 0.530200 -1.5028e-05
11:117404179 G T 0.049511 4.5807e-05
11:117407275 T G 0.033600 -3.1151e-05
11:117408890 C T 0.034723 1.4331e-04
11:117409971 C T 0.034730 -6.2506e-05
11:117411664 A G 0.555416 -2.6482e-05
11:117420748 C T 0.149464 -2.0470e-05
11:117421917 C T 0.071254 1.4486e-04
11:117434983 G A 0.638352 -1.9992e-05
11:117436906 T C 0.818936 -5.2936e-07
11:117440783 G A 0.042464 1.1452e-05
11:117442242 G C 1.852662 -2.0735e-05
11:117447373 G A 1.757169 -9.9493e-05
11:117454633 C T 1.581584 -5.8732e-05
11:117466755 T G 0.089161 1.8111e-05
11:117468794 G A 0.419390 1.3344e-05
11:117469590 C T 0.937909 -2.8596e-04
11:117475052 A T 1.861731 -6.2624e-05
11:117475157 T C 0.039679 -4.5828e-05
11:117485422 T C 0.043649 2.4015e-05
11:117486730 T C 0.547442 -2.1506e-04
11:117488080 T C 0.035288 7.6054e-05
11:117489181 T C 0.110661 -1.3711e-04
11:117491787 T C 0.045788 4.1680e-05
11:117492654 A G 1.043461 -3.3780e-05
11:117493219 C T 0.019890 2.6646e-05
11:117498834 G A 0.175978 -5.7476e-05
11:117506565 C T 0.026485 3.0912e-05
11:117512831 T C 1.376562 -2.2255e-05
11:117519147 T C 0.312439 2.0318e-05
11:117524455 C A 1.217631 1.1665e-05
11:117525255 G A 0.181795 1.2123e-05
11:117526440 A G 0.060105 -9.7894e-06
11:117529248 T C 0.608290 -2.1641e-05
11:117529676 C T 0.047128 1.5014e-05
11:117531731 T C 0.053143 1.3632e-05
11:117537132 C A 0.022526 4.4095e-05
11:117538766 T C 1.158779 3.0823e-05
11:117538907 C G 0.061098 3.8992e-05
11:117541105 A G 0.097665 -4.8436e-05
11:117541521 A T 0.147188 -2.4615e-05
11:117543084 A T 1.926143 -8.4519e-05
11:117543741 T C 0.093812 1.2091e-04
11:117544853 C T 0.213824 1.9091e-04
11:117545083 A G 0.085633 -1.8362e-04
11:117545276 C G 0.042198 -5.6936e-05
11:117547323 G A 0.065038 6.1918e-05
11:117547710 A G 0.077869 9.4296e-05
11:117549963 A G 0.032315 1.8186e-04
11:117551222 A G 0.089849 -2.8306e-05
11:117554061 C T 0.396193 1.5047e-04
11:117556607 G C 0.066467 7.9667e-05
11:117557022 T C 0.111482 1.8741e-05
11:117561265 G A 0.289008 -3.8459e-05
11:117566674 T C 0.036700 -1.5698e-05
11:117569075 C T 0.026956 2.7343e-06
11:117569523 A G 0.153346 -3.3326e-05
11:117570851 T C 0.457395 1.1080e-05
11:117571032 T C 0.720771 -4.1896e-05
11:117572969 C T 0.057658 -1.4376e-04
11:117574296 G A 0.022431 3.9538e-05
11:117574774 T C 0.034126 -5.7137e-05
11:117581353 A T 0.054412 1.1312e-05
11:117584344 C T 0.220455 4.1004e-05
11:117588346 A G 0.065684 -7.3810e-05
11:117594331 T C 0.037144 8.8735e-05
11:117595230 T C 0.503221 3.0626e-05
11:117595511 T C 0.366806 -5.4388e-05
11:117597995 A C 1.895477 5.6840e-05
11:117606417 C G 0.046116 2.7531e-05
11:117613134 A G 0.048680 -5.0039e-06
11:117615813 G T 0.051001 -1.1712e-05
11:117617379 T C 1.973641 1.6592e-05
11:117622370 A G 0.090777 3.4839e-05
11:117623674 T C 0.062601 -5.6897e-05
11:117627634 G T 0.063422 -3.6422e-04
11:117629468 T C 0.149662 3.8343e-05
11:117630867 G A 0.276626 -4.4703e-05
11:117637852 A G 0.030377 2.8741e-05
11:117638172 A C 1.465061 7.8720e-07
11:117639526 T C 1.810455 -1.1875e-06
11:117645833 C T 0.032876 -3.9986e-05
11:117646330 C T 0.171668 -2.0084e-05
11:117649675 G A 1.700810 2.2834e-05
11:117650439 G A 1.385735 -1.1068e-05
11:117653955 T G 0.933842 -2.4601e-05
11:117660172 G A 0.030835 -1.4439e-06
11:117661521 A G 0.069281 1.4518e-05
11:117663838 T C 0.150015 3.4936e-05
11:117668721 A G 0.214132 -3.9282e-05
11:117671091 T C 0.994154 1.9363e-05
11:117672225 G A 0.613837 -4.2775e-06
11:117686660 C T 0.219098 -7.3169e-05
11:117688517 C G 0.151233 -3.1300e-06
11:117689383 T C 0.102550 -3.1305e-05
11:117690543 C A 0.147971 -2.0280e-06
11:117690620 C T 0.292108 -5.6567e-05
11:117690918 C A 0.724264 1.4143e-04
11:117692170 G T 0.428144 1.0625e-04
11:117692334 A G 0.557150 4.0131e-05
11:117693255 C T 1.036252 -1.3260e-04
11:117693258 A G 0.057846 -1.4785e-05
11:117693971 A G 0.105837 6.9849e-05
11:117694089 G A 0.392798 -8.1208e-05
11:117698483 G A 0.178309 1.9637e-05
11:117700725 T G 1.291981 5.1265e-06
11:117709343 G C 0.073357 1.5522e-05
11:117717297 A G 1.846135 4.4699e-05
11:117719605 A G 1.433564 -2.1342e-05
11:117719898 A G 0.062208 9.1676e-05
11:117721157 G T 0.054013 -5.5057e-05
11:117722292 C T 0.292955 2.5076e-05
11:117725334 A G 0.475620 -2.6807e-05
11:117726103 A G 0.088898 2.6909e-05
11:117726697 A G 0.954157 -1.1578e-06
11:117727549 G A 0.120349 9.9928e-05
11:117727939 T C 0.075139 -4.2089e-06
11:117731136 A G 0.759681 -2.6164e-06
11:117737557 A G 0.051637 4.9031e-05
11:117741853 C T 0.056827 -2.5238e-05
11:117742922 A G 0.024304 -5.9262e-05
11:117745018 A G 0.278278 -1.1669e-04
11:117746741 T G 0.035294 2.3963e-05
11:117749120 G C 0.070981 -7.1080e-06
11:117750955 G A 0.081089 1.5646e-03
11:117753136 C T 0.060371 -1.4221e-04
11:117754692 A G 0.261880 1.1374e-04
11:117757875 T C 0.396676 1.5644e-05
11:117759895 C T 0.070663 -2.0039e-05
11:117768409 G A 0.634288 -4.3107e-04
11:117769364 C T 0.250747 1.7672e-04
11:117772848 T C 0.746429 1.0267e-04
11:117772955 C T 0.160090 -4.6926e-06
11:117775198 G A 0.053815 1.2577e-05
11:117781192 A G 0.388724 -1.3506e-06
11:117783212 T G 0.038689 -6.4080e-05
11:117783592 A G 0.025771 7.0199e-06
11:117784902 G A 0.143524 6.9205e-05
11:117785260 C T 0.612564 -4.8326e-05
11:117787517 G A 1.968967 -1.7272e-04
11:117788698 C T 0.067310 4.4403e-06
11:117790342 T C 0.077512 2.3832e-05
11:117791929 A C 0.481913 4.4465e-05
11:117795942 G A 0.165968 1.2299e-05
11:117797776 A G 0.032412 3.5001e-05
11:117801635 A G 1.023071 -2.2099e-05
11:117804267 T C 0.046979 -2.3510e-05
11:117804440 A C 0.077505 8.6303e-06
11:117805536 C T 0.775887 1.4188e-05
11:117806383 C T 0.193220 -1.3833e-05
11:117811037 A G 0.043866 -5.0768e-05
11:117811167 C A 1.073201 1.1402e-05
11:117818041 A C 0.681390 1.0576e-05
11:117819775 A G 0.067784 1.0394e-04
11:117831809 G A 0.602288 -2.8352e-05
11:117832675 A G 0.354696 3.6021e-05
11:117839187 C A 0.847073 -4.1674e-05
11:117842706 G A 0.233279 5.0005e-05
11:117853666 C T 0.221837 3.1195e-05
11:117857203 C G 0.021500 1.0675e-04
11:117860305 A G 0.024574 4.6890e-05
11:117864063 G A 0.330181 -2.1924e-04
11:117864846 G A 0.100278 -6.9849e-06
11:117872086 A G 0.887152 4.3220e-06
11:117879926 G A 0.106019 5.2502e-06
11:117883397 C G 0.211363 6.3979e-05
11:117885423 T C 0.044090 5.1743e-05
11:117886499 A G 0.046187 -4.8880e-05
11:117887757 T C 0.576108 2.5139e-05
11:117889448 T C 0.385099 1.3875e-05
11:117898318 C T 0.034720 4.1169e-05
11:117901537 T A 0.020899 6.6248e-05
11:117906510 T C 0.587832 -4.6565e-05
11:117909810 A G 0.050095 2.2641e-05
11:117910111 T C 0.041633 2.7890e-05
11:117915055 T C 0.144150 1.6998e-05
11:117916286 C T 1.951943 2.2010e-06
11:117917257 G A 0.152274 -2.9441e-05
11:117923577 G A 0.052085 -3.6920e-05
11:117926735 G A 0.236288 9.9812e-05
11:117927789 T A 0.894601 1.0548e-05
11:117931300 A G 0.067060 5.2580e-05
11:117937348 G A 0.658433 -5.7695e-06
11:117947698 G A 1.532378 -9.1448e-06
11:117959372 A G 0.760924 -2.7212e-05
11:117959927 G T 0.029423 -4.3604e-05
11:117960138 T G 0.626781 -6.5814e-07
11:117964613 T C 0.044876 -2.3771e-05
11:117965421 T C 0.227673 6.6349e-05
11:117965530 G A 0.756186 -1.5631e-05
11:117966178 A G 1.859430 -2.0287e-04
11:117974639 A C 0.099476 -2.0400e-05
11:117978103 T C 0.080073 -5.1183e-05
11:117987128 T G 1.921790 -1.7071e-05
11:117987746 G A 1.502890 -2.5866e-05
11:117991333 G A 1.194206 1.2957e-05
11:117997241 T C 0.023675 -8.2481e-05
11:117997722 G T 0.403629 3.2620e-05
11:117998243 T C 0.049517 3.2411e-05
11:118002372 T C 0.082329 -3.6775e-05
11:118003694 A G 0.048488 5.1761e-05
11:118015832 A G 0.078193 -8.2931e-06
11:118016039 A G 0.325195 5.9659e-06
11:118016068 T C 1.249472 2.3559e-05
11:118017538 C T 0.069988 -1.0782e-04
11:118018022 G A 0.847563 2.1626e-05
11:118018122 A G 0.044282 8.6140e-06
11:118018767 A G 1.162414 3.1883e-05
11:118020130 C T 0.075136 1.5907e-05
11:118022107 T C 0.260592 3.1364e-05
11:118025917 A G 0.884652 -2.7243e-05
11:118026675 C T 1.023418 -1.9036e-05
11:118031950 A C 0.100670 4.8611e-05
11:118032242 A C 0.997942 1.9380e-05
11:118034870 A G 0.094351 2.3285e-05
11:118035136 T C 0.055116 7.7179e-05
11:118037564 A G 0.185894 2.8893e-05
11:118038741 T C 0.034626 1.0335e-04
11:118045846 A G 0.077440 1.0005e-04
11:118046570 A G 0.176640 -3.0121e-06
11:118051010 C T 0.094156 -4.6145e-05
11:118056679 G T 0.041828 -1.7326e-05
11:118057867 G T 0.454762 7.3884e-05
11:118068752 C T 0.283432 -3.4462e-05
11:118070788 A G 0.320278 -6.3955e-05
11:118081345 T A 1.164021 2.6344e-05
11:118083664 G A 1.506737 -7.7338e-07
11:118084980 A G 1.103182 1.6168e-05
11:118095090 A G 0.021893 -2.1766e-05
11:118096459 T C 0.223204 -7.0967e-05
11:118098890 C T 0.415846 -4.1050e-05
11:118103367 A G 0.040663 -1.3844e-04
11:118103976 T C 0.043711 6.1962e-05
11:118107805 G A 1.462133 -2.2405e-05
11:118115137 T G 0.021656 2.1647e-05
11:118115331 T C 0.045492 -1.4673e-05
11:118117018 A G 0.154978 6.9197e-05
11:118119154 A G 0.022740 -1.0555e-05
11:118136871 A G 1.291725 -3.5775e-05
11:118145686 T C 0.884331 -2.0032e-05
11:118150882 A C 0.043896 2.8265e-05
11:118162496 C T 0.661244 -2.5995e-05
11:118166597 G A 0.058164 2.4940e-05
11:118186305 A C 0.054736 8.3419e-05
11:118191515 A G 0.058274 2.6188e-05
11:118196399 C T 0.537078 -1.2172e-04
11:118199425 A G 0.049595 -3.3601e-05
11:118209960 C A 1.424999 -6.2914e-06
11:118210106 C G 1.481910 -2.3680e-05
11:118212671 T C 0.158919 -3.6509e-06
11:118213801 A G 0.032548 -4.0220e-05
11:118214267 A G 0.658462 -2.0754e-05
11:118229679 A G 0.292682 -1.3996e-05
11:118230359 T C 0.222587 1.1692e-05
11:118231584 G A 0.278132 -1.0813e-05
11:118232026 T C 0.047359 3.8598e-06
11:118232332 A G 0.043344 -3.3594e-05
11:118241995 C T 0.649663 3.2788e-05
11:118251534 A G 0.053944 -1.4573e-05
11:118257081 A G 0.172843 -2.1952e-06
11:118269674 G A 0.030614 -2.3967e-05
11:118272784 G A 0.028650 -3.5077e-06
11:118272963 G A 0.073360 7.9902e-06
11:118285995 A G 0.260082 -1.1594e-05
11:118298252 C T 0.428141 -2.6273e-05
11:118322924 C A 0.066996 5.1405e-04
11:118329243 G A 0.025278 1.6021e-04
11:118341785 A G 1.799166 -1.8051e-05
11:118347020 C T 0.053036 -1.3185e-05
11:118365210 C G 0.053029 -3.8961e-05
11:118381018 T C 0.042071 -7.0022e-05
11:118392566 A G 0.024986 -3.7908e-05
11:118395733 T C 0.024703 1.3392e-05
11:118399289 A G 0.024505 -2.9877e-06
11:118415429 T C 0.125864 2.5275e-05
11:118417501 G A 0.065749 9.2655e-07
11:118430519 T C 0.257898 2.0218e-05
11:118435756 T C 0.247034 -1.5896e-06
11:118435966 A G 0.444029 6.2827e-05
11:118442371 T C 0.120761 -1.6048e-05
11:118443944 A G 0.248884 -1.6822e-06
11:118456688 A G 0.027728 1.2765e-05
11:118464764 A C 0.068911 -5.8568e-05
11:118473002 A G 0.035022 4.2533e-04
11:118477367 G A 1.373992 8.1996e-05
11:118483802 G A 0.101754 -2.9024e-05
11:118486067 C T 1.135406 -1.1546e-05
11:118496524 C T 0.074977 3.8614e-05
11:118503442 T C 0.078745 -5.5580e-05
11:118503912 T C 0.067031 -1.6079e-05
11:118507068 T C 1.959964 8.2938e-05
11:118515779 A G 0.084055 1.0385e-05
11:118529703 A G 0.023837 -9.3928e-06
11:118530611 C T 0.456002 5.1107e-07
11:118530869 G C 0.093069 -1.1749e-04
11:118560857 A G 0.450504 1.4129e-05
11:118564982 C T 0.647680 -4.3444e-06
11:118574675 T C 0.810591 -2.8319e-05
11:118576762 C T 1.756163 2.5143e-06
11:118603526 A G 0.446041 1.3759e-05
11:118611781 A G 0.411324 2.1411e-05
11:118613605 G A 0.039403 -3.6137e-05
11:118615390 T C 0.092504 -8.1496e-05
11:118619948 T C 0.158902 -5.9742e-05
11:118619960 T C 0.406569 2.0535e-05
11:118633561 A C 0.075081 3.9162e-05
11:118644323 G C 1.912738 3.5886e-05
11:118649512 A G 0.410494 2.0660e-05
11:118651809 C T 0.835074 -1.9110e-05
11:118660932 G A 1.730411 2.3131e-05
11:118679387 A G 1.317795 5.2276e-07
11:118689745 T C 0.144407 -4.3012e-05
11:118698537 A G 1.652046 -1.2716e-06
11:118701597 C T 1.660280 -3.4200e-06
11:118713180 G T 0.188870 -4.0849e-05
11:118724723 C T 0.757270 -3.8313e-06
11:118727137 C G 0.140882 -3.9013e-05
11:118730669 T C 1.503757 1.9340e-05
11:118732181 A G 0.032652 -6.2293e-05
11:118734640 T C 0.358312 2.5914e-05
11:118743772 C T 1.616469 -1.2301e-06
11:118746769 G T 1.178169 -5.9225e-06
11:118747813 G A 1.051715 6.4972e-05
11:118751326 T A 1.876032 4.5710e-05
11:118754353 A C 0.303319 9.6375e-07
11:118755630 C T 0.334153 5.7651e-05
11:118755946 T C 0.089112 2.1026e-05
11:118757219 G C 0.741177 -7.1946e-05
11:118757788 A G 0.046979 -8.4867e-05
11:118759610 G T 0.463020 -8.1887e-06
11:118759905 A C 0.022422 -3.0199e-06
11:118763736 C T 0.126299 4.0987e-05
11:118765600 G A 0.818728 2.2495e-05
11:118766018 T C 0.076233 7.1313e-05
11:118772160 A G 0.049644 -1.4620e-04
11:118782222 C T 0.062120 -6.0953e-06
11:118782802 T C 0.044713 -9.3284e-05
11:118787897 C A 0.022847 5.5555e-05
11:118797003 G C 0.186316 3.6453e-05
11:118799206 A G 0.205531 -2.4175e-05
11:118799691 G A 0.045437 2.3745e-05
11:118800302 A C 0.906519 3.3444e-05
11:118801296 T G 0.091222 -3.4634e-05
11:118802386 C T 0.131122 5.3890e-05
11:118803842 G A 0.096821 4.2774e-05
11:118809632 C T 0.074386 4.6143e-05
11:118811878 C G 0.149353 2.8645e-05
11:118816353 A G 1.002642 -2.3120e-05
11:118828942 G A 0.351943 -3.0036e-04
11:118845813 A G 0.361937 3.7365e-05
11:118856920 G A 0.885087 5.6585e-06
11:118863687 T C 0.191918 4.2350e-05
11:118867116 A G 0.036550 1.7331e-05
11:118867695 T C 0.270086 1.9354e-06
11:118869447 C T 0.191123 -2.1649e-05
11:118878682 G A 0.074130 1.7796e-04
11:118889114 G A 1.958983 5.7807e-05
11:118889132 G A 0.525526 -2.9669e-05
11:118889810 T C 0.183460 -7.7772e-05
11:118894287 G A 0.458420 -5.8206e-05
11:118895686 T C 0.443613 -2.6665e-05
11:118895962 A G 0.025427 5.1443e-06
11:118897472 G A 0.025609 -2.2828e-05
11:118899600 G A 0.052016 1.7952e-05
11:118899717 A G 0.167575 -8.7076e-06
11:118900410 G T 0.469401 -3.4213e-05
11:118901262 T C 0.771850 -1.1436e-05
11:118904900 A G 0.171457 -1.5815e-05
11:118914998 G A 0.188510 7.4738e-06
11:118917587 T C 0.341895 -2.5658e-06
11:118919206 C T 1.696032 5.7609e-04
11:118923269 T C 0.088716 -3.5134e-05
11:118924723 A G 0.056087 9.7311e-06
11:118927371 C T 0.092371 -1.4277e-05
11:118940957 G C 0.809247 1.3027e-04
11:118945502 C T 0.060835 -2.7898e-05
11:118947634 T C 0.886619 -2.6640e-06
11:118949331 T C 0.820481 1.4031e-04
11:118949880 A G 0.047057 -1.9049e-04
11:118952371 G A 0.812026 2.0272e-04
11:118953952 G A 0.170619 6.6771e-04
11:118959732 T C 1.093397 1.3152e-05
11:118967758 C T 0.842620 4.7124e-05
11:118973990 A G 0.093595 1.3497e-04
11:118974485 G A 0.736701 1.3704e-04
11:118983434 T C 0.103984 -9.1160e-05
11:118983681 T C 1.148883 -5.7511e-05
11:118989186 T C 0.025236 9.6657e-05
11:119005003 A G 0.021805 -2.3324e-05
11:119005088 T C 1.923475 5.8486e-05
11:119006788 A G 0.147941 -9.9963e-05
11:119019520 A C 0.955147 1.8999e-05
11:119021857 A G 0.047794 -1.8025e-04
11:119029849 C T 1.316974 2.0245e-05
11:119038627 G T 0.165290 -4.7166e-05
11:119043656 T C 1.001363 2.8355e-05
11:119052826 A C 0.993411 3.5757e-05
11:119054488 T C 0.849994 1.0866e-04
11:119056681 C G 0.145796 -2.2356e-05
11:119059404 A G 1.055178 9.3080e-05
11:119060963 C T 0.542304 -5.3945e-06
11:119063908 T C 0.491660 1.0173e-04
11:119073404 A G 0.028968 -4.4332e-05
11:119086629 A T 1.056489 4.7926e-05
11:119092634 G T 0.048183 3.6768e-05
11:119093545 G A 0.064688 6.5945e-05
11:119099906 C G 0.147325 -1.1547e-04
11:119108112 G A 0.546491 -4.8496e-06
11:119146659 C G 1.058394 7.0268e-05
11:119172914 T C 0.036012 -5.3166e-05
11:119175075 A C 0.594596 1.2063e-04
11:119176499 C T 0.083744 1.7118e-05
11:119180316 A G 0.453613 -4.3709e-05
11:119181674 C G 1.378318 -2.0882e-05
11:119185677 C T 0.105906 1.4533e-04
11:119189132 T C 0.217861 1.2515e-04
11:119201699 A G 0.542923 -8.3496e-06
11:119205830 G A 0.936425 4.0742e-04
11:119206375 A G 1.361113 2.7358e-05
11:119207928 T C 0.299365 1.8335e-04
11:119208576 A G 0.287931 -2.8386e-05
11:119214798 C T 1.240205 -2.4118e-06
11:119215046 T C 0.093848 -2.5591e-05
11:119215165 T C 1.019098 3.1639e-05
11:119215901 T C 0.120369 -2.4542e-05
11:119216504 T C 0.669365 7.7262e-06
11:119221078 G A 1.163300 2.8562e-05
11:119221449 A G 0.270430 -5.4006e-05
11:119228834 T C 0.024074 1.6406e-04
11:119229374 C T 1.441065 1.3431e-05
11:119229758 C T 0.047498 5.0339e-05
11:119233110 A G 0.663023 4.5195e-06
11:119236590 G C 0.167864 3.5811e-05
11:119240456 G A 0.421626 2.8112e-05
11:119243670 T C 0.141596 1.3094e-04
11:119244095 T C 1.216764 4.0814e-05
11:119249488 G A 0.513215 -1.2488e-05
11:119253797 A G 1.744189 9.3472e-05
11:119258632 G A 0.034142 -3.7812e-05
11:119279939 G A 0.232029 -2.8427e-04
11:119294471 T C 0.073094 2.8291e-05
11:119295082 G A 1.796332 9.7172e-06
11:119299408 T C 0.609283 2.9173e-05
11:119302513 G A 0.030796 -2.1782e-04
11:119304622 G A 0.111449 1.3380e-04
11:119309664 T C 1.795063 3.8554e-06
11:119323404 G A 0.087437 -6.1556e-05
11:119324268 G A 0.103118 -5.1583e-05
11:119341720 T C 0.045366 -7.3790e-06
11:119349718 T G 0.022584 1.9981e-05
11:119351391 A G 0.075866 -2.3292e-05
11:119352350 T G 0.077538 6.1206e-05
11:119357824 G C 0.035956 -1.1842e-05
11:119358442 A G 1.668011 -6.5793e-05
11:119364445 C G 0.065058 7.6627e-06
11:119366704 C T 0.031438 6.3220e-06
11:119366947 T C 0.751629 -3.5764e-05
11:119368120 T G 0.893458 4.3418e-06
11:119370012 A C 0.077207 2.5281e-05
11:119375180 A G 0.928392 7.3064e-06
11:119382089 A G 0.035872 -9.7049e-05
11:119383219 T G 0.097960 -3.5282e-05
11:119384214 A G 0.626177 -3.8038e-05
11:119384450 T C 0.602304 5.9518e-06
11:119388572 T C 0.101284 3.2878e-05
11:119392654 A G 1.351083 4.4646e-05
11:119396373 T C 0.064428 -1.2391e-04
11:119410158 C T 1.175387 -1.6889e-05
11:119412507 A G 0.600104 8.6112e-06
11:119429923 A G 0.602775 5.3582e-06
11:119440387 T G 0.187491 -1.0133e-05
11:119443266 G A 0.035788 4.2265e-06
11:119443362 T C 0.134650 -1.0458e-04
11:119444435 A G 1.218731 1.4156e-05
11:119457720 G A 0.047852 -3.1703e-05
11:119462746 C G 0.033266 7.4936e-06
11:119468994 T C 0.722443 4.3746e-05
11:119470258 G A 1.275801 -3.7337e-05
11:119475424 A G 0.030134 7.9774e-06
11:119485081 G C 1.158847 5.2455e-06
11:119489210 C G 0.252159 1.7608e-05
11:119496258 T C 0.134566 -6.5598e-05
11:119496671 C T 0.174174 3.5281e-05
11:119497236 G A 0.033590 3.8159e-05
11:119498563 T C 0.248553 3.2848e-06
11:119500880 T C 1.027021 9.9864e-05
11:119502870 A G 0.206352 1.4673e-05
11:119503612 G A 0.089794 8.4835e-05
11:119503670 C A 1.209370 1.6361e-05
11:119509911 G A 1.844905 -5.4391e-06
11:119510303 T G 1.853519 4.1240e-05
11:119510644 C A 1.854243 4.3947e-05
11:119516100 C T 1.883176 3.9972e-05
11:119518158 T C 0.077976 6.5698e-05
11:119518808 A C 0.485380 7.7983e-05
11:119521341 A G 0.047933 -7.6703e-05
11:119523622 T C 0.044447 3.0730e-05
11:119524950 C T 1.488995 -2.8370e-05
11:119530129 T C 0.185173 8.3970e-05
11:119541778 T C 0.793934 -1.4023e-05
11:119548402 T C 0.039423 -8.3594e-06
11:119552651 T G 0.032847 3.2080e-05
11:119556950 T C 0.059342 -4.1058e-05
11:119561424 T C 0.027813 1.1336e-05
11:119568994 T C 0.288333 -1.1991e-05
11:119571975 G A 1.223950 3.0159e-05
11:119573655 T C 0.063649 -5.9941e-05
11:119576357 A G 0.056866 3.0002e-05
11:119576911 T C 0.797072 -7.4887e-06
11:119585681 T C 1.126052 2.4857e-05
11:119598971 T A 0.041987 -1.6226e-06
11:119609714 T G 1.107983 7.8343e-06
11:119628335 C T 0.092893 -7.2806e-05
11:119631281 G A 0.194745 1.3708e-05
11:119632975 A G 0.780831 5.9026e-06
11:119639739 A G 0.212480 1.7809e-05
11:119642332 A G 0.022363 -9.6345e-05
11:119647330 A G 0.087846 -1.4094e-04
11:119648394 A G 0.071796 9.6199e-05
11:119649731 A G 0.042711 7.1908e-05
11:119652763 A G 0.932122 8.0659e-06
11:119654894 T C 0.036615 -5.0582e-05
11:119655319 G C 0.103987 -2.0577e-05
11:119659301 T C 0.222405 4.3789e-05
11:119660492 T C 0.629666 4.0125e-05
11:119663944 T C 0.037183 -4.3556e-06
11:119672156 G A 1.104215 -1.5035e-05
11:119672586 T G 0.096873 -4.4761e-05
11:119678909 T G 0.151080 4.4006e-05
11:119683473 C A 1.017745 -1.3902e-05
11:119683659 G A 0.079699 -2.2841e-05
11:119684904 T C 0.106948 5.1465e-05
11:119689897 A G 0.024152 -3.9833e-05
11:119693592 G C 0.197046 3.7025e-05
11:119695450 C T 1.634642 1.3605e-05
11:119697707 G C 0.041611 -1.2971e-06
11:119699202 A G 0.048543 -2.8898e-06
11:119700001 G T 0.499859 -5.7342e-05
11:119700031 A C 1.472309 -1.0941e-05
11:119701127 G A 0.405106 -4.9153e-05
11:119702432 C T 0.670848 -1.9660e-05
11:119702527 T C 0.888856 -1.1578e-05
11:119705210 A G 0.445191 -4.3479e-05
11:119708875 A G 0.633227 -5.7334e-05
11:119709210 A G 0.076554 7.9752e-05
11:119711982 C T 0.455733 -1.6199e-05
11:119712159 A C 0.102855 -1.1070e-04
11:119721867 C T 0.048479 -2.0341e-05
11:119724987 C T 1.874714 -2.4142e-05
11:119725116 A G 0.031740 4.2194e-05
11:119728124 T C 0.039160 6.4949e-05
11:119728139 G A 0.049128 6.1890e-05
11:119732359 G A 0.842993 1.3390e-05
11:119734332 A G 0.229527 6.7212e-05
11:119737272 T C 0.027436 -1.4890e-04
11:119742279 A G 0.896013 1.9585e-04
11:119743230 T C 0.253185 8.7145e-05
11:119773797 C T 0.036226 4.6792e-05
11:119775102 C T 0.581558 5.3101e-05
11:119776105 T G 0.135254 -4.9967e-06
11:119776710 T C 0.311832 6.3310e-05
11:119784002 G A 0.667904 -2.7827e-05
11:119788154 C T 1.446729 4.8899e-06
11:119790012 C T 0.065454 1.0075e-04
11:119790068 G A 0.079057 7.9564e-05
11:119792867 T C 0.027683 2.8927e-06
11:119795133 G A 0.494627 2.4016e-04
11:119796469 A G 0.180107 5.9997e-06
11:119804776 T C 0.169568 -3.7165e-05
11:119806104 A G 0.121109 -9.3342e-05
11:119811841 G A 0.263341 2.5768e-05
11:119831744 G A 0.241205 -2.1357e-05
11:119834547 A G 1.019812 1.2122e-05
11:119839599 T C 0.057972 -1.3977e-04
11:119842708 G A 0.198153 -1.8120e-05
11:119845535 C T 0.815625 -3.3775e-06
11:119856226 G A 0.293114 -1.3583e-05
11:119856928 T C 0.154160 -1.7181e-05
11:119858093 G A 0.822181 1.8852e-05
11:119863505 T C 0.064655 5.7800e-05
11:119872703 C T 0.201194 -1.5025e-04
11:119875928 G A 0.162047 -1.7128e-04
11:119879217 T C 1.490797 -2.9324e-04
11:119879579 T C 0.216557 -5.7177e-05
11:119880501 T C 0.062088 -6.5711e-05
11:119881745 G A 1.896188 -5.8351e-05
11:119882908 C T 1.778841 -1.0035e-04
11:119885995 A G 0.130093 -8.4513e-04
11:119886445 T C 0.088054 -2.3663e-05
11:119887151 T C 0.132978 3.2046e-05
11:119893470 A C 0.040747 -2.6082e-04
11:119894303 A G 0.708538 1.5751e-05
11:119901422 C T 1.897327 -7.2127e-05
11:119904582 T C 0.074782 5.6917e-05
11:119907597 G A 0.029020 -7.6569e-05
11:119910478 A G 0.025625 1.2130e-04
11:119917892 C T 0.643039 -6.3479e-05
11:119923643 A G 0.611568 4.7506e-04
11:119924508 G A 0.071092 1.8712e-05
11:119932396 G C 0.024785 2.5808e-05
11:119936017 C T 1.909697 -5.1320e-05
11:119937061 T C 0.071971 1.1531e-04
11:119937782 G A 0.294993 -2.6329e-05
11:119946763 T G 1.834762 -6.4101e-08
11:119961707 G A 0.645483 1.6374e-04
11:119962800 C G 0.041117 1.4445e-05
11:119967930 A G 1.242185 -1.9151e-06
11:119968674 A G 0.236843 9.1014e-05
11:119972642 C T 1.088203 -1.4236e-06
11:119973403 A G 0.038680 -3.6029e-05
11:119975192 A G 0.111037 -3.1125e-05
11:119975857 G C 0.026268 9.7009e-06
11:119977910 G T 0.024749 -4.8466e-05
11:119981271 T C 0.028507 5.3362e-06
11:119983940 T G 0.069216 1.6747e-04
11:119984202 G A 1.681744 8.1336e-06
11:119997343 C T 0.026349 4.0058e-05
11:120002070 C A 0.092426 9.7726e-05
11:120002727 A G 1.521875 3.5630e-05
11:120003533 T C 0.209465 -1.4894e-05
11:120008468 C G 0.032698 -1.8444e-06
11:120009308 A C 0.155358 3.2580e-05
11:120012390 C G 1.504101 3.6794e-05
11:120024594 C T 0.032811 7.7615e-05
11:120026748 A G 0.239053 -2.4561e-06
11:120029788 T C 0.084058 3.8127e-05
11:120036997 T C 0.152531 7.2762e-05
11:120040331 T C 0.030377 4.4493e-05
11:120040442 G T 0.857518 3.5172e-04
11:120045119 T C 0.033519 1.5496e-05
11:120053576 A G 0.225210 -1.2190e-05
11:120054885 T C 0.226956 -1.0788e-05
11:120055170 A G 0.250296 2.8894e-06
11:120056416 T A 1.119947 5.2184e-04
11:120058902 T C 0.613246 -1.4305e-04
11:120071508 A G 0.151534 5.3425e-05
11:120072666 A C 0.122384 -7.7294e-05
11:120077259 G A 1.835726 -5.4764e-06
11:120079290 T C 0.225080 1.1966e-04
11:120084056 C A 0.608653 -1.6028e-04
11:120085469 T C 0.158071 2.3697e-05
11:120089886 A G 0.147588 5.3577e-06
11:120098329 T C 0.175099 -5.0757e-05
11:120099679 A G 1.593590 2.0753e-05
11:120103932 C A 0.063273 7.0527e-05
11:120114421 A G 0.246252 -3.1137e-05
11:120115709 T C 0.160064 -3.6141e-05
11:120120435 A G 0.091764 4.0400e-05
11:120123837 A G 0.027381 -4.5796e-05
11:120123886 C G 0.038456 -1.0788e-04
11:120133494 G A 0.548383 -5.9479e-05
11:120139700 T C 0.262516 1.3407e-04
11:120146707 T C 0.132157 -1.0438e-04
11:120149004 A G 0.396832 4.0697e-05
11:120152147 C T 0.123384 2.0655e-06
11:120155336 C T 0.370873 4.0225e-05
11:120156555 C T 0.051416 -3.8103e-06
11:120157518 C T 0.516523 -1.3232e-05
11:120161641 A G 0.145260 -1.3015e-04
11:120165942 G A 0.197007 -5.6281e-06
11:120167057 G A 0.130070 -1.7018e-04
11:120169744 T C 0.029196 4.5281e-06
11:120170012 C T 0.182359 7.4629e-05
11:120173354 A G 0.268813 -1.4319e-05
11:120175749 G A 1.156137 -4.2180e-05
11:120178632 T C 1.010601 -1.8926e-04
11:120180298 A G 0.049404 -9.0169e-05
11:120183803 G A 1.316691 -1.5307e-04
11:120187971 A G 0.287207 3.5382e-05
11:120194024 T C 0.788831 -1.5805e-04
11:120195702 C T 0.464035 1.1046e-04
11:120198093 A G 0.748737 9.1535e-05
11:120200571 G A 0.032529 2.2382e-05
11:120221618 G A 0.766575 6.0438e-05
11:120235874 A T 0.206715 9.5735e-06
11:120237010 C T 0.027008 -2.8567e-05
11:120239808 G A 0.057460 9.9555e-05
11:120256422 T C 0.029939 3.1799e-05
11:120278477 G A 0.059994 -5.0257e-05
11:120294150 A G 0.086360 5.5337e-05
11:120320958 A G 0.025654 -7.0273e-06
11:120323214 A G 0.931933 -2.9624e-05
11:120326714 G A 0.072007 2.3413e-05
11:120331909 T C 0.058196 -5.0801e-05
11:120334680 G T 0.453195 4.7486e-05
11:120340060 T A 0.100901 -2.7359e-06
11:120342804 A G 0.090076 -4.9423e-05
11:120344526 T C 0.794599 5.1577e-05
11:120347586 T C 0.134192 3.0022e-05
11:120360377 T C 0.045301 4.1090e-05
11:120363374 T C 1.443029 -8.5072e-05
11:120363407 A G 0.123154 9.1471e-05
11:120368442 T C 0.024363 1.6248e-05
11:120373529 A G 0.628949 -1.1227e-04
11:120377070 T C 0.077294 -3.4554e-05
11:120378070 T C 0.133310 -5.1179e-05
11:120379057 T C 1.283403 -2.4861e-05
11:120381060 C T 0.088473 5.4960e-05
11:120385155 T C 0.435239 4.2743e-05
11:120386310 C G 0.225310 7.6994e-05
11:120387199 A G 0.996719 -1.2807e-05
11:120387399 C T 0.103377 2.0182e-04
11:120388512 T C 0.049277 1.0863e-04
11:120388730 T C 0.026661 -3.5115e-05
11:120388902 C T 0.035810 2.6968e-05
11:120388959 C T 0.604450 1.3441e-05
11:120389147 A G 0.022477 -9.5842e-05
11:120389945 G A 0.459047 3.5741e-05
11:120391473 A G 0.144387 -6.7246e-05
11:120391603 A G 0.050199 5.2622e-05
11:120393597 C T 0.167702 -1.0397e-04
11:120396329 C T 0.039407 -2.8313e-05
11:120396485 T C 0.626489 -4.1478e-05
11:120398643 A G 0.495175 -6.5010e-05
11:120400935 T C 0.073886 2.2841e-05
11:120402925 C A 0.321609 -4.1299e-05
11:120404835 G A 0.534481 -4.8104e-07
11:120405162 T C 0.520284 -4.2655e-06
11:120405520 T C 0.053896 1.8421e-05
11:120406723 A G 0.817352 -1.5081e-06
11:120407945 C T 0.029137 2.4954e-05
11:120408071 A G 0.572272 -1.9202e-06
11:120425797 A C 0.071923 1.0297e-05
11:120440043 G A 0.924841 2.1778e-06
11:120441720 G A 0.877057 -3.5489e-06
11:120446509 A C 0.090449 -1.4889e-05
11:120447136 A C 1.536964 -5.8932e-06
11:120448635 T C 0.021308 -4.6586e-05
11:120449633 C A 0.093909 1.2484e-05
11:120458530 T C 0.057401 2.4779e-05
11:120460797 G A 0.048871 -8.4564e-05
11:120465556 T C 0.054899 8.2385e-05
11:120469053 A G 0.027576 4.5484e-05
11:120475940 C T 1.394115 3.1376e-05
11:120478052 T C 0.053078 8.1698e-05
11:120481542 G C 0.092335 3.9962e-06
11:120483834 A G 0.087028 -1.8673e-05
11:120484979 T C 0.051591 -9.0082e-05
11:120486195 T C 0.797459 -3.2488e-05
11:120486825 C A 0.049897 -5.0893e-05
11:120491438 G A 1.722904 -6.6217e-05
11:120499500 A C 0.568935 1.3456e-05
11:120499666 A G 0.062107 -2.2639e-05
11:120500130 A G 0.923735 -5.9148e-06
11:120501806 G A 0.132453 1.1844e-06
11:120505562 C T 0.534283 -3.8088e-05
11:120507069 C T 0.107886 6.9970e-05
11:120507185 C T 0.107714 2.5892e-05
11:120508093 T C 1.918908 7.9593e-06
11:120509621 A G 1.211737 3.3325e-05
11:120510213 C T 0.059407 1.9786e-04
11:120515929 C T 0.095795 2.3627e-05
11:120516366 T C 0.066905 -1.7366e-05
11:120518653 A G 1.278937 3.9279e-05
11:120521504 T G 0.051130 1.2334e-04
11:120528484 A G 0.094834 1.5346e-05
11:120530973 T C 1.249384 -1.1047e-05
11:120534774 G A 0.126042 -2.4165e-05
11:120540000 T C 0.020396 -6.8918e-05
11:120546027 G A 0.306172 4.4447e-05
11:120551419 A C 0.941950 3.6096e-05
11:120553943 G A 0.758782 2.5125e-05
11:120555217 A C 0.082958 -3.2547e-07
11:120556143 A G 0.024369 -9.0553e-05
11:120556641 A G 0.874834 7.1904e-05
11:120565240 T C 0.118879 3.2086e-05
11:120568647 T C 0.020516 -4.0742e-05
11:120570198 G A 0.223860 1.8325e-05
11:120574350 G A 0.338068 -1.4867e-05
11:120575671 C T 0.275684 3.4432e-05
11:120579778 A G 0.096065 5.2740e-05
11:120589751 C T 0.071332 -1.1873e-05
11:120590848 A G 0.075129 -6.0979e-05
11:120591451 A T 0.051319 4.5337e-05
11:120591547 C T 0.535919 -5.1494e-05
11:120594279 C A 0.280248 2.7239e-05
11:120597664 G A 0.082335 7.9527e-05
11:120608964 G A 1.501465 3.3345e-05
11:120618334 A G 1.082864 -2.2492e-05
11:120619429 A G 0.087282 4.7452e-05
11:120620159 G A 0.360532 -8.5109e-06
11:120624732 A G 0.531291 -1.2602e-05
11:120642698 C T 0.043156 -2.6702e-05
11:120642807 C T 0.216839 5.5859e-06
11:120644447 C A 0.299739 6.6867e-06
11:120645153 A G 0.023097 1.3413e-04
11:120647226 T C 1.465405 2.8332e-05
11:120655024 C T 0.092679 -5.6065e-05
11:120659485 G T 1.767715 -1.6163e-05
11:120663043 G A 0.025103 -1.8383e-05
11:120663161 A G 0.072270 -2.1498e-04
11:120663363 C T 1.116003 9.7038e-06
11:120669732 T C 0.022639 -3.0987e-05
11:120677398 C T 0.130752 6.1194e-05
11:120678788 A G 0.061390 2.4107e-05
11:120685533 A G 1.148321 1.2657e-04
11:120690372 C T 0.773885 2.7607e-05
11:120690618 G C 0.023259 2.0287e-05
11:120702478 T C 0.116860 3.7411e-05
11:120703176 T C 0.020338 -1.5726e-04
11:120703464 A G 0.121102 4.4644e-05
11:120703916 C A 0.312248 -1.3421e-05
11:120706520 T C 0.054246 4.8793e-05
11:120708132 T C 0.341284 -3.0555e-05
11:120711869 C T 0.760908 2.8005e-05
11:120712099 T C 1.561960 6.7340e-06
11:120712972 T C 0.037936 -3.3014e-05
11:120715772 G A 0.118210 -1.7961e-05
11:120719748 G T 0.025706 3.7567e-05
11:120722659 G A 0.025323 3.4785e-05
11:120731013 T C 0.027345 -4.7120e-05
11:120741232 T G 0.107736 -9.5162e-06
11:120741937 C T 0.795855 4.8227e-05
11:120749031 A G 0.045411 6.7919e-05
11:120755655 A G 0.273403 -2.5709e-05
11:120764256 C T 0.080430 1.7957e-05
11:120768404 G A 0.304627 -6.9826e-06
11:120771063 T G 1.370272 1.5705e-05
11:120771306 T C 0.231695 1.7651e-05
11:120771353 T G 0.163144 -7.6966e-06
11:120771472 G C 1.445405 9.5276e-05
11:120771727 T C 0.141547 -6.8639e-06
11:120774749 C T 0.092105 9.9494e-05
11:120776001 A G 1.710816 1.3472e-05
11:120777191 A C 0.027543 -6.1054e-05
11:120777415 T C 0.020981 2.1927e-06
11:120779359 A G 1.396498 -1.8585e-07
11:120779866 A G 0.038258 3.6650e-06
11:120783924 T C 0.041231 -1.0411e-05
11:120785542 A G 0.108181 3.2903e-05
11:120787231 T C 0.396439 -2.0773e-05
11:120789293 T C 0.899985 1.2855e-05
11:120790069 C T 0.054347 5.2561e-05
11:120790997 T C 0.099726 1.0705e-05
11:120791799 T C 0.218332 1.6079e-05
11:120793972 A G 0.649985 1.6414e-06
11:120794058 C T 0.071491 6.4705e-05
11:120795342 C T 1.154874 4.8773e-05
11:120795888 T C 1.577325 8.7796e-06
11:120795955 C A 0.032263 -7.4563e-05
11:120797584 T C 1.901332 -4.2865e-05
11:120798629 C T 1.661358 -1.1533e-05
11:120800376 A G 0.403268 -6.8150e-06
11:120801112 T G 0.076535 5.4479e-06
11:120804291 G A 0.595771 -1.4741e-05
11:120809460 G T 0.114919 -6.3744e-05
11:120809469 A G 0.056557 1.2121e-05
11:120819657 G A 0.560837 -1.4087e-05
11:120825043 T C 0.039455 7.9101e-06
11:120828334 A G 1.405284 -1.9073e-05
11:120829222 G A 0.025628 -4.9498e-05
11:120833690 C T 0.134011 -5.7414e-05
11:120834480 T C 1.914916 -1.0428e-04
11:120836733 C T 0.034713 3.3187e-05
11:120836754 A G 1.188302 -5.8443e-05
11:120838141 A G 0.039121 7.7113e-05
11:120843971 A G 0.063698 7.1974e-06
11:120848537 T C 0.066531 7.0615e-05
11:120858301 A G 0.044876 4.3588e-05
11:120860238 C T 1.258414 -2.4909e-04
11:120860524 T G 0.322134 3.9985e-05
11:120861967 C T 0.393122 -2.1757e-05
11:120870030 T C 0.030685 8.4374e-05
11:120872008 A G 0.086788 -6.0356e-05
11:120873076 G A 1.572999 -6.7778e-05
11:120874281 G C 0.043156 4.3156e-05
11:120888244 T C 0.038725 -6.2663e-05
11:120890870 A G 0.145439 -4.0744e-05
11:120912139 G A 0.026271 -2.5414e-05
11:120914370 C T 0.643912 -2.6816e-05
11:120922138 C A 0.027891 -3.4235e-05
11:120923495 A G 0.441945 -1.4238e-05
11:120931054 C T 0.626274 3.8407e-06
11:120938697 T C 0.078768 -1.9439e-05
11:120954436 C T 0.207735 2.1255e-05
11:120955028 T C 0.328473 -2.0125e-05
11:120960054 A G 0.057476 -1.6093e-05
11:120960737 G C 0.185540 -2.2710e-05
11:120968462 G A 0.669641 -1.5100e-05
11:120978834 C A 0.853354 -1.3938e-06
11:120984087 G C 0.586618 3.7985e-05
11:120988706 T C 0.021214 -9.0442e-05
11:120988792 T C 1.615460 -2.1346e-06
11:120989335 G A 0.862503 2.8709e-05
11:120990629 A G 0.021549 -2.1886e-05
11:120991571 A G 0.157146 2.4650e-05
11:120994961 G A 1.393336 2.6958e-05
11:120998225 G A 0.177870 -2.0393e-05
11:121003358 C T 0.534666 -1.9253e-06
11:121011188 A C 0.030211 3.5694e-05
11:121013872 G A 0.022087 -4.5445e-05
11:121028666 T C 0.071510 -6.7979e-05
11:121032517 A G 0.670861 -2.7881e-06
11:121032978 A G 1.977757 -2.7387e-06
11:121035618 C T 1.225317 3.9022e-06
11:121038810 T C 0.234067 -3.3176e-05
11:121052896 T G 0.031474 -4.8306e-05
11:121053084 A G 0.436362 2.5857e-05
11:121055191 T G 0.044201 6.0090e-05
11:121055215 T C 0.101777 -3.9641e-05
11:121076460 C T 0.041429 -6.2141e-05
11:121087341 G A 0.114186 -4.2889e-05
11:121092052 T C 1.051494 1.7835e-05
11:121092398 C T 0.672001 -1.5018e-05
11:121093389 T C 0.072815 -9.6808e-05
11:121094177 T C 0.026274 -1.9344e-05
11:121100429 G A 0.277427 2.5686e-06
11:121108515 T C 0.310008 -1.1332e-05
11:121116340 A G 0.062309 3.5408e-05
11:121116673 A G 0.086538 3.0331e-05
11:121119327 G A 0.068745 -6.0638e-05
11:121120755 T C 0.951323 8.0849e-05
11:121121331 C A 0.144955 -2.2582e-05
11:121128848 A G 0.064857 -5.9231e-06
11:121136069 T C 0.493020 -5.1600e-05
11:121142335 T C 0.049887 -7.7205e-05
11:121145466 C T 0.040575 -4.5741e-05
11:121155479 C T 0.025161 2.9786e-05
11:121175447 C T 0.042646 8.4483e-05
11:121177638 G A 0.047790 -8.0843e-05
11:121179847 T A 1.139136 5.1847e-05
11:121181848 G A 0.159743 -4.9725e-05
11:121190062 A G 0.128782 -3.6036e-05
11:121191274 C T 0.049225 1.0083e-05
11:121191782 G C 0.337263 3.5422e-05
11:121191939 A G 0.031068 -1.5878e-04
11:121192287 G T 1.289979 2.1779e-05
11:121193894 G C 0.058005 -2.1031e-05
11:121204601 G A 1.729603 -3.5734e-05
11:121206449 T C 0.037829 2.0348e-05
11:121206872 C T 0.359542 -1.5820e-05
11:121208432 T C 0.083224 4.8274e-06
11:121209782 C T 0.029975 7.7533e-06
11:121210863 A G 0.065084 -3.4946e-05
11:121213725 T C 0.026067 -3.8105e-05
11:121216567 A G 0.332660 2.0302e-05
11:121216594 C A 0.189834 2.4765e-06
11:121218951 A G 0.091660 -3.1344e-05
11:121220745 A G 0.458660 -6.5221e-05
11:121223636 G A 0.048894 7.0693e-05
11:121224776 A G 1.376079 9.3023e-06
11:121226022 C T 0.072971 -2.3240e-05
11:121226806 T C 0.047628 -2.9915e-05
11:121229687 C T 0.075620 6.0095e-05
11:121234802 G C 0.142920 -9.0850e-05
11:121235871 T G 1.592577 -3.9654e-05
11:121235978 A G 0.216196 -8.4686e-05
11:121236195 G T 1.375683 6.4928e-06
11:121238455 T C 1.520460 -2.0295e-05
11:121243456 T G 0.031263 6.1114e-06
11:121243716 T C 1.449387 -1.8799e-06
11:121257332 A G 0.144098 -9.6902e-05
11:121259481 G A 1.448050 7.6303e-05
11:121259992 C T 0.319564 -5.3913e-05
11:121261127 C G 0.026177 -3.7609e-07
11:121266600 C G 0.145721 4.6844e-05
11:121268002 T C 0.304169 -8.3629e-05
11:121269704 A G 0.088882 3.8292e-05
11:121270478 A G 0.021110 5.9321e-05
11:121275306 G A 1.972171 5.5087e-05
11:121286081 C T 0.102835 3.2777e-04
11:121286655 G C 1.376316 -1.6244e-05
11:121293389 T C 0.050994 -8.9167e-06
11:121299288 A G 0.303293 -3.7070e-05
11:121301819 A C 0.387088 3.0729e-05
11:121303232 G C 0.055717 -8.7823e-05
11:121308525 A G 0.948665 -4.0885e-05
11:121314448 C T 0.252877 -2.9958e-06
11:121320894 A G 0.051332 4.0987e-05
11:121321754 C T 0.466684 1.5643e-04
11:121325764 A G 0.053805 1.4030e-05
11:121327778 G A 0.234645 3.7445e-04
11:121327859 A G 1.723335 2.6433e-05
11:121328037 A C 1.121278 2.2917e-05
11:121328502 G A 0.658063 -8.6507e-05
11:121328954 C T 0.901206 -7.0465e-06
11:121329041 C T 0.609461 -3.8228e-05
11:121330264 T C 0.033811 4.8592e-05
11:121330379 G A 0.076298 -7.2545e-05
11:121335163 C T 0.183093 4.5145e-05
11:121341150 T C 0.168526 1.0313e-05
11:121348347 C G 0.061510 -3.2847e-06
11:121353077 G T 0.039809 -1.9044e-05
11:121369801 T G 0.909950 1.5788e-04
11:121377571 G T 0.051221 -9.9606e-05
11:121381489 G A 0.786261 -1.7205e-04
11:121385169 A G 0.040757 -2.1738e-05
11:121385891 A G 0.070803 -4.2388e-06
11:121393684 A G 0.093818 -5.1460e-06
11:121407955 C T 0.061442 5.7507e-05
11:121409219 C T 0.065428 1.6305e-04
11:121412837 A C 0.176368 6.1853e-05
11:121414456 C A 0.027222 -4.2836e-05
11:121414779 C G 0.067680 -5.1394e-05
11:121417417 A G 0.034450 3.5273e-05
11:121421969 C A 0.086217 7.2858e-06
11:121425200 G A 0.028079 5.1268e-05
11:121428440 G A 0.146377 -5.9083e-05
11:121431226 C T 0.085983 -2.3841e-05
11:121433249 T C 0.029819 6.5937e-05
11:121437571 G A 1.769591 4.3510e-05
11:121442619 G A 0.801500 1.0135e-05
11:121448972 C T 0.042740 1.0122e-04
11:121449519 A G 0.070777 3.1481e-05
11:121450957 A C 0.035947 -2.6050e-05
11:121451940 T C 0.799614 3.4214e-05
11:121460529 G A 0.036421 7.7776e-06
11:121462924 T C 0.096769 -1.8607e-06
11:121466020 T C 0.041439 -2.3694e-05
11:121466598 A G 0.037647 1.8983e-05
11:121472993 A G 1.239543 -6.4476e-05
11:121489416 A G 1.908944 1.8158e-05
11:121490292 T G 0.067700 3.5687e-05
11:121491258 T C 0.045616 1.3119e-04
11:121491307 A C 0.940210 6.2419e-06
11:121494364 A G 0.066801 1.6677e-05
11:121497884 C T 0.854655 2.0167e-06
11:121502046 A T 0.095597 7.0958e-05
11:121505870 C A 0.089654 -2.1538e-05
11:121514843 G A 0.120904 1.5569e-05
11:121517510 T C 0.859975 -2.6321e-05
11:121517613 G A 0.076814 -2.3089e-06
11:121524058 G T 0.043506 -7.0155e-05
11:121533430 T C 0.060085 -3.1460e-05
11:121534111 A G 0.073373 4.4031e-05
11:121534938 T C 1.081994 -1.7743e-05
11:121542923 G A 1.090910 1.3856e-05
11:121546188 G T 1.117496 9.1558e-06
11:121547331 T C 0.048709 -2.9214e-06
11:121550262 G T 0.074886 -1.2908e-06
11:121550368 A C 0.054009 8.4854e-05
11:121562716 T C 1.162025 -7.6745e-05
11:121565333 C T 0.053227 1.6155e-06
11:121567897 A G 0.589302 -5.2715e-06
11:121568179 G A 1.094675 -4.0391e-05
11:121572191 A C 0.024470 -4.7499e-05
11:121573364 T C 0.104727 -2.8988e-05
11:121584444 C T 0.088460 -3.3340e-05
11:121585264 T G 1.565978 -2.2023e-04
11:121586264 T C 0.094503 -2.3033e-05
11:121588044 A G 0.114802 -9.6017e-05
11:121599440 T C 0.026011 -5.1285e-05
11:121599984 C T 0.060553 6.1159e-05
11:121632466 A G 1.564881 -1.6265e-04
11:121636060 T C 1.501644 -1.1376e-04
11:121636543 G A 0.386108 -6.1544e-05
11:121637249 T C 0.026122 4.3521e-05
11:121658548 C T 1.524147 -1.5848e-04
11:121659450 A C 0.113608 -3.6406e-05
11:121663693 G A 0.059465 4.8837e-07
11:121664355 T G 0.358714 6.2717e-05
11:121665295 A G 0.434525 1.4492e-05
11:121666501 T C 0.167332 6.3351e-05
11:121666700 C G 0.903585 2.5266e-05
11:121670712 C T 0.139804 -2.4961e-05
11:121673930 C T 0.224901 1.6720e-05
11:121677085 A G 0.039926 4.3720e-05
11:121684708 T C 0.052685 -3.1514e-05
11:121689905 C T 0.143517 4.5817e-05
11:121703838 A G 0.165322 -1.7679e-05
11:121738662 T C 0.103345 3.8189e-05
11:121741879 T C 0.027962 -1.9880e-04
11:121743433 T C 0.039118 2.7378e-05
11:121748240 C T 1.389130 -4.8501e-05
11:121754634 C T 0.155176 -8.6467e-06
11:121761668 C T 0.076902 6.7035e-05
11:121764600 A G 1.311881 1.8685e-05
11:121765656 C T 0.028553 4.1335e-05
11:121768166 A G 0.149249 -2.7167e-05
11:121768220 T C 0.060420 -1.4885e-05
11:121769481 A G 0.357542 9.7874e-05
11:121772983 G A 1.835051 -3.1379e-05
11:121773590 T C 0.048952 -2.3304e-06
11:121774849 T G 0.662981 -2.0049e-05
11:121778080 G A 0.924523 2.2074e-05
11:121785144 A C 1.284422 -1.0712e-05
11:121787956 G A 0.061199 2.9953e-05
11:121793207 G A 0.385365 -2.4448e-05
11:121801129 C T 0.782515 2.4612e-05
11:121805583 C T 1.852795 5.9923e-05
11:121809387 T C 0.077668 -6.0848e-05
11:121813931 C T 0.450471 -2.8164e-05
11:121824848 T C 1.444918 3.8648e-05
11:121827488 G A 0.044811 1.0342e-05
11:121828708 A G 0.050228 -6.6056e-06
11:121829976 T C 0.783018 2.1367e-05
11:121830172 T C 0.030504 3.6770e-05
11:121831524 A G 0.400493 -2.6242e-05
11:121831853 T C 0.065305 3.8577e-05
11:121833245 A C 1.939989 -2.6154e-05
11:121834829 G A 0.102861 -3.8872e-05
11:121837454 T C 1.227319 -3.3446e-05
11:121841738 G A 0.148146 -2.3602e-05
11:121856320 T G 1.863870 8.6486e-06
11:121856568 T C 0.075574 -4.6021e-05
11:121860067 A G 0.027482 -3.4729e-05
11:121861118 C A 1.887963 -1.9792e-05
11:121862583 T C 1.102423 -3.2403e-05
11:121867978 A C 0.071455 2.3255e-05
11:121869423 T C 0.534069 3.6203e-05
11:121880620 A G 0.196686 6.0330e-06
11:121882495 C T 0.058988 -2.6100e-05
11:121892968 T C 1.841043 3.1687e-05
11:121896810 A C 0.163605 -6.8276e-05
11:121900836 A C 0.362401 -8.5182e-11
11:121901378 A G 0.103757 -2.0195e-05
11:121904015 C G 0.098236 -2.2179e-05
11:121912957 T C 0.698570 -1.9144e-05
11:121913161 T C 0.045476 -2.7027e-05
11:121913925 T G 0.508285 6.6048e-05
11:121915122 A G 0.060592 -7.4131e-05
11:121917170 T C 0.742112 -4.1060e-05
11:121919647 T G 0.056093 8.0528e-05
11:121929227 G A 0.384638 -5.8013e-06
11:121939415 C T 0.094260 6.8364e-05
11:121944592 T C 0.056168 -1.1158e-05
11:121949829 A G 0.217556 6.7779e-05
11:121954657 A G 0.471345 4.7640e-05
11:121959306 A G 0.067732 3.8606e-05
11:121959394 T C 1.452078 -3.7326e-06
11:121964569 A G 0.722034 3.1675e-05
11:121970746 G T 0.373732 -1.4035e-04
11:121973541 G A 0.414986 7.8986e-07
11:121975032 C T 0.068735 -9.4813e-06
11:121977056 C T 0.051422 -2.1887e-05
11:121977751 C G 1.229605 1.6744e-05
11:121983872 C T 0.356361 2.1840e-05
11:121987181 A G 0.034360 -8.2411e-06
11:121999548 T C 0.101053 -8.2950e-05
11:122001445 C T 0.205407 -3.5003e-05
11:122002725 C T 1.154878 -7.0973e-05
11:122006902 G A 0.047164 -1.1891e-06
11:122009110 G C 0.026940 -8.4620e-05
11:122010455 G C 0.121112 -3.1247e-05
11:122011855 A C 1.770866 -3.9192e-04
11:122017014 A C 1.707431 -5.7500e-05
11:122024112 G T 0.280920 -8.0566e-05
11:122025538 A G 0.157026 -3.0950e-05
11:122025938 G C 1.019098 -1.1210e-05
11:122030190 G A 0.770185 6.0697e-05
11:122039052 G T 0.334893 -6.3562e-05
11:122047332 G A 0.913264 2.4947e-05
11:122049675 A G 0.133582 9.3539e-06
11:122050913 G A 0.645574 5.2327e-05
11:122052996 C T 0.024609 -8.4389e-05
11:122061408 G C 0.489930 4.3243e-05
11:122062578 A G 0.090355 2.4051e-05
11:122063583 T C 0.131261 -5.5404e-05
11:122067669 T C 0.045908 -6.8337e-05
11:122071386 C G 0.474302 -4.0530e-05
11:122074228 A G 0.030124 -2.7219e-05
11:122074910 G C 0.091929 6.9415e-06
11:122085135 G A 0.375180 9.5794e-05
11:122085331 C T 0.166368 -1.1354e-05
11:122086647 T C 0.198637 1.0505e-05
11:122086920 T C 0.083955 4.1362e-05
11:122086965 A G 0.302462 -5.1178e-05
11:122091502 G A 0.170204 -4.3626e-05
11:122096479 C T 0.059881 -1.5391e-05
11:122099601 T C 0.667521 -8.6383e-06
11:122100324 C T 0.276399 -7.3839e-06
11:122101322 A G 0.039361 9.5815e-05
11:122105221 G T 1.972405 -2.6581e-05
11:122118115 C G 0.114215 4.9909e-06
11:122119831 A G 0.067099 -1.4513e-05
11:122129312 G A 0.021769 2.9991e-05
11:122130989 T C 0.201094 -7.1861e-04
11:122145168 C T 0.060812 9.0252e-05
11:122157600 T C 0.023996 -4.7469e-05
11:122164053 C T 0.104159 6.8973e-05
11:122164783 A C 0.108963 -2.0916e-04
11:122175217 G A 0.047031 1.3355e-05
11:122176383 A G 0.716419 5.7065e-05
11:122180596 T C 1.071251 6.5866e-05
11:122186699 A G 0.021623 -3.1735e-05
11:122189465 A G 0.221837 -3.8002e-06
11:122196440 T C 0.046745 2.3234e-05
11:122196954 G A 0.047800 6.3580e-05
11:122198706 G A 1.243977 1.4102e-05
11:122198886 C T 0.086986 -4.1624e-06
11:122199254 G T 0.481183 1.9136e-05
11:122199277 C T 0.113569 2.0951e-04
11:122199819 C G 0.153076 5.1422e-05
11:122200313 A C 0.030643 5.9841e-05
11:122204383 T C 0.972755 1.0239e-05
11:122209196 A T 0.063996 1.7947e-04
11:122210042 G A 1.750807 2.0796e-04
11:122210990 G T 0.182697 -2.4734e-05
11:122214994 T C 0.086834 1.0573e-05
11:122224552 A G 0.254561 1.6459e-05
11:122232069 T C 0.031838 4.5285e-05
11:122241277 C T 0.063282 4.7419e-05
11:122244295 C T 0.086879 -7.3600e-05
11:122257387 C T 0.411230 7.4543e-05
11:122261216 G A 0.102257 6.5883e-05
11:122279516 A C 0.054279 3.4878e-05
11:122279735 A G 0.117516 3.0592e-05
11:122288140 A C 0.022522 7.8298e-05
11:122297634 G T 0.050192 9.4624e-05
11:122305801 T C 1.709859 8.6172e-05
11:122308215 C T 0.212704 6.3025e-05
11:122312915 T C 1.353342 -1.8544e-05
11:122319516 G A 1.844561 2.3377e-05
11:122325414 A G 0.033847 -3.0136e-05
11:122327282 T C 0.037716 -9.7790e-05
11:122360883 A G 0.039390 -7.6766e-05
11:122366529 A G 0.045538 4.0284e-05
11:122367926 C T 1.754673 2.7359e-05
11:122368162 G C 0.108888 -2.1398e-06
11:122368889 C A 0.400133 7.2230e-05
11:122380252 A G 0.030539 4.8668e-05
11:122381395 T C 0.775225 -3.9748e-05
11:122382426 G A 0.976624 1.7030e-05
11:122384095 G A 0.411243 9.3234e-06
11:122403817 C T 0.120210 4.2937e-05
11:122413587 C T 0.046038 4.1559e-06
11:122437507 C T 0.033775 2.5589e-05
11:122441496 A C 0.057171 -5.7653e-05
11:122450147 T G 0.656810 -7.0471e-06
11:122458831 C T 0.979198 -3.0856e-05
11:122460079 A G 0.132372 -2.9977e-05
11:122462709 T C 0.653750 -3.0707e-05
11:122465198 C T 0.279907 -3.9933e-05
11:122471916 T C 0.163872 4.1522e-05
11:122473947 G A 0.962856 4.0306e-05
11:122474585 G A 0.727422 -3.0606e-05
11:122484722 T C 0.604252 -1.8483e-05
11:122485835 C G 0.969539 -1.6446e-05
11:122489043 G A 1.579915 -3.1581e-05
11:122491158 A G 0.154189 -1.4775e-06
11:122492171 T C 0.039030 -4.0635e-05
11:122499436 T C 0.043285 1.8485e-05
11:122499895 G A 0.242458 2.1082e-03
11:122512455 A G 0.105821 1.4456e-05
11:122522375 C T 0.767546 3.1302e-05
11:122526069 T C 0.497538 -9.9190e-05
11:122535470 A G 0.055340 -6.3117e-05
11:122543542 A G 0.046641 -1.2698e-06
11:122544054 T C 0.245999 -5.6708e-06
11:122544958 A G 0.044314 1.6522e-05
11:122553588 A C 0.492283 2.9046e-05
11:122554890 A G 0.116094 1.0874e-05
11:122554898 T G 1.660459 -4.8301e-05
11:122555707 G A 0.080563 7.2763e-05
11:122561609 T C 0.053182 1.4559e-05
11:122566267 T C 1.747974 -2.2096e-05
11:122567908 T C 0.035862 -6.3989e-05
11:122572371 G A 0.208991 -1.1491e-06
11:122575669 G A 0.058732 7.0939e-05
11:122578919 A C 0.121495 -5.8072e-05
11:122580938 T G 0.770457 -2.3264e-05
11:122582976 C T 0.234804 -1.0962e-05
11:122583909 T C 0.048475 4.9077e-05
11:122587572 T C 0.590302 8.9950e-06
11:122589092 C T 1.583791 -1.8328e-05
11:122590559 T C 0.020390 4.1724e-07
11:122591021 G T 0.031270 1.0089e-05
11:122591233 C T 0.174044 3.3167e-05
11:122591296 G C 0.046684 -1.0737e-04
11:122591451 C T 0.370701 3.0555e-05
11:122592152 A G 1.205615 -2.5736e-05
11:122594394 G A 1.218816 1.1317e-05
11:122598477 A G 0.093199 -3.0699e-05
11:122599125 A G 0.694776 -6.3054e-06
11:122599663 T C 0.152073 -2.6290e-06
11:122599912 A G 0.076895 4.4240e-06
11:122602655 C T 0.239358 -6.7817e-05
11:122605910 C T 0.062082 2.0123e-05
11:122608704 T C 0.925624 2.5562e-03
11:122613671 C G 0.058183 5.5252e-05
11:122614303 G A 0.602941 -1.0052e-05
11:122614353 A G 1.943151 -1.6480e-06
11:122614772 C G 0.051987 5.4568e-05
11:122615753 A G 0.603671 1.0134e-04
11:122615921 G A 1.303488 -1.7736e-05
11:122616553 A G 0.467314 1.0678e-04
11:122617757 T C 0.095237 5.1374e-05
11:122618352 C T 0.038780 -3.4759e-05
11:122622990 C T 0.142459 1.1054e-04
11:122623393 C T 1.704708 -4.5339e-04
11:122625371 C T 0.147519 9.0892e-05
11:122634267 C T 0.325247 1.5508e-04
11:122638471 C T 0.077538 -3.3372e-05
11:122638904 G A 0.192087 -2.2127e-05
11:122641256 G A 0.425112 1.4423e-04
11:122643829 T G 1.944439 -9.3487e-05
11:122645912 A G 0.161609 -5.3224e-05
11:122646967 A G 0.653013 1.2798e-04
11:122650172 G C 1.508236 -3.6481e-05
11:122653335 G C 1.942972 -8.6543e-05
11:122653689 A C 0.470550 4.7951e-05
11:122653950 T C 0.332404 -3.0607e-05
11:122658560 C T 1.619572 -5.8980e-06
11:122659918 G T 0.320057 1.2239e-05
11:122661229 G C 0.085967 -1.5923e-04
11:122668372 A G 0.740953 -4.4353e-06
11:122673350 A C 0.175865 4.3370e-07
11:122673879 A G 0.026411 1.2024e-04
11:122674184 A G 0.096697 -1.2856e-04
11:122678728 G A 0.274828 6.8490e-05
11:122679481 G A 0.400175 8.6560e-06
11:122681534 G A 0.050079 -6.6518e-05
11:122681835 A G 0.161194 9.8258e-06
11:122686721 G A 0.358649 5.2893e-06
11:122692276 G C 1.941528 -5.9806e-05
11:122713296 G A 0.065246 -3.6255e-05
11:122713558 T C 1.290534 2.7724e-05
11:122714782 G A 0.670433 -8.8209e-05
11:122716038 T C 0.260254 -1.8316e-05
11:122722828 T G 0.024561 2.2890e-04
11:122726166 C T 0.280569 -2.2078e-05
11:122727380 T C 0.047995 -2.8503e-06
11:122731936 G A 0.078927 6.7002e-06
11:122732753 G T 0.058206 4.2330e-05
11:122732872 T G 0.395277 1.6328e-04
11:122736571 T C 1.130852 2.6771e-06
11:122738261 G A 1.441815 -4.8193e-06
11:122742028 G C 0.057252 -6.6920e-06
11:122748589 C T 0.189237 1.3303e-05
11:122749006 T C 1.871887 2.5272e-05
11:122749586 T A 0.028241 -3.0630e-05
11:122751060 T C 0.084020 4.1141e-07
11:122753303 T C 0.056677 2.8764e-06
11:122760375 C T 0.030676 -4.4790e-05
11:122760987 T C 0.247339 1.6957e-05
11:122769073 T C 0.027381 1.0473e-04
11:122779020 C T 0.169444 -6.9479e-05
11:122781556 A G 1.696324 7.2427e-05
11:122784163 T G 0.121969 -4.8773e-05
11:122784817 C T 1.285233 -6.8414e-06
11:122791917 T C 0.037849 -9.2099e-06
11:122793857 A G 0.052357 6.1182e-05
11:122793880 C A 0.556786 3.2785e-05
11:122795386 T C 0.598117 2.4328e-05
11:122798015 A G 0.029413 2.6323e-05
11:122799998 C T 0.151885 -6.8943e-05
11:122815063 G A 0.029627 -5.9450e-05
11:122816601 C T 0.245694 6.6581e-06
11:122832903 C T 0.843899 -3.8027e-06
11:122837071 A G 0.043714 1.1562e-05
11:122845380 C T 1.175456 -1.0721e-05
11:122852349 C G 0.029020 8.8656e-05
11:122855109 A G 0.039416 -6.9977e-05
11:122855415 A G 0.062082 -7.2703e-05
11:122861826 A G 0.766650 5.8534e-06
11:122863575 T C 0.027514 -4.8212e-05
11:122864117 T C 0.047716 3.9782e-05
11:122865226 A C 0.227086 -1.9929e-05
11:122868102 C A 1.935780 -2.6387e-05
11:122870683 C A 1.043659 4.8912e-06
11:122874307 A G 0.131904 -8.6562e-06
11:122874603 A G 0.047904 1.9649e-04
11:122874943 T G 0.048939 1.5452e-05
11:122880281 A G 0.037183 -7.6991e-05
11:122890552 A G 0.081121 -7.9441e-05
11:122900412 G A 1.312946 7.2184e-05
11:122900937 G A 0.831309 5.9913e-05
11:122912408 C T 0.367916 5.3579e-05
11:122925210 A G 0.116474 -5.2731e-05
11:122928875 T C 0.457190 9.8763e-06
11:122931268 A G 0.042208 5.2088e-05
11:122932365 C A 0.805252 2.3220e-05
11:122933527 G A 0.081939 -9.1901e-05
11:122933677 T C 0.045145 -4.3338e-05
11:122934746 G T 0.096288 -9.9595e-06
11:122935410 C T 0.106117 1.5607e-05
11:122955402 T C 0.035723 -7.2209e-05
11:122962900 C T 0.526500 -3.4921e-06
11:122970040 A G 0.199919 2.7516e-05
11:122977369 G A 0.142187 -8.4164e-05
11:122986284 C T 0.043194 -4.2348e-05
11:122993018 G A 0.407329 3.7804e-05
11:122994516 T A 0.105997 -1.1778e-05
11:122995013 T C 0.046424 1.0501e-04
11:122996786 C T 0.060825 1.0837e-05
11:123002706 T C 0.181269 4.6446e-05
11:123006473 T C 0.460339 5.2919e-05
11:123010214 G A 1.019036 -2.6165e-05
11:123016998 G T 0.712394 -4.8034e-06
11:123022113 C A 0.141180 -1.7593e-05
11:123022592 A G 0.055074 4.5513e-05
11:123026014 A G 0.540204 -2.8928e-05
11:123027357 G A 0.448206 -5.8281e-05
11:123027868 T C 0.393353 -2.7980e-05
11:123029038 C T 0.098791 -2.6437e-05
11:123029545 G A 0.158665 -7.8649e-06
11:123031173 T C 0.025239 -3.6949e-05
11:123031348 G A 0.046177 -4.0952e-05
11:123031374 T G 0.043126 3.1724e-05
11:123031834 C T 1.074399 5.1993e-05
11:123036367 G A 0.251562 -6.9338e-05
11:123036992 T C 0.115883 -1.0579e-04
11:123037794 A G 0.034392 -2.2881e-05
11:123051723 C A 0.135767 1.1955e-05
11:123053078 C T 1.114377 3.7824e-03
11:123056368 G T 0.062403 5.5860e-05
11:123059937 C T 0.278586 -1.3864e-05
11:123066335 T C 1.394830 8.8309e-05
11:123069632 T G 0.020182 7.8881e-05
11:123071109 T G 0.024369 2.4611e-05
11:123071708 A C 0.207641 -2.5040e-05
11:123073091 A C 0.091981 1.3126e-05
11:123073758 A G 0.064139 3.4851e-05
11:123074526 C G 1.035515 1.1303e-04
11:123076636 G A 1.515623 1.7895e-05
11:123078194 C A 1.115312 3.0299e-05
11:123078524 C T 1.094792 4.9542e-06
11:123079004 G C 1.554521 -1.5849e-05
11:123079780 A G 0.073477 4.1588e-05
11:123082443 C T 0.222094 1.3838e-05
11:123089955 G A 1.160957 -9.1572e-06
11:123092243 T C 0.259738 3.7254e-05
11:123092324 A G 0.061053 1.4137e-05
11:123096933 G A 1.568743 5.1730e-05
11:123097158 G A 1.568987 4.9333e-05
11:123099477 T C 0.102864 -5.5529e-05
11:123100948 T C 0.353196 4.0993e-05
11:123103806 G T 0.090339 2.1558e-04
11:123108336 G A 0.039326 -6.3604e-05
11:123128310 T G 0.044058 5.6676e-05
11:123130812 T C 0.417131 -4.7638e-06
11:123134780 A G 0.026479 -1.3997e-06
11:123135684 A G 0.635684 -4.5895e-05
11:123138954 G A 0.330814 -1.1584e-05
11:123143156 C T 0.690498 -3.0067e-05
11:123146402 T G 0.059660 -3.8928e-05
11:123147839 T C 0.076736 1.7945e-05
11:123151785 C T 0.025047 -3.6751e-05
11:123153043 T C 0.195109 -1.8662e-06
11:123153359 T C 0.858706 -1.3091e-05
11:123156177 G T 0.883899 9.5622e-06
11:123161737 A G 1.054714 1.2419e-05
11:123165182 A G 0.046213 -4.3436e-05
11:123171858 A G 0.162226 -1.2764e-05
11:123172682 A C 0.625895 1.9690e-05
11:123174942 T C 0.029423 -6.5022e-05
11:123175815 C T 0.795443 2.6533e-05
11:123177224 T C 0.042078 1.3063e-04
11:123177517 G C 0.046469 -2.1449e-05
11:123183904 C T 0.153878 -3.0391e-05
11:123186602 G T 1.915542 -1.6492e-04
11:123187779 G T 0.661582 5.8022e-05
11:123189820 C T 0.477538 2.8054e-05
11:123192609 T C 0.139311 2.9445e-06
11:123194520 C A 0.520242 6.0956e-05
11:123195602 T G 0.116318 9.7117e-06
11:123196995 A G 0.052571 -4.3792e-06
11:123202421 C G 0.065003 -1.8897e-06
11:123206593 A G 0.168169 -1.8202e-05
11:123212543 A G 0.060478 -5.4564e-05
11:123215886 G A 0.040991 1.0978e-04
11:123218421 C T 0.031091 9.5884e-07
11:123219545 A G 0.034918 2.8716e-06
11:123223274 T C 0.040182 -5.8417e-05
11:123227693 T C 0.034863 -1.9915e-05
11:123230541 G A 1.810046 -5.4123e-05
11:123239522 A G 0.063198 3.4534e-05
11:123243942 G A 0.423457 -2.3541e-05
11:123244799 C T 0.122102 -1.2494e-05
11:123246154 A G 0.637326 -5.2898e-06
11:123248157 G A 0.036158 -4.3004e-06
11:123250548 T C 0.049245 -6.4647e-05
11:123258202 T G 0.023597 3.2329e-05
11:123263802 G A 0.173541 9.3908e-06
11:123264115 G C 0.037414 -1.0780e-04
11:123264642 A C 0.548529 1.2909e-05
11:123264762 A G 1.946718 3.3573e-05
11:123271746 C T 0.819234 4.5135e-05
11:123273468 A G 0.029316 -1.4771e-04
11:123282195 A G 0.218270 -3.3584e-06
11:123283795 C T 0.385810 6.9031e-05
11:123286319 C T 0.254162 -2.6080e-05
11:123286934 A G 0.053993 -1.9797e-05
11:123288281 A G 0.267651 1.8067e-05
11:123293350 G A 0.376313 1.9128e-05
11:123295313 C G 0.198406 -1.2659e-04
11:123295414 A G 0.039728 3.0774e-05
11:123297000 T C 0.262607 -2.6874e-05
11:123297213 T C 0.054720 1.4623e-05
11:123300771 C G 0.079615 -3.6747e-05
11:123302425 C T 0.035522 2.0400e-04
11:123305966 G T 0.967036 -1.6450e-05
11:123308271 A C 0.306357 -9.4878e-05
11:123309473 G A 0.726347 8.7010e-06
11:123312063 G A 1.268521 2.8294e-06
11:123312936 G A 0.078982 8.3974e-05
11:123318063 A G 1.239485 3.1201e-05
11:123318348 G A 0.312131 9.2726e-06
11:123320804 A G 0.693445 2.5505e-05
11:123323851 A G 0.322842 -1.2566e-05
11:123326953 C T 0.456255 -3.4772e-05
11:123328203 A G 0.297132 2.8971e-05
11:123329504 T C 0.114276 2.8287e-05
11:123329521 G A 1.956293 -1.8141e-05
11:123329784 T G 0.047592 5.4559e-05
11:123330467 A G 0.447579 -2.8954e-05
11:123331630 T C 0.024820 -1.4793e-05
11:123331791 T G 0.044882 8.3118e-05
11:123331847 A G 0.125510 -1.2272e-05
11:123338245 G A 0.561755 7.1844e-06
11:123339759 T C 0.257914 4.2516e-05
11:123342342 A G 1.312238 -5.2549e-06
11:123347191 A G 0.060059 8.4062e-05
11:123347461 A G 0.207436 -1.1059e-04
11:123347708 G T 0.210838 -9.3901e-05
11:123351341 C T 1.432078 -7.4426e-05
11:123351616 T C 0.187949 4.0249e-05
11:123355797 G A 1.963274 2.0911e-05
11:123357380 T C 0.022302 1.1093e-05
11:123359212 T C 0.640079 1.3259e-05
11:123359606 T C 0.126130 3.2124e-05
11:123361397 A G 0.388533 1.5595e-05
11:123362029 T C 0.102842 1.9239e-05
11:123374783 T C 0.058712 1.2634e-05
11:123382247 A C 0.102128 -7.1411e-05
11:123385425 T G 0.398319 6.5936e-05
11:123386390 A G 0.267125 -6.5125e-05
11:123389614 G A 1.937542 6.1797e-05
11:123390273 G A 0.728227 2.0551e-05
11:123390969 G A 0.403324 4.2206e-05
11:123391035 T G 0.066888 -1.2831e-04
11:123394388 G A 0.073747 3.4786e-05
11:123395348 G A 0.270858 -1.2543e-05
11:123395987 T C 0.667531 3.5671e-05
11:123397252 A G 0.052513 -3.9652e-05
11:123397869 A G 1.272926 5.1159e-06
11:123398941 G T 0.515159 -3.5809e-05
11:123402071 A G 0.060958 -6.0205e-06
11:123403522 G A 0.594800 -3.4191e-05
11:123407431 T C 1.803729 -1.1897e-05
11:123409059 G A 0.049335 -2.3067e-05
11:123414627 C T 0.179646 1.0281e-05
11:123414873 T C 0.030637 -1.5480e-05
11:123415164 A G 0.159243 1.0259e-05
11:123415206 T G 0.231357 -9.1003e-05
11:123417066 T C 0.540957 -1.1709e-05
11:123418572 C T 0.038082 -9.8879e-06
11:123418749 G A 1.319788 4.6875e-06
11:123420825 C T 0.210013 -7.6438e-05
11:123420842 T C 0.201999 -1.7418e-04
11:123424434 T C 0.027803 -2.9798e-05
11:123428612 T C 0.097110 -3.6768e-05
11:123429425 C T 0.771022 3.1098e-05
11:123437978 C T 0.311683 1.2142e-05
11:123438030 A C 1.099761 -1.6947e-05
11:123439412 T G 0.244574 -1.3019e-04
11:123442566 A G 0.941625 4.7388e-05
11:123444860 A G 0.696142 9.5532e-06
11:123447713 A G 0.671312 -4.2574e-04
11:123448893 C T 0.439494 5.9819e-06
11:123453448 C T 1.124283 -2.5634e-05
11:123459430 T A 0.669810 -6.7541e-05
11:123464634 A G 0.041406 -5.3547e-05
11:123464786 A G 0.067443 9.7343e-05
11:123467227 T C 1.763712 -1.8168e-05
11:123468933 G A 1.693861 -2.5457e-05
11:123475314 A G 0.070258 1.8238e-05
11:123476581 C T 0.029270 -3.0429e-05
11:123480981 C T 0.671209 -5.9572e-05
11:123481895 T C 0.229014 3.0958e-05
11:123482705 A G 0.115312 1.3197e-05
11:123483397 A G 0.069556 -9.5558e-05
11:123486294 A G 0.076538 3.2171e-07
11:123487591 G A 0.893922 -1.5323e-05
11:123490413 T C 0.703316 2.6941e-05
11:123490542 A G 0.043837 -1.6919e-05
11:123494070 T C 0.105292 5.2583e-05
11:123498206 A G 0.027777 -2.7766e-05
11:123500759 T C 0.378805 2.6978e-05
11:123500895 C T 0.021698 4.2359e-05
11:123502821 G A 0.195719 -9.2231e-06
11:123505525 A G 1.098093 -5.5275e-06
11:123508764 A G 0.052260 1.1781e-05
11:123509994 C T 0.147240 -1.9239e-05
11:123511529 A C 0.108103 -7.3896e-06
11:123512757 C T 0.557283 -3.5507e-05
11:123514679 C G 0.175998 2.8736e-05
11:123515177 G T 0.125682 1.0066e-04
11:123519652 T C 0.319067 -9.7578e-06
11:123523421 C T 0.571992 -3.1072e-05
11:123526296 A G 0.261286 8.5343e-06
11:123527229 A G 0.072698 -6.7576e-05
11:123537272 C T 0.685798 1.4903e-05
11:123544218 T G 1.090206 6.1238e-05
11:123546995 G A 0.042276 2.5329e-05
11:123548302 A G 0.701767 -1.1974e-06
11:123556694 A G 0.392629 9.5928e-05
11:123559141 T C 0.043405 6.3653e-06
11:123560639 T C 0.117934 -3.4122e-05
11:123562563 A G 0.137620 7.4495e-05
11:123563470 A C 0.584966 1.5677e-05
11:123568404 T G 0.099138 5.2115e-05
11:123569635 A C 0.093939 -3.0071e-06
11:123569684 A G 0.055772 -6.8244e-05
11:123571670 C A 0.089833 5.1322e-06
11:123587101 T C 0.724916 4.6226e-06
11:123593222 C T 0.354034 2.0758e-05
11:123595927 T C 0.031214 -2.0162e-05
11:123598898 C T 0.021873 -4.9176e-05
11:123600475 G A 1.382314 -3.4356e-05
11:123614642 T C 1.113861 1.3270e-05
11:123624658 T G 0.306701 4.2098e-05
11:123624673 A G 0.025077 1.8563e-05
11:123625998 C T 0.607767 -2.6029e-05
11:123628716 G A 0.043341 -2.7537e-06
11:123630914 C G 0.030958 -1.4149e-05
11:123632751 C T 0.073841 -2.9378e-05
11:123655326 T A 0.042260 -3.8918e-05
11:123666059 G A 0.053977 5.9811e-05
11:123671819 A G 0.070258 -3.8390e-04
11:123676231 T G 0.613519 1.6282e-05
11:123676777 T C 0.058858 1.4534e-04
11:123677614 G A 1.793129 2.2282e-04
11:123678538 C T 0.039942 1.5680e-05
11:123681988 T C 0.047255 -5.8416e-05
11:123693806 A G 1.130966 -2.7546e-06
11:123706316 C T 0.048034 -8.3531e-05
11:123709470 C T 0.658264 1.1313e-05
11:123712700 G A 0.040711 5.8424e-05
11:123714860 A G 0.431166 5.9500e-07
11:123716249 C T 0.924114 -6.3975e-06
11:123716340 C G 0.435022 -4.8487e-05
11:123733108 A G 1.581502 9.0494e-07
11:123757695 T C 0.021367 1.3006e-05
11:123762718 G T 0.255733 -1.0546e-06
11:123775313 C T 1.368977 -3.8307e-06
11:123777412 G A 0.382875 -3.6479e-05
11:123777736 C T 0.662552 1.3827e-05
11:123778031 A G 1.368185 -7.8589e-06
11:123782042 C T 1.562719 -6.7525e-06
11:123782690 A G 0.039725 -2.2733e-05
11:123793708 T C 0.329434 3.4988e-05
11:123795372 T G 0.991262 3.7408e-05
11:123810492 C A 0.052367 -2.7837e-05
11:123814439 G A 0.027926 -1.5707e-05
11:123821264 T C 0.865506 -1.3189e-05
11:123835799 T C 0.281777 -8.0567e-05
11:123847473 G A 0.329411 2.1098e-05
11:123848064 A G 0.037333 5.3714e-06
11:123848212 T C 0.500144 2.6583e-05
11:123860844 A G 0.658482 3.2203e-05
11:123864112 C A 1.162661 7.0923e-05
11:123864430 G A 0.135004 -2.7086e-05
11:123864948 A G 0.097674 -3.3199e-05
11:123865235 T C 0.026962 3.4639e-06
11:123866982 A G 0.047953 -6.1292e-06
11:123867819 G T 1.671647 1.7966e-06
11:123871094 A C 1.140616 -3.0522e-05
11:123871828 T C 0.120398 1.1390e-04
11:123872869 C T 0.480352 -6.8750e-05
11:123877240 A G 1.881251 -1.7587e-06
11:123886080 A G 0.067856 -1.8931e-05
11:123886984 G A 0.907217 -1.7780e-05
11:123887184 G T 1.529684 4.3771e-06
11:123892506 G A 0.904331 -1.0153e-05
11:123894234 G A 0.627196 1.7221e-05
11:123894339 T C 0.040478 -1.4775e-05
11:123899276 G A 0.024856 1.3348e-06
11:123901175 A C 0.065473 -2.4074e-06
11:123902401 T C 0.169136 7.8319e-06
11:123903316 C T 0.068865 -1.8734e-05
11:123903531 C T 0.168289 -4.1751e-05
11:123905962 G A 1.538120 1.3383e-05
11:123909695 C G 1.529493 9.5173e-06
11:123910740 T C 0.863500 1.0282e-05
11:123919128 G A 0.611870 1.5792e-05
11:123920645 C G 0.889047 9.9480e-06
11:123922285 G A 0.027560 -2.4638e-05
11:123923196 G A 0.642698 4.2133e-05
11:123923655 C G 0.045476 -5.8286e-05
11:123925974 T C 0.688515 6.8601e-06
11:123937568 A C 0.525711 2.4980e-05
11:123937571 A G 0.096571 -5.9802e-05
11:123944710 C T 0.219267 -3.2931e-06
11:123947587 G A 1.552917 -1.9773e-06
11:123956887 T C 0.077259 5.2903e-05
11:123958199 T C 0.712426 -9.4996e-06
11:123962800 A G 1.832139 1.6350e-06
11:123965013 G A 0.417952 -4.9942e-06
11:123966117 G A 1.339006 -9.4757e-06
11:123971316 G A 0.033201 1.3222e-05
11:123973977 T G 0.131589 -4.7103e-05
11:123974449 G A 0.156127 3.0324e-05
11:123980567 C T 0.549373 -3.4084e-05
11:123982987 T C 0.072078 3.2330e-05
11:123983527 A G 0.039842 -1.1037e-04
11:123984040 A G 0.412285 -3.8157e-06
11:123985484 A G 1.234603 -3.1183e-05
11:123990515 A G 0.038959 7.7233e-05
11:123994008 C T 0.223597 9.0684e-05
11:123994657 C T 0.075665 5.4416e-05
11:124003262 T C 0.025755 2.2885e-05
11:124005286 G A 1.195865 2.2537e-06
11:124009489 C T 0.211195 -1.1728e-04
11:124011822 G A 0.196264 3.6758e-05
11:124013103 A G 0.057843 -8.0204e-05
11:124016058 T C 0.053841 -7.9852e-05
11:124017493 A G 0.447816 8.6838e-05
11:124028119 G A 0.765923 2.9834e-05
11:124037445 T C 0.034015 4.2133e-05
11:124039447 T C 0.044493 -4.6326e-05
11:124044102 C A 0.125484 2.2150e-05
11:124044291 G A 1.349860 2.6692e-05
11:124056088 G A 0.059741 -2.6376e-05
11:124056566 A G 0.767594 2.1951e-05
11:124056581 G A 0.272250 -4.4091e-05
11:124056787 A G 1.040238 -4.0799e-06
11:124061844 A G 0.042143 -4.6824e-05
11:124064922 A G 0.224002 -1.7163e-04
11:124074071 C T 0.771561 1.5870e-05
11:124085462 A G 1.352891 1.9886e-05
11:124095525 C T 0.699810 -4.1645e-07
11:124095647 C A 1.009432 3.2696e-05
11:124135438 A G 1.076486 5.9165e-05
11:124135516 C A 0.033490 -1.6099e-05
11:124136439 T G 0.049462 1.0385e-04
11:124146251 C T 0.052766 1.2297e-05
11:124173813 G A 0.035421 -1.8255e-05
11:124180282 C A 0.767211 1.2443e-05
11:124180359 C A 0.046301 -5.5417e-05
11:124181111 A G 1.051182 -9.6404e-06
11:124181759 A G 0.273558 -5.1126e-05
11:124182799 T G 0.063338 -5.5776e-06
11:124189729 T C 0.273412 -4.9462e-05
11:124190340 T C 0.780146 1.8150e-05
11:124190407 A C 0.056823 1.3230e-05
11:124198386 C G 0.062844 5.1010e-06
11:124203931 A G 0.033697 3.2392e-05
11:124205486 C A 1.418313 -9.6474e-06
11:124214361 A G 0.023668 3.3482e-05
11:124222789 A G 0.091180 1.0041e-05
11:124225757 A G 0.020870 -6.6753e-05
11:124229643 G A 0.038121 1.6155e-05
11:124229840 A G 1.691972 -6.8961e-05
11:124230820 C T 0.109184 -7.5277e-05
11:124245353 A G 0.639945 -2.2734e-05
11:124252963 T A 0.023788 -8.3258e-06
11:124258314 T C 0.638271 -2.1874e-05
11:124266906 T C 0.593032 -4.3331e-05
11:124274787 C T 0.066320 3.9458e-06
11:124276910 A G 0.046697 6.7023e-05
11:124286414 T C 0.234256 -4.8184e-05
11:124289575 C G 0.245713 -5.6828e-06
11:124290236 A C 0.040458 1.9122e-05
11:124293072 C T 1.033990 -5.2734e-06
11:124293632 T C 0.202246 -1.5593e-05
11:124294349 A C 0.202175 -1.1640e-05
11:124294967 T C 0.437115 -4.8337e-05
11:124299992 A G 0.597192 3.1898e-05
11:124306477 G T 0.041185 2.0146e-05
11:124334893 C G 0.078352 2.5381e-05
11:124338097 T G 0.090771 -2.9830e-05
11:124338222 T C 1.109145 -4.0954e-05
11:124342556 T C 0.043009 -8.3913e-05
11:124350434 C T 0.143410 -4.7309e-05
11:124362487 G A 0.062815 -6.3060e-05
11:124379503 T C 0.228443 -3.6987e-05
11:124380782 T G 0.023022 -8.4639e-06
11:124400436 G A 0.041857 1.1139e-05
11:124406852 G A 0.041539 2.0763e-05
11:124410864 A G 0.058871 4.9688e-06
11:124412838 T C 0.121755 1.3951e-05
11:124415580 C T 0.043311 1.9200e-05
11:124418306 A G 1.946974 1.6677e-05
11:124422334 A G 0.122667 1.7194e-05
11:124428470 A C 0.331703 1.5369e-05
11:124432724 C G 0.398640 4.3897e-05
11:124433714 A C 0.209611 7.1821e-06
11:124435580 A G 0.770282 -3.4083e-06
11:124439147 A G 0.729830 4.5472e-05
11:124439514 T C 1.500411 4.8813e-05
11:124440362 G C 0.697304 9.8833e-07
11:124440617 T C 1.499719 5.1277e-05
11:124442599 A G 0.052873 -1.9581e-05
11:124445031 A G 0.027939 2.6140e-05
11:124447236 C T 0.074432 -3.2680e-05
11:124449980 G T 0.844451 5.7265e-06
11:124450132 T C 1.698178 9.3340e-06
11:124452963 T C 0.164621 -6.7034e-05
11:124454002 C A 1.875762 -6.2564e-05
11:124455088 T G 1.186056 -1.1814e-05
11:124458827 A G 0.023071 1.4352e-05
11:124460485 A G 0.717120 -5.8782e-06
11:124463389 C T 0.051848 3.9874e-05
11:124466030 T C 0.028183 4.0469e-05
11:124482977 C G 0.022857 -8.7062e-06
11:124483535 T C 0.040491 -8.7542e-06
11:124489274 G A 0.039757 -4.2863e-05
11:124489567 C T 0.073636 1.0344e-05
11:124490385 C T 0.050806 -2.6161e-05
11:124493411 A G 0.148185 3.0852e-05
11:124494676 C T 1.099375 1.0340e-05
11:124499866 A G 0.048410 3.4559e-05
11:124500024 C G 0.199526 8.7705e-05
11:124500761 G A 0.197673 -3.4829e-05
11:124508701 A G 0.035337 6.3512e-06
11:124509525 C T 0.102270 -3.9136e-05
11:124512372 C T 0.039702 2.5002e-06
11:124521133 C T 0.053578 5.6037e-05
11:124527200 T C 0.089125 2.3778e-04
11:124530664 C T 0.118986 1.3308e-06
11:124537995 C T 1.734309 -3.1376e-05
11:124573594 T C 0.035901 2.2444e-05
11:124576986 A G 0.098522 6.5350e-05
11:124578282 G A 0.906772 1.7123e-05
11:124580689 A G 0.410867 -1.4273e-04
11:124584312 G C 0.959133 8.0369e-06
11:124592094 T C 0.049167 -3.3948e-05
11:124592879 G A 0.430387 -9.5745e-05
11:124593946 A G 0.025031 -1.1199e-05
11:124596996 A G 0.222159 1.0907e-06
11:124597824 C T 0.120742 -4.8989e-06
11:124600758 G A 0.472990 5.5340e-05
11:124601378 T C 0.041030 -7.5654e-05
11:124602074 T C 1.117113 -1.8009e-05
11:124606285 C T 0.335987 3.2379e-05
11:124606612 T G 0.152804 6.2049e-05
11:124618346 G A 0.058209 4.1742e-05
11:124624150 A G 0.175261 1.9728e-05
11:124625658 T C 0.447145 -6.4897e-05
11:124627479 G A 0.297950 5.3067e-05
11:124633680 T C 0.040410 -7.0767e-05
11:124643939 C A 0.377293 8.8810e-07
11:124648487 T C 0.302858 -4.2732e-06
11:124655628 A G 0.143173 -5.9190e-06
11:124657596 G A 0.222954 3.4457e-05
11:124659708 G A 0.051134 6.4807e-06
11:124660184 C A 0.732423 6.2158e-06
11:124669023 A G 0.092650 -8.1617e-05
11:124670798 T C 0.036219 1.3965e-05
11:124671694 C G 0.509518 -3.2657e-05
11:124674924 G A 0.180928 4.6917e-05
11:124680673 C T 0.030848 -2.1250e-05
11:124682271 C A 0.026187 3.8539e-05
11:124682413 C T 0.028628 1.8695e-04
11:124682568 C T 0.045587 -1.9903e-05
11:124683004 C G 0.410422 5.7512e-06
11:124684374 G A 0.044003 -2.8405e-05
11:124687618 C T 1.373125 5.5457e-05
11:124689950 G T 0.466755 1.0135e-04
11:124690931 T C 0.195349 -6.8349e-05
11:124697216 T C 0.137393 -5.3156e-05
11:124697855 A G 0.384394 7.6774e-05
11:124697902 G A 0.793989 6.0832e-06
11:124699080 T G 0.029491 1.7733e-05
11:124699612 C T 0.040471 2.4683e-05
11:124699647 C A 0.047109 -9.6985e-05
11:124704982 A G 0.200974 1.7194e-04
11:124705053 G A 0.646865 -5.4371e-05
11:124708194 T G 0.093393 -5.6308e-05
11:124709852 A G 0.468268 2.0121e-04
11:124710384 T G 0.023551 -1.3263e-05
11:124710972 T C 0.039786 1.2435e-04
11:124713965 G A 1.012327 9.5535e-05
11:124715093 A C 0.382749 -1.4213e-06
11:124715569 A G 0.098661 -3.0304e-07
11:124717520 T C 0.142596 -1.6996e-05
11:124718519 A C 0.958828 7.9955e-05
11:124721003 A G 1.223460 6.0621e-05
11:124722391 G C 0.043379 -1.0959e-04
11:124722422 A G 0.133254 -3.2175e-05
11:124724934 G A 0.738594 2.1547e-04
11:124734116 C T 0.031902 -1.2323e-05
11:124737216 C T 0.141408 7.9045e-05
11:124738367 T C 0.477197 -3.1362e-05
11:124739988 C T 1.407254 1.3784e-05
11:124741488 C A 0.039728 -7.7821e-06
11:124742365 A G 0.234097 -4.4662e-05
11:124745346 A G 0.128759 -2.6250e-04
11:124749145 A G 0.023837 -6.3245e-05
11:124751881 T C 0.280037 -4.4483e-05
11:124753223 T C 0.324001 1.0219e-04
11:124759342 C T 1.808199 -4.2492e-05
11:124762165 G A 0.183067 -6.2231e-05
11:124762486 A G 0.289518 -1.5704e-04
11:124767290 T C 0.120563 -4.4754e-05
11:124767686 T G 0.066681 9.1935e-05
11:124770079 A G 0.048618 -2.6136e-05
11:124771763 G A 0.799948 1.4671e-04
11:124781713 G A 0.161275 -2.3588e-04
11:124788805 G C 0.082747 3.3001e-05
11:124789755 C T 1.420834 -2.0515e-05
11:124789828 T A 0.193437 4.8672e-05
11:124792956 G C 0.041578 -8.1878e-06
11:124793682 C T 1.395521 -1.2642e-05
11:124793716 A G 0.561970 3.6580e-06
11:124794712 T C 0.046473 1.7382e-04
11:124805984 G A 0.098281 -8.5090e-05
11:124809939 C T 0.029997 1.6574e-05
11:124810560 C T 0.109745 -1.1107e-05
11:124814951 G A 0.388182 1.7046e-06
11:124820878 G A 0.105484 -1.2632e-05
11:124822983 C G 0.078667 9.8634e-05
11:124823305 C A 1.222269 -9.1668e-06
11:124823648 C T 0.333563 -3.5576e-05
11:124824066 T C 1.095863 -7.7290e-06
11:124825636 C T 1.535864 -3.4607e-05
11:124838993 T G 0.031059 -5.6119e-05
11:124855162 A G 0.214126 3.7599e-06
11:124857708 A G 0.383576 6.0118e-05
11:124861377 G A 0.085886 2.3844e-05
11:124864076 G T 0.061306 -1.6129e-05
11:124885440 G A 0.044382 -2.9393e-06
11:124901473 G A 0.085909 -4.3786e-06
11:124907000 C G 0.063110 -5.1344e-05
11:124908352 C T 0.297025 8.4575e-05
11:124910805 T G 0.714877 1.1704e-05
11:124913758 C T 0.040436 1.8970e-05
11:124923568 G A 0.081942 -7.4420e-05
11:124928263 G A 0.105779 1.4314e-05
11:124930033 A G 1.827264 2.3377e-05
11:124931559 T G 0.046622 2.1022e-04
11:124940330 A G 0.387150 6.8986e-05
11:124942698 T C 0.298109 1.0883e-04
11:124945085 G A 1.505889 1.3446e-04
11:124945152 G A 0.051523 -1.6632e-05
11:124945546 T C 0.110261 3.6530e-05
11:124946758 G A 0.183521 -1.2977e-04
11:124947396 G A 0.711423 3.1813e-05
11:124948066 A G 0.570357 -2.2710e-03
11:124949044 T C 0.386605 -5.2377e-05
11:124950117 T C 0.103549 2.9811e-05
11:124953354 T C 0.408854 2.0626e-05
11:124954652 C G 1.439657 -4.7551e-05
11:124956298 T C 0.175212 -6.6509e-06
11:124960953 C T 0.222681 1.1102e-05
11:124962245 G A 1.857511 1.7513e-05
11:124963623 C T 1.441461 2.0794e-05
11:124967083 A C 0.043610 5.2854e-05
11:124967155 T G 0.620617 -8.4472e-06
11:124967678 G A 0.893448 1.2472e-05
11:124970976 T C 0.072049 -3.9690e-05
11:124974588 T C 0.480511 -2.3369e-05
11:124977280 C T 0.916370 1.8849e-05
11:124980520 G T 1.018744 4.4742e-05
11:124982148 G A 0.040848 2.3984e-04
11:124982566 G T 0.357750 -5.0041e-05
11:124983982 A G 0.434840 5.8564e-05
11:124984629 T G 0.060199 3.3787e-05
11:124989294 T C 0.131047 -1.1035e-04
11:124989362 G C 0.270725 -6.2260e-05
11:124990170 C T 0.980253 -6.7474e-05
11:124997023 A G 0.068385 -7.0042e-05
11:124997311 T C 0.146426 -1.5718e-04
11:124998569 T C 0.043876 -1.1680e-04
11:125003004 G A 0.402441 7.6716e-06
11:125009543 A G 0.139963 1.0311e-04
11:125012664 A G 0.487736 -4.3322e-05
11:125019466 G C 0.693513 3.5647e-05
11:125020313 A G 0.351599 -2.2363e-05
11:125020865 A C 0.066960 -8.4601e-05
11:125025132 T C 0.046628 -3.4912e-06
11:125027848 C T 0.148136 2.4774e-05
11:125030278 G A 0.598478 1.9446e-06
11:125030835 T C 0.074818 -1.1592e-04
11:125038049 A G 0.064441 -5.1358e-05
11:125045054 A G 0.714221 -1.8115e-05
11:125046860 T C 0.575770 7.0779e-05
11:125052330 G A 0.039209 7.3308e-06
11:125052626 G A 0.886723 1.8541e-05
11:125052718 G A 0.581960 -1.5634e-05
11:125059432 G A 0.027462 6.0599e-05
11:125060399 C G 0.025304 -3.1644e-05
11:125067973 T G 0.056986 4.6096e-05
11:125068193 T G 0.481231 2.9866e-05
11:125073825 C T 0.381746 -5.3619e-05
11:125074999 C T 0.039627 -6.4662e-06
11:125088314 T C 0.037495 5.6082e-05
11:125091482 T G 0.032983 -3.5361e-05
11:125095221 T C 1.444181 8.7446e-05
11:125096492 T C 0.044983 -6.2360e-05
11:125107290 T C 0.306185 -3.0493e-05
11:125108898 T G 0.053886 -2.8992e-05
11:125113503 A G 0.668560 3.3464e-05
11:125117403 A C 0.040929 -1.6684e-04
11:125122386 G T 0.139227 -5.6516e-05
11:125122508 T C 0.070816 6.9051e-05
11:125123812 A C 1.143332 3.1551e-06
11:125140514 G A 1.007975 -4.7279e-05
11:125143775 G A 0.071874 5.2399e-05
11:125153975 A G 0.020218 -3.9715e-05
11:125165779 G A 0.100560 -4.3258e-05
11:125167579 A G 0.059735 2.3956e-06
11:125169468 G T 0.276486 -1.1697e-05
11:125170639 G A 0.351421 -2.6802e-05
11:125172383 A C 0.215096 -3.6159e-05
11:125172593 G A 0.452153 -1.4651e-05
11:125176880 T C 0.031730 1.5956e-05
11:125178403 T C 0.345630 -2.1391e-05
11:125179853 G A 0.345306 -2.0655e-05
11:125182138 A G 0.272280 -2.4414e-05
11:125182960 C T 0.765550 -3.0423e-06
11:125183014 C T 0.056405 -1.0094e-05
11:125183118 T C 0.356646 8.8892e-06
11:125183480 A G 0.025791 5.7479e-06
11:125184188 C A 0.088716 7.2316e-06
11:125184211 A C 0.047437 4.5717e-05
11:125192514 A G 0.045184 1.8142e-06
11:125192927 C T 0.117344 -3.0666e-05
11:125200221 A G 0.075425 -8.2969e-06
11:125201303 G A 0.204417 -1.7479e-05
11:125204796 G A 0.231088 -1.2725e-05
11:125207714 T C 0.072471 -4.5335e-05
11:125220225 C T 0.061231 1.6406e-05
11:125220389 C A 0.134536 -2.7717e-05
11:125222132 T C 0.038469 1.2724e-04
11:125223664 G A 0.051672 -1.0643e-05
11:125227232 A C 0.105886 2.3556e-05
11:125228526 G A 1.937617 1.1311e-05
11:125230244 C A 0.075607 -4.4432e-05
11:125233590 G A 0.316273 -1.1701e-04
11:125235011 G A 0.085730 -2.1806e-05
11:125238932 G A 0.097467 -9.0923e-06
11:125241046 A G 1.161392 2.2060e-05
11:125241666 C T 0.418618 2.4941e-06
11:125250988 G T 0.062650 3.1303e-05
11:125251941 T C 1.337974 -9.4545e-05
11:125252060 G A 0.095678 -6.5613e-08
11:125253551 C T 1.292111 -6.7139e-06
11:125253757 G A 0.308476 -4.6056e-05
11:125257361 A G 0.090466 -5.5242e-05
11:125257669 A G 0.254081 1.8210e-04
11:125259964 T G 0.077882 -1.9075e-05
11:125261358 T C 0.472403 1.8415e-05
11:125261490 C A 0.077106 2.0205e-06
11:125262226 T C 0.169798 1.6576e-05
11:125265142 G A 0.255733 9.6680e-05
11:125267266 G A 0.589042 6.9188e-05
11:125269340 A G 0.226453 -5.3622e-08
11:125269345 A G 0.062656 -7.4559e-06
11:125272420 A G 0.029780 1.3631e-05
11:125276075 A G 0.916831 2.9675e-05
11:125277494 T C 0.246271 1.4419e-05
11:125281630 T C 0.059848 5.9409e-05
11:125282958 A G 0.184586 4.7314e-05
11:125283563 C T 0.291316 9.6568e-05
11:125287500 T G 1.686869 -1.2196e-04
11:125289280 G A 0.146922 -7.1638e-07
11:125291130 A G 0.100154 3.9193e-06
11:125291645 G A 1.051221 4.5417e-05
11:125293248 G T 0.047391 -2.6376e-05
11:125303807 G A 0.247128 -2.5453e-05
11:125304009 G A 0.590156 6.9956e-06
11:125317895 A G 0.033821 4.2404e-05
11:125322254 G C 0.037527 -6.6055e-05
11:125323542 C T 0.296876 -6.2599e-05
11:125326026 T C 0.793450 -4.2138e-05
11:125349958 T C 0.057304 -8.8163e-05
11:125351472 T A 0.380318 2.3871e-04
11:125352324 G T 0.108622 -3.7923e-05
11:125357776 T C 0.392321 1.7864e-04
11:125365285 C T 0.375342 3.6173e-04
11:125365418 A C 0.043542 -4.3471e-05
11:125383747 A G 0.055502 1.1998e-05
11:125385680 T G 0.133004 4.7487e-05
11:125417690 A G 0.167150 1.0758e-04
11:125445580 G A 0.029553 -8.6038e-05
11:125452313 G A 0.677882 -2.8595e-06
11:125453301 A G 0.081845 2.0946e-06
11:125458606 G A 0.092601 -5.8004e-05
11:125461788 T C 1.763226 -1.9861e-04
11:125464841 G A 1.761427 -2.3048e-04
11:125466676 T G 0.134225 5.0383e-06
11:125472442 T C 0.131946 3.6586e-06
11:125473721 C T 0.131070 2.6506e-06
11:125478666 T C 0.051260 6.0162e-05
11:125479833 A C 0.578731 -2.8238e-05
11:125482982 C T 0.063020 5.8265e-06
11:125491575 G A 0.033730 -7.4453e-05
11:125495022 T C 0.291572 1.0316e-05
11:125495746 G C 0.132839 1.9821e-06
11:125525195 G A 1.922861 5.2149e-05
11:125533828 G T 0.588299 -2.3642e-05
11:125539202 C A 0.294159 4.6610e-05
11:125547869 T C 0.131823 -9.5742e-07
11:125550211 T G 0.089093 -9.3776e-05
11:125568845 A G 0.254308 -1.1613e-06
11:125570178 C T 0.051137 -1.4177e-05
11:125588945 T C 0.043704 7.9465e-05
11:125593334 T C 1.189792 3.8245e-05
11:125601979 C T 0.378682 8.2661e-06
11:125607249 A G 0.141330 7.9713e-04
11:125617606 A G 0.716165 -6.0170e-05
11:125617610 G A 0.550580 -3.2022e-05
11:125617763 G C 0.094081 2.8936e-05
11:125636714 A G 1.901861 5.4325e-06
11:125640876 T C 0.895905 -8.2030e-05
11:125646223 G A 0.772229 1.3633e-05
11:125648216 T C 1.523037 -8.2002e-06
11:125659371 A G 0.125922 1.5470e-05
11:125661054 C T 0.272828 2.2070e-06
11:125668862 C T 0.054746 2.5091e-04
11:125674234 G A 0.340772 1.4868e-05
11:125695732 T C 0.046739 -2.6648e-05
11:125700430 A C 1.775965 -8.7961e-06
11:125706441 T C 0.041468 -1.6996e-04
11:125707761 C A 1.182265 -1.6019e-05
11:125708293 G T 0.253224 5.6225e-06
11:125725074 A G 0.025460 -3.3591e-05
11:125744572 T C 1.775641 -6.1402e-06
11:125760995 T C 0.409163 -5.5260e-05
11:125763746 G C 1.014379 -8.5587e-06
11:125765528 A G 0.079057 6.2664e-06
11:125766044 A C 1.351664 -8.5296e-06
11:125766204 C G 1.759772 -1.2678e-04
11:125769354 C T 0.469608 -8.8715e-05
11:125772999 C T 1.215726 -2.9557e-04
11:125773768 C T 0.033594 -8.4630e-05
11:125780105 C A 0.901524 4.1264e-06
11:125784895 T G 0.054538 -3.3976e-05
11:125785765 C T 0.298849 -8.6103e-05
11:125795750 C A 0.093257 -1.4425e-04
11:125798185 C A 0.089028 -8.0618e-06
11:125802302 T C 0.287960 -1.1180e-05
11:125805409 A G 0.049936 1.7761e-05
11:125809627 C T 1.408991 -1.1389e-05
11:125810360 A G 0.097564 4.1798e-05
11:125812289 A G 1.205738 -1.0352e-07
11:125819277 A G 0.030883 -1.7612e-05
11:125819468 T C 0.041919 -2.0160e-04
11:125823086 T C 0.597300 -3.0476e-06
11:125827072 A G 0.381340 -5.9279e-06
11:125828007 C T 1.069498 -2.6109e-05
11:125830559 G A 0.084429 1.5437e-05
11:125830697 C T 0.637654 1.1031e-05
11:125830970 T A 1.364192 -1.4730e-05
11:125831407 C T 0.028235 -5.0253e-05
11:125837405 C T 0.042325 -1.1196e-06
11:125844966 C G 0.204145 -1.9432e-05
11:125848261 T C 0.724231 1.4942e-05
11:125849462 G A 1.142096 1.9541e-05
11:125853316 C T 0.022626 -4.2249e-05
11:125856825 T C 0.532446 1.1225e-05
11:125864206 C T 0.022532 -3.6946e-05
11:125868261 G A 0.093494 -5.5456e-06
11:125871715 A G 0.394310 1.5211e-05
11:125872871 A G 0.513673 -3.6151e-05
11:125873102 A G 1.072559 -2.6156e-05
11:125875834 T C 0.052532 -5.3138e-05
11:125876885 C T 0.352547 6.5211e-05
11:125879341 G T 0.023343 -3.0652e-05
11:125881102 C T 0.519090 5.8642e-05
11:125889114 A G 0.065097 -3.4968e-05
11:125889526 T C 0.166319 2.1622e-04
11:125891162 G A 0.091683 -1.9321e-05
11:125891269 T C 1.112722 -7.5542e-06
11:125891594 A G 0.218952 -1.0656e-04
11:125892207 C T 0.437394 2.8081e-05
11:125893275 T C 0.384148 6.4978e-06
11:125894346 A C 0.144241 -1.9941e-05
11:125894540 G C 0.138730 -4.6162e-05
11:125905258 T C 1.694432 -3.6606e-05
11:125908185 C G 0.182217 -2.4069e-05
11:125909581 A C 0.057404 1.7177e-05
11:125917325 A G 0.320593 -1.3764e-05
11:125924669 C T 0.334803 1.2523e-05
11:125927001 A G 0.020890 1.9973e-05
11:125934468 T G 0.026846 -1.2441e-05
11:125942228 T C 0.362797 2.4263e-05
11:125942704 T C 0.037693 -1.7590e-05
11:125948528 T G 1.302907 1.8732e-05
11:125948846 A G 0.702962 -3.5448e-05
11:125950182 A G 0.401636 5.4435e-05
11:125953041 C A 0.237122 -4.7310e-05
11:125959249 T C 1.371785 -4.2568e-05
11:125962480 G A 0.160846 -2.6367e-05
11:125969033 A G 0.254405 -5.2390e-05
11:125970574 T G 0.537019 3.5534e-05
11:125972440 G A 0.333955 -5.7768e-06
11:125974071 T C 1.563365 -4.7911e-05
11:125975854 A G 0.689008 1.5795e-05
11:125979575 T C 0.054262 -5.1830e-05
11:125981010 T C 0.061643 4.6476e-05
11:125981112 G A 0.064113 -8.6131e-05
11:125982142 C T 0.496422 9.3544e-05
11:125982705 T C 1.300664 4.2010e-05
11:125984970 G A 0.300670 -1.3917e-04
11:125986265 A G 0.110550 6.8512e-05
11:125988745 G A 0.216245 -4.1124e-05
11:125990750 T G 0.110476 -2.8203e-05
11:125998029 A G 0.028222 -4.6456e-05
11:125998207 G A 0.988760 -3.5839e-05
11:126001299 T C 0.022561 7.6338e-05
11:126002453 T C 0.022668 -9.0711e-05
11:126005858 A G 1.810964 1.1482e-06
11:126006811 G A 0.365576 -5.3256e-05
11:126008388 A G 0.067512 6.1039e-05
11:126009500 C T 1.639868 -2.4155e-05
11:126010248 A G 0.117152 3.5403e-05
11:126012786 T G 0.621630 -7.7939e-06
11:126014330 T G 0.063831 -7.7971e-06
11:126016712 C T 1.388010 -2.1132e-05
11:126021300 T C 0.057456 1.1412e-05
11:126023487 C T 0.779688 -3.4418e-06
11:126024035 A C 0.066028 2.6699e-05
11:126026912 A G 0.279187 -3.4940e-05
11:126028717 C T 0.427053 -9.7321e-06
11:126031024 A C 0.172976 4.8442e-06
11:126033625 G A 0.338727 -1.4500e-06
11:126036114 A G 0.084639 -1.0378e-05
11:126042206 A G 0.336877 9.2285e-06
11:126045328 C T 0.440890 -7.3534e-06
11:126051316 T C 1.290589 -9.8809e-05
11:126051380 A G 0.089437 -1.1245e-05
11:126066040 T C 0.589893 8.6094e-05
11:126070064 T G 0.413311 6.2441e-05
11:126071349 T G 0.045126 -2.3734e-05
11:126074192 G A 0.225697 2.6877e-05
11:126080352 G A 0.591155 3.8798e-05
11:126080776 A G 0.040335 -1.6497e-05
11:126081336 C T 1.556630 -1.7346e-05
11:126081403 C T 0.618507 4.9807e-06
11:126099838 A G 0.031276 -1.6625e-05
11:126124289 A G 0.045674 3.6029e-05
11:126133670 A G 0.071978 -6.9684e-05
11:126135139 T G 0.229731 2.1212e-05
11:126139936 G C 0.067836 2.1180e-05
11:126160826 T C 0.043256 -2.7210e-05
11:126162468 A G 0.071809 -7.5923e-05
11:126162843 T C 0.327941 8.4650e-06
11:126163612 G T 0.498077 -8.2092e-05
11:126174164 T C 0.399646 5.3438e-05
11:126188466 C T 1.493345 -1.7783e-05
11:126202361 C T 0.033928 -1.5726e-06
11:126204979 T G 0.080573 1.3812e-05
11:126209383 G A 0.846262 9.1355e-05
11:126210862 A G 0.105825 8.9866e-06
11:126211727 C T 0.156137 1.1785e-06
11:126218541 G A 0.123877 2.7238e-05
11:126219396 C T 0.461721 -9.9787e-05
11:126226775 C G 0.145374 4.6096e-05
11:126228659 G T 0.147130 6.2604e-05
11:126242976 C A 0.080735 -3.4222e-04
11:126243130 A G 0.066596 -5.9868e-05
11:126243952 A G 0.265353 -5.2343e-05
11:126257083 C T 0.972797 -1.2119e-04
11:126260864 G A 0.026021 1.1068e-04
11:126275402 T C 0.082111 4.4766e-05
11:126278203 C T 0.150171 -1.0683e-04
11:126281897 A G 0.635090 -6.9497e-04
11:126284936 T C 0.163553 -1.1079e-04
11:126285301 A G 0.844045 -1.0446e-04
11:126286051 G A 0.154469 6.7848e-05
11:126290950 T C 1.033782 -7.2817e-04
11:126291579 A G 0.076084 -1.3418e-04
11:126293563 T C 0.108505 7.5192e-05
11:126294237 A G 0.236511 2.6199e-06
11:126294817 A G 1.217190 -5.4239e-05
11:126295135 A G 0.930476 -7.3999e-05
11:126295346 T C 0.047476 1.3976e-05
11:126295435 C T 0.081426 -1.8333e-05
11:126296589 T C 0.724075 -1.3152e-05
11:126296678 C T 1.211247 -5.9817e-05
11:126301449 C T 0.560846 -4.6460e-05
11:126303742 T G 0.402626 -1.3300e-04
11:126305755 C T 0.215275 1.7565e-05
11:126306427 A G 0.648209 3.3884e-06
11:126308359 A G 0.191619 -3.0620e-07
11:126310082 T A 1.428877 3.5047e-05
11:126310119 G A 0.080547 -3.1506e-05
11:126310156 A G 0.534556 6.1804e-05
11:126310299 C T 0.430770 1.7053e-04
11:126310913 T C 0.191613 7.7678e-05
11:126311355 G C 0.186232 -5.1503e-05
11:126314198 C G 0.124465 -3.9078e-06
11:126314564 G A 0.481361 -1.6968e-04
11:126315024 C T 1.638913 -2.3562e-06
11:126315727 C T 0.968270 8.0754e-05
11:126315766 A G 0.022613 7.9017e-05
11:126318323 G T 0.055139 2.8588e-05
11:126326896 T C 0.119437 8.3448e-05
11:126328903 A G 0.644720 -1.8093e-05
11:126331038 C T 0.025577 1.8379e-04
11:126332878 T C 0.364881 -9.2780e-06
11:126337436 A G 0.317818 1.2885e-05
11:126340821 A G 1.160126 1.2105e-05
11:126343227 C T 0.099781 3.5466e-06
11:126346426 T C 0.215320 -1.8134e-05
11:126350355 T G 0.392454 7.3482e-04
11:126351296 T C 0.102621 -4.2740e-05
11:126351595 C A 0.719716 7.7619e-05
11:126356070 G T 1.914653 -3.0268e-05
11:126356398 T C 0.101216 -4.9267e-05
11:126360303 G A 1.116964 -2.1929e-06
11:126360403 G A 0.404495 5.2793e-05
11:126362042 T C 1.613772 -5.4617e-06
11:126363903 G A 0.036145 -6.5653e-05
11:126368432 C A 0.884448 2.2567e-04
11:126368691 A C 0.131352 2.7610e-04
11:126370823 C T 1.709849 -1.8447e-05
11:126370918 T C 0.607063 -9.9094e-05
11:126371892 G A 0.375744 -1.2469e-05
11:126372550 G A 1.119405 1.2438e-05
11:126372657 T G 0.033639 -1.0314e-05
11:126372810 A G 0.022113 8.0420e-06
11:126375784 G A 0.029712 -1.9161e-05
11:126380677 A G 0.033678 -7.6440e-05
11:126384549 G A 0.653529 -1.1031e-05
11:126387658 A G 0.052091 5.6651e-05
11:126388248 G A 0.165504 3.4880e-05
11:126390087 C T 0.464879 1.1307e-04
11:126391297 G T 0.453860 1.0770e-04
11:126395752 G A 0.432539 1.3544e-04
11:126398378 T C 0.067168 -8.6749e-05
11:126401419 C T 0.835599 -4.6353e-05
11:126407542 A G 0.028722 -1.4741e-05
11:126408413 T C 0.029238 4.3777e-05
11:126409469 C G 0.081387 4.1869e-05
11:126410376 A G 1.098239 -5.3152e-05
11:126410828 G C 0.052588 -1.9032e-05
11:126414087 C T 0.320064 6.6678e-07
11:126414569 T C 0.240079 -1.0547e-05
11:126415057 A G 0.089459 9.7971e-05
11:126416059 G A 1.674737 1.4733e-05
11:126417873 C T 1.730960 -1.1159e-05
11:126421415 A G 0.025833 -9.9930e-05
11:126426701 T C 0.057430 7.8258e-05
11:126429247 T G 0.023275 -5.0115e-05
11:126430657 C T 0.385164 2.0050e-05
11:126432303 A G 0.080891 1.2177e-05
11:126434881 A G 0.603330 -1.2599e-05
11:126436229 C G 0.131375 -3.0703e-05
11:126437631 T C 0.047742 1.3265e-06
11:126437941 A G 0.791853 2.2915e-05
11:126441721 A G 0.066937 8.3040e-06
11:126442635 A C 0.049520 6.5504e-05
11:126444722 C G 0.911884 2.7785e-05
11:126445097 G A 0.104497 -9.1496e-05
11:126446587 A G 0.221334 3.7638e-05
11:126450496 T C 0.527652 2.0278e-05
11:126452032 C T 0.598806 1.9750e-05
11:126452369 G A 0.447709 -3.3143e-05
11:126453276 G A 1.934741 3.2843e-05
11:126456939 G A 0.042058 -4.3591e-05
11:126459787 C T 0.571038 3.5931e-05
11:126460208 G A 0.039488 8.9697e-07
11:126461210 A G 0.687635 -7.6747e-07
11:126463502 A G 0.251786 -3.8075e-05
11:126464255 T C 1.563355 8.1048e-05
11:126468813 T C 0.249462 3.9209e-05
11:126470589 C T 1.979587 1.4193e-05
11:126475896 G A 0.051640 -1.6656e-04
11:126477441 A G 1.940204 5.0913e-06
11:126478832 A G 0.451429 1.5650e-05
11:126479796 A C 1.974560 3.1279e-05
11:126485087 C T 1.179162 2.1506e-05
11:126488070 C A 0.375728 -1.8423e-05
11:126495022 A C 0.049702 7.9097e-06
11:126504305 G A 0.231250 3.6968e-07
11:126504729 T C 0.437988 1.1099e-04
11:126510732 T C 0.070699 -4.6856e-05
11:126514508 G A 0.107165 -6.7878e-05
11:126517350 T G 0.116539 -5.1681e-05
11:126521087 G A 0.067372 3.5439e-05
11:126522029 G A 0.605349 -5.1128e-06
11:126522229 A G 0.037391 2.7353e-05
11:126523412 G A 0.137756 -1.9716e-05
11:126525296 T C 0.227134 9.2425e-07
11:126525475 T G 0.532349 7.4970e-06
11:126528035 T C 1.521329 1.6859e-05
11:126530766 A G 0.064139 -3.7095e-05
11:126535797 C T 0.046632 -5.8019e-06
11:126536021 C T 0.231935 -5.4857e-05
11:126536380 G A 0.670287 5.2348e-06
11:126539136 C T 0.205885 -2.8467e-05
11:126561684 G A 1.099761 -1.1237e-05
11:126573534 G A 0.112858 3.0043e-05
11:126574468 T C 0.104536 -3.9155e-06
11:126581487 G A 0.083776 1.1229e-05
11:126587812 A G 1.668184 2.0035e-05
11:126590829 G A 1.769977 1.8738e-05
11:126593046 A G 0.094987 2.0253e-06
11:126596926 G A 0.161100 -2.7015e-05
11:126597657 T C 0.063458 -3.2617e-05
11:126602386 C T 0.830867 -6.0229e-06
11:126603342 T C 0.382022 5.1804e-06
11:126609087 A G 0.467379 9.3032e-06
11:126609193 G T 0.075652 -1.4094e-05
11:126611955 A G 0.048826 4.6805e-05
11:126613621 T C 0.109723 3.7814e-05
11:126617182 A G 0.144608 1.7593e-05
11:126617737 T C 0.021386 6.2934e-05
11:126619190 C T 1.655256 8.4125e-05
11:126619830 A G 0.200734 -3.2658e-06
11:126625946 G A 0.460913 7.6346e-05
11:126630621 T G 0.702803 -4.6813e-05
11:126635719 A G 0.030140 1.4285e-05
11:126641529 T C 0.178789 1.1818e-04
11:126650358 A G 0.066359 1.2170e-04
11:126650919 A G 0.046275 -4.5072e-05
11:126653986 T C 0.069722 7.0644e-06
11:126654006 T C 0.041942 -2.1643e-05
11:126663446 T G 0.056181 -1.6532e-05
11:126664352 T C 0.107717 2.0175e-06
11:126665701 C T 1.498830 2.2425e-05
11:126670726 C T 0.487025 -2.2115e-05
11:126671287 T C 0.622509 8.0730e-05
11:126679317 A C 0.191337 -6.7189e-06
11:126683618 A G 0.052760 2.7920e-05
11:126689772 A G 0.059157 4.3023e-05
11:126699254 A G 1.628098 5.3968e-05
11:126703293 G A 0.131729 4.9207e-05
11:126711740 G A 0.074406 1.5144e-05
11:126712126 G A 0.110177 -1.7528e-05
11:126727560 C A 0.025904 1.3134e-05
11:126738912 A G 0.185449 -2.2978e-05
11:126740295 T C 0.178503 -8.4633e-06
11:126742801 T C 0.072620 -1.2068e-05
11:126746893 A C 0.034476 1.5708e-07
11:126748829 G A 0.281459 -1.7619e-05
11:126749622 A G 0.462455 1.8270e-05
11:126751209 T C 1.006303 -5.8241e-06
11:126756289 G T 0.029828 -1.3903e-05
11:126763346 T G 0.044915 -1.2106e-05
11:126766984 T C 0.078719 -1.0429e-05
11:126768090 A G 0.713238 1.3338e-05
11:126775173 T C 0.992674 -5.7025e-05
11:126775442 A G 0.038332 1.0500e-04
11:126776629 G A 0.157945 4.7579e-05
11:126778513 G A 1.601821 -7.9473e-06
11:126779429 T C 0.066671 4.5716e-05
11:126780197 A G 0.066077 -3.6250e-05
11:126783911 C G 0.118824 4.2260e-05
11:126786000 C T 0.217095 -2.1867e-05
11:126788243 T C 0.034379 -5.1399e-05
11:126790856 C T 0.065382 -1.0211e-04
11:126794763 C T 1.213119 -1.7825e-05
11:126798580 A G 0.752839 -4.8929e-05
11:126804555 C T 0.142628 5.2705e-05
11:126805678 A C 1.664990 -1.9819e-05
11:126809541 A G 0.049368 -2.9672e-05
11:126809705 C T 1.514812 3.6022e-06
11:126815545 T C 0.060189 1.1024e-04
11:126827446 C A 0.121294 1.5119e-05
11:126828098 A G 1.720167 3.7968e-05
11:126833355 A G 0.533878 -2.4294e-05
11:126837853 T C 0.207585 7.2132e-05
11:126838315 G A 1.738256 5.7099e-05
11:126849521 G A 0.313160 8.3789e-05
11:126854588 G A 0.131609 -2.4643e-05
11:126857424 G A 0.027537 1.6130e-04
11:126858161 C T 0.463708 2.9496e-05
11:126859157 C A 0.273701 3.6456e-05
11:126861144 C T 0.033188 1.4662e-04
11:126870021 T C 0.085503 7.8404e-07
11:126870796 A G 0.104039 -1.1521e-05
11:126873592 T C 0.802593 -2.6847e-05
11:126876074 C A 0.090170 2.4889e-05
11:126877035 A C 0.218364 -1.0499e-05
11:126879026 T G 0.217556 -5.3460e-06
11:126879688 C T 0.464938 -2.3186e-07
11:126881800 T C 0.254856 7.9000e-05
11:126887815 G A 0.384949 -8.7644e-05
11:126891507 T C 0.561797 4.3271e-05
11:126893266 T G 0.076811 -1.4329e-04
11:126895481 T C 0.683955 1.7351e-05
11:126895523 C T 1.152648 1.4826e-04
11:126904505 G A 0.039202 7.8234e-05
11:126905287 C T 0.040728 -1.6437e-05
11:126905700 T C 0.085977 -3.5406e-05
11:126917449 T C 0.286587 2.9922e-05
11:126919989 T G 0.286068 1.5743e-05
11:126924262 C T 0.068343 -2.2620e-06
11:126935761 T C 0.038095 -1.1859e-05
11:126935820 C A 0.031399 -5.2639e-06
11:126941875 A G 0.037875 -2.2614e-05
11:126942253 T C 0.062078 4.5403e-05
11:126943716 C T 1.953998 1.2994e-06
11:126945580 T C 0.032646 3.7841e-05
11:126950392 A G 0.043383 6.9138e-05
11:126957912 G A 0.035473 3.4655e-05
11:126964295 G T 1.624019 4.2170e-05
11:126965967 G A 1.059290 2.8229e-05
11:126968477 T C 0.699112 -1.0790e-05
11:126979429 A G 0.085383 -4.0020e-06
11:126979473 C T 0.039978 9.5947e-05
11:126980877 T C 0.030682 1.5079e-05
11:126987498 T C 0.349707 7.4446e-05
11:126988609 T C 0.026936 -9.8552e-07
11:126990962 T C 0.031776 -8.0955e-06
11:126992205 T G 0.026927 -1.9117e-05
11:126997130 C T 0.414836 8.3277e-05
11:126997382 G A 0.096224 3.7614e-06
11:127000699 A G 0.060283 9.5546e-06
11:127012051 T C 0.128425 1.8052e-05
11:127013829 C T 0.148334 5.9378e-05
11:127014664 A G 0.096285 -9.8380e-06
11:127014889 T C 0.023668 8.0224e-06
11:127015116 T C 0.097885 -2.4106e-04
11:127017146 C T 0.041899 2.2789e-05
11:127030538 A G 0.093010 -3.8987e-05
11:127033551 C A 0.037923 6.1697e-05
11:127034301 A C 1.125945 -3.7085e-06
11:127044784 G A 0.080229 -2.8250e-04
11:127048359 C T 0.234275 4.4237e-04
11:127052342 T C 0.108220 -4.9525e-05
11:127053602 T G 0.382879 3.8452e-04
11:127054272 T C 0.174673 -6.7184e-05
11:127057017 G A 0.187504 -2.4848e-05
11:127059885 C T 0.709667 -1.6187e-04
11:127062799 A G 0.147480 1.4915e-04
11:127063240 A G 1.181762 7.5046e-05
11:127076491 A C 0.139587 -3.2072e-05
11:127078525 T C 0.029582 -3.3222e-05
11:127080868 T C 0.380899 -8.6120e-05
11:127081591 A G 1.181499 6.9714e-05
11:127093556 C T 0.615979 1.5213e-04
11:127094095 G A 0.042954 -1.4049e-05
11:127097977 A G 0.176965 9.6277e-05
11:127101653 C T 0.036450 -5.7072e-06
11:127102481 G A 1.283098 2.4632e-05
11:127106901 T G 0.024428 -7.4199e-05
11:127107481 T C 0.125390 -1.5739e-04
11:127112010 A G 0.217693 2.8758e-05
11:127117796 C T 0.023464 7.9664e-05
11:127118317 T C 0.043688 -8.2636e-05
11:127120190 G A 0.687531 -1.0910e-04
11:127120541 C T 0.043568 -2.3750e-05
11:127124975 G T 0.337328 -1.1404e-05
11:127137851 A G 0.075055 2.6906e-06
11:127147232 T A 0.055584 -1.2796e-05
11:127155353 G A 0.181866 7.3715e-04
11:127156972 T G 0.055457 -1.7434e-05
11:127162134 A G 0.044587 -6.7541e-05
11:127166128 A C 0.331625 8.4693e-06
11:127180617 G A 0.803723 1.2603e-05
11:127188508 C T 0.128580 -6.6468e-05
11:127188998 A G 0.077869 -2.1040e-05
11:127189156 A G 0.049066 -6.1639e-05
11:127193005 A G 0.930726 3.5274e-05
11:127193566 A G 1.680410 -4.9632e-05
11:127194236 A G 0.039569 7.3380e-04
11:127209833 C A 1.599364 -8.1940e-05
11:127211003 G A 0.621075 -1.5166e-05
11:127211178 A C 0.149574 3.2685e-05
11:127213569 C T 0.024798 3.7112e-05
11:127215937 C T 0.118629 -1.0952e-04
11:127217848 T C 0.079761 4.0452e-05
11:127220368 G A 0.030150 -1.3640e-04
11:127221505 T C 0.035950 2.2479e-05
11:127249773 T G 0.032133 1.5014e-05
11:127251157 A G 0.187491 -2.6197e-05
11:127266151 A G 0.524358 -1.3728e-05
11:127269128 C T 0.654428 -3.5735e-05
11:127275509 A G 0.127496 -1.0068e-04
11:127285272 T C 0.068781 1.4966e-05
11:127291147 C T 0.932569 3.0581e-05
11:127291567 C T 0.457693 6.0127e-04
11:127293877 T C 0.443444 -5.4679e-05
11:127297856 C T 1.538013 3.9755e-05
11:127304116 T C 0.031666 3.6102e-04
11:127304504 A C 0.093426 2.2153e-05
11:127305084 C A 0.570314 3.3542e-04
11:127307031 G A 0.967715 -6.1877e-05
11:127313925 A G 0.115049 -8.3452e-05
11:127314269 T C 0.078524 1.1771e-05
11:127314677 T C 0.030276 -8.7007e-05
11:127315468 T G 1.368808 1.0096e-04
11:127316138 C G 0.902984 2.3510e-04
11:127317582 C T 1.180055 -5.0410e-06
11:127319080 T C 0.229867 1.3383e-05
11:127323439 A G 1.249644 2.1082e-05
11:127324118 A G 0.059456 -4.4432e-05
11:127327783 A G 1.568545 1.0779e-05
11:127332337 G A 0.243788 -1.8943e-05
11:127334464 T C 0.765748 -1.8602e-05
11:127342719 C T 0.537279 -4.0062e-05
11:127355817 A G 0.060209 -2.5325e-05
11:127362707 A G 0.167627 -3.0850e-05
11:127363315 G T 0.640280 -3.2205e-05
11:127368608 G A 0.049488 -7.1915e-05
11:127376456 A T 0.116114 1.6284e-05
11:127380339 T C 0.049079 3.1782e-05
11:127385357 C A 0.034681 -5.2562e-05
11:127386926 C T 0.142021 4.8070e-05
11:127395562 A G 0.073438 1.3143e-04
11:127398392 A G 0.027375 -1.4288e-04
11:127409790 A G 0.056804 -8.9573e-06
11:127428131 G A 1.024129 3.3220e-05
11:127428704 A G 0.045817 -3.2968e-05
11:127440032 G A 1.049004 -1.1594e-04
11:127445359 G T 1.361931 1.2559e-05
11:127445611 G T 0.078995 -6.2730e-05
11:127456723 T C 0.443620 -2.5440e-05
11:127461060 C T 0.096045 2.4921e-04
11:127478879 A G 1.124549 -3.8961e-06
11:127481098 T C 0.427232 -5.8420e-07
11:127483486 C T 0.031643 9.2667e-06
11:127492552 A G 1.001392 1.9277e-05
11:127502704 G T 0.048631 -1.6868e-04
11:127505230 G C 0.094844 5.9826e-06
11:127520855 C T 0.624194 4.4370e-05
11:127527472 T C 0.040439 -2.1881e-05
11:127532335 C A 0.292280 -3.6323e-06
11:127535300 T G 0.050345 1.7292e-05
11:127540932 A C 0.082169 9.2724e-07
11:127571071 G C 0.043990 1.1571e-05
11:127585085 G T 0.144842 9.9488e-05
11:127588850 C T 0.104000 1.5130e-04
11:127596815 A G 0.108295 -3.7033e-05
11:127603893 A C 0.249796 -5.4521e-05
11:127605002 A C 0.037131 -1.9547e-05
11:127605895 C A 0.036771 1.7877e-05
11:127609325 G A 0.030958 1.0694e-05
11:127634691 A C 0.658437 -9.8524e-06
11:127638678 A G 0.041757 -1.6977e-05
11:127658427 G A 0.128389 -6.3952e-05
11:127660322 A T 0.062536 -6.8437e-06
11:127663585 G A 0.696334 -4.5891e-05
11:127671845 T C 0.121469 1.5219e-05
11:127674261 T C 0.234950 -4.4376e-05
11:127675077 T C 0.055665 -1.5668e-05
11:127675250 C T 0.041111 1.4657e-06
11:127676954 G A 0.048836 -1.6045e-05
11:127678253 T C 0.812688 8.2081e-06
11:127678367 G T 0.555274 1.5949e-07
11:127680261 C A 0.078365 -1.3670e-04
11:127681080 G A 0.608848 -1.1343e-05
11:127681994 C T 0.425674 -7.4177e-05
11:127687117 A C 0.959441 7.4547e-07
11:127688940 A G 0.040984 2.3471e-06
11:127691184 T C 0.024541 3.5265e-05
11:127692817 C A 0.025875 1.2561e-04
11:127692930 A G 0.051831 -1.4954e-05
11:127694885 A G 0.026544 1.1839e-04
11:127698837 C T 0.154261 -1.1251e-05
11:127699592 T C 1.092582 8.8875e-06
11:127701554 A G 0.205722 4.0050e-05
11:127704096 A G 0.049783 -5.0665e-05
11:127708247 T C 0.210188 -1.3822e-05
11:127714349 G A 0.054224 1.5536e-04
11:127715426 T C 1.065554 3.5818e-05
11:127715485 G A 0.171528 5.9443e-05
11:127715816 G T 0.090595 3.7406e-05
11:127717833 C A 0.079372 2.0864e-05
11:127718228 G A 0.965160 8.2759e-05
11:127718272 G A 0.112446 3.4885e-05
11:127720615 C A 0.456028 -1.3097e-05
11:127728331 C G 0.053292 -6.0986e-05
11:127730509 C T 0.047700 -2.5968e-05
11:127731661 C A 0.133660 -5.8945e-05
11:127734503 T C 0.033697 -4.4572e-05
11:127749302 G A 0.045690 -9.6279e-06
11:127749326 T C 0.022019 4.9624e-05
11:127753528 G A 0.375751 -6.1251e-06
11:127756852 G T 0.029893 2.0794e-06
11:127759260 A G 0.104484 -2.4754e-04
11:127759761 G A 0.055025 7.9599e-06
11:127765668 A G 0.053656 -1.0776e-04
11:127766541 A G 0.027952 9.9300e-05
11:127767301 T C 1.633110 -6.0028e-05
11:127769088 T C 0.028134 -2.2487e-05
11:127789969 G A 1.428056 -1.4733e-03
11:127792531 G A 0.090978 -3.3166e-05
11:127800024 G T 0.147416 -3.8853e-05
11:127813659 G T 0.830121 -6.5908e-06
11:127818348 T C 1.560035 4.7812e-05
11:127818671 T C 0.073948 1.3526e-04
11:127821752 A G 0.033558 -2.5102e-05
11:127836408 T C 0.090901 -4.0356e-06
11:127840854 T C 0.020909 -3.3269e-05
11:127864779 A C 0.528944 -3.3812e-05
11:127865436 G A 0.034356 -2.9216e-05
11:127869186 A G 0.085685 6.0405e-06
11:127890156 G T 0.182051 5.7861e-06
11:127896734 T C 0.034739 -8.1062e-05
11:127897280 G A 0.732722 4.4774e-05
11:127897490 G A 0.289450 -1.3596e-05
11:127900579 G A 0.363540 1.0227e-04
11:127901257 T G 0.137880 -2.1363e-05
11:127902023 A G 0.053084 -9.0759e-06
11:127908109 A G 0.059043 -1.3942e-05
11:127910005 C T 0.120833 3.1069e-05
11:127914975 A G 0.068391 5.9894e-05
11:127920600 T G 0.043980 -1.0822e-05
11:127923356 C A 0.044347 3.8810e-05
11:127927061 T C 0.110005 7.1393e-05
11:127934265 A G 0.046800 2.7683e-04
11:127939619 T C 0.048540 -1.2799e-05
11:127940351 A G 0.300463 -1.7827e-04
11:127954877 T C 0.055015 1.1786e-05
11:127959131 G T 1.344761 -2.5755e-05
11:127960194 C A 0.071692 -1.6821e-05
11:127970418 T C 0.073549 -1.0499e-04
11:127984430 A G 0.036440 -3.9319e-05
11:127985032 T C 0.101978 6.4776e-08
11:127986202 A G 0.364900 -3.8660e-05
11:127988075 A G 0.099742 8.0137e-05
11:128001195 G A 0.064084 9.4071e-06
11:128002456 A G 0.930888 -1.5897e-05
11:128003139 A C 0.085522 2.8585e-05
11:128003837 T C 0.353946 -6.0708e-05
11:128016873 A G 0.104737 2.2017e-05
11:128025103 C A 0.129184 -2.5420e-05
11:128031274 G A 1.689596 -7.4970e-05
11:128036813 C T 0.183064 -3.6593e-05
11:128038261 A G 0.288265 -6.1989e-05
11:128040810 G A 0.284863 -9.6198e-06
11:128043547 G A 0.590026 9.1498e-06
11:128044762 A G 0.572508 1.4677e-05
11:128044820 T C 0.265548 -9.7684e-06
11:128045869 C T 1.822698 5.0042e-05
11:128047122 T G 1.161330 1.7346e-05
11:128047365 C T 0.840939 6.3684e-05
11:128051163 A G 0.040864 1.9256e-04
11:128054605 T C 1.807215 1.1034e-05
11:128058222 A C 0.022870 1.4854e-05
11:128066322 T G 0.043130 1.3979e-04
11:128081710 G T 0.083880 2.8240e-05
11:128086395 T C 0.084185 2.7960e-05
11:128091631 T C 0.132407 -3.3372e-05
11:128096708 C T 0.570772 -1.0089e-04
11:128100094 A C 0.032600 -6.3493e-05
11:128108241 T C 0.101826 3.6799e-05
11:128108729 G A 0.837359 4.0388e-05
11:128108947 G A 0.031195 3.8231e-05
11:128111159 C T 0.162336 9.4840e-06
11:128111162 C T 0.021318 2.9204e-05
11:128121598 G A 0.502913 2.6765e-05
11:128121776 G C 1.006096 -6.2212e-06
11:128122594 T C 0.039209 8.9595e-05
11:128126473 G C 0.189123 -2.3415e-05
11:128129187 C T 0.093903 1.0075e-05
11:128131861 G T 1.915107 1.2250e-05
11:128134910 G A 0.029020 3.3532e-05
11:128135111 A G 0.063961 -4.0492e-06
11:128136714 T C 0.024431 -2.7220e-06
11:128153720 G T 0.058424 -3.9212e-05
11:128155257 T C 0.428634 -1.0681e-05
11:128157865 T C 0.438345 -2.1292e-05
11:128158604 A G 0.023765 5.6900e-05
11:128159029 G A 0.841377 1.8929e-05
11:128176129 A G 0.023671 5.6707e-05
11:128176521 A G 0.048180 -3.8728e-05
11:128180125 G C 0.102004 1.4419e-05
11:128182984 G T 0.155322 -1.2052e-05
11:128185154 T C 0.351590 -6.1328e-05
11:128187047 G A 1.940168 1.2828e-05
11:128187383 C T 0.933764 3.2624e-06
11:128188928 A G 0.032746 2.1898e-06
11:128189101 G A 0.307636 -1.8383e-05
11:128189514 C T 1.386468 -2.6936e-05
11:128194137 C T 0.198007 2.8258e-06
11:128199283 A G 0.194265 1.2414e-05
11:128201619 C T 0.489177 3.3003e-05
11:128203496 A C 0.510596 -4.0456e-05
11:128203573 C T 0.062364 8.7615e-05
11:128206410 T C 1.093114 1.3691e-05
11:128209788 G A 0.558889 -2.0385e-05
11:128214422 A G 0.167108 8.0956e-05
11:128220226 T C 1.398653 1.7300e-05
11:128229153 C T 0.035668 -8.2475e-05
11:128230679 C A 0.125276 -1.1846e-06
11:128233832 A C 0.067009 -3.7198e-05
11:128234572 G T 0.039283 -3.5648e-05
11:128235129 A G 0.228397 -2.5043e-05
11:128239740 G A 0.224639 2.0882e-05
11:128241103 T C 0.930197 -3.0097e-05
11:128243864 G A 0.123391 2.3053e-05
11:128245331 A G 0.195313 2.5623e-04
11:128248719 T C 0.267512 -1.7645e-05
11:128254504 C T 0.170262 4.9731e-05
11:128258136 T C 0.143836 3.5235e-05
11:128258387 T C 0.070524 -5.8832e-06
11:128258979 T G 0.037118 -1.3278e-05
11:128266868 A G 0.028144 -5.4152e-05
11:128269844 A C 0.877755 -2.8821e-05
11:128270839 T G 0.023068 3.8320e-05
11:128271317 A G 0.048469 -8.3830e-06
11:128271732 T C 0.196527 -5.7912e-05
11:128273820 T C 0.088583 2.6111e-05
11:128275064 G A 0.045655 6.1520e-05
11:128281184 T C 0.168364 -1.7710e-04
11:128286441 G A 0.321316 5.9591e-05
11:128287850 C T 0.386959 5.7452e-05
11:128288400 T C 1.141859 1.1098e-05
11:128290642 A G 0.032944 -1.2752e-05
11:128294507 T C 0.045473 1.1190e-04
11:128304260 T C 0.226443 -1.3706e-04
11:128308619 T C 0.032204 2.4228e-05
11:128310800 A G 0.040504 -4.5760e-05
11:128319478 T C 0.197105 -5.3167e-04
11:128327843 T C 0.046865 5.1554e-05
11:128329274 G A 0.056661 -3.4928e-05
11:128333805 G A 0.165186 4.7745e-05
11:128334509 T C 0.032866 -1.4917e-05
11:128339519 T C 0.032850 -2.7399e-05
11:128342957 G A 0.310979 4.8599e-05
11:128344871 G C 0.023194 2.1127e-05
11:128346793 C T 0.317801 -8.6557e-05
11:128349336 C G 1.056745 1.9082e-05
11:128350686 T C 0.158425 -2.2711e-05
11:128351817 A G 1.816982 -5.3595e-05
11:128355318 C A 0.273571 -1.5812e-05
11:128358094 A G 0.505198 4.4566e-05
11:128365932 C A 1.356806 3.9410e-05
11:128376894 C G 1.352745 -5.6287e-06
11:128379964 G A 0.741755 8.9527e-06
11:128380974 T C 0.426878 -1.6238e-05
11:128390425 C T 0.138769 8.0176e-06
11:128398309 G T 0.127990 -8.1139e-05
11:128403208 C T 1.049550 -6.3497e-06
11:128413863 C T 0.345491 -9.9380e-05
11:128422541 C T 0.899479 1.1509e-05
11:128426728 C T 1.719142 -9.2515e-05
11:128427884 C G 0.101147 -1.4085e-04
11:128432973 G A 0.026625 -3.2031e-05
11:128435466 C G 0.096331 9.3835e-05
11:128436400 T C 0.886230 4.0809e-05
11:128437072 A G 0.024840 -1.8083e-05
11:128443833 C A 0.918152 -9.1167e-05
11:128444410 T C 0.095324 -3.1227e-05
11:128449232 A C 0.039179 4.3317e-05
11:128450461 A G 0.757351 3.9959e-05
11:128452694 C A 0.033925 1.0889e-05
11:128453023 A C 0.077048 -5.2113e-06
11:128467510 C T 1.659465 -1.7991e-05
11:128475535 G A 0.051319 5.3861e-05
11:128478885 A C 0.099635 1.5840e-04
11:128479055 T C 0.357786 -1.1239e-04
11:128480296 A G 0.322332 4.7702e-05
11:128480513 C T 1.085321 9.6273e-06
11:128485590 T C 0.074743 -6.4478e-06
11:128486003 C T 0.234960 -5.5272e-05
11:128486344 G C 0.047343 -3.5980e-05
11:128490742 C T 0.217105 -1.3232e-04
11:128492596 T G 0.147532 1.0136e-05
11:128492739 C T 1.090199 -1.6103e-05
11:128495100 C T 0.312287 9.0511e-05
11:128497300 G T 0.070254 -9.3768e-06
11:128499905 C T 1.003346 -2.4530e-06
11:128503595 A G 0.039773 6.3257e-05
11:128503628 G A 0.653545 7.3520e-06
11:128513457 G A 0.333952 1.7656e-05
11:128521468 T C 1.447183 -2.9830e-06
11:128523519 C T 0.611367 -3.2824e-05
11:128524088 C T 0.052124 6.7578e-05
11:128525423 T C 1.636356 2.1463e-05
11:128526963 G A 0.383203 2.8574e-05
11:128533229 C T 0.533865 3.8612e-05
11:128542201 T C 0.079777 5.1784e-05
11:128549046 T C 0.148568 2.0749e-05
11:128560276 C T 0.515769 -2.3072e-05
11:128563392 T C 0.888307 -7.1275e-05
11:128566062 C A 0.062030 -1.2088e-04
11:128567876 A G 0.504750 -3.9783e-06
11:128571080 C T 0.893672 -5.8254e-05
11:128571644 A C 0.094068 1.3654e-04
11:128574857 T G 0.033707 -4.6858e-05
11:128577039 C T 0.032506 2.1189e-05
11:128584320 T C 1.696529 1.5740e-05
11:128586155 A C 1.233944 3.3329e-05
11:128590885 A C 0.041163 -7.0860e-05
11:128593493 A G 1.476437 -2.6985e-05
11:128594229 A G 0.044597 1.6331e-05
11:128595673 T C 0.079300 4.6648e-05
11:128597997 A G 0.055853 -1.7968e-05
11:128602233 A G 0.072442 7.8863e-05
11:128602827 G A 0.349597 1.0125e-05
11:128604022 A G 0.189902 -2.1745e-04
11:128611463 T C 0.062335 7.7313e-06
11:128611893 C T 0.035976 1.4362e-04
11:128614150 T C 0.068586 1.8994e-05
11:128615049 C T 0.046083 -1.1849e-04
11:128624171 C T 0.111690 -2.3924e-04
11:128628935 T C 0.829559 7.9473e-05
11:128629152 G T 0.317081 1.9274e-05
11:128629390 T G 1.387543 1.0141e-05
11:128633951 T C 0.141768 -8.7644e-06
11:128633952 A G 0.143699 -5.2318e-05
11:128635853 G A 1.412886 -4.2008e-04
11:128637056 G A 0.622152 -1.3022e-04
11:128637872 G A 0.091705 -1.6949e-06
11:128639374 G T 0.829695 -9.7368e-05
11:128640087 A G 0.054519 -1.1322e-04
11:128641156 C T 0.219556 7.5944e-07
11:128643649 T G 0.475944 -2.1882e-05
11:128644407 T C 1.087006 5.6163e-05
11:128645336 G C 1.662224 4.3769e-05
11:128647190 A G 0.501508 8.0821e-05
11:128647586 T C 0.637011 -6.8852e-06
11:128648002 C T 0.859826 9.6646e-05
11:128650952 T C 0.229157 1.3002e-05
11:128651528 G A 0.172755 8.0091e-06
11:128651893 G A 0.171116 1.1907e-05
11:128656157 A G 0.459193 1.0370e-04
11:128661232 T C 0.068433 -1.2534e-04
11:128661357 G A 0.075295 2.4669e-05
11:128661650 A G 0.055434 3.9229e-05
11:128664789 A G 0.371658 -2.2908e-05
11:128666112 A C 0.035168 -1.1274e-04
11:128671732 C A 0.204057 5.1488e-05
11:128676160 T C 0.669063 -7.7962e-05
11:128679917 T C 0.025495 -8.8740e-06
11:128681223 A C 0.039358 1.5954e-05
11:128694040 G T 1.606878 7.3503e-05
11:128696001 C T 0.654275 2.4547e-05
11:128697447 G A 0.207907 2.5430e-05
11:128702199 A G 0.186712 5.6179e-05
11:128708009 A G 0.310028 -1.1149e-04
11:128708423 A G 0.048183 8.8625e-06
11:128709126 G A 0.024009 3.6755e-05
11:128713360 T C 0.039803 6.6578e-06
11:128715972 G A 0.339019 1.4933e-05
11:128720225 C T 0.112014 2.2369e-05
11:128730191 A G 0.032068 -1.8476e-06
11:128731304 C G 0.386095 -2.4027e-04
11:128733314 A C 0.165108 -2.0871e-05
11:128734360 C T 0.108739 3.0090e-05
11:128739363 T C 0.078479 -7.0714e-05
11:128740643 A G 0.027505 3.1037e-05
11:128741739 C T 1.390821 1.8312e-05
11:128744648 T C 1.407079 3.4443e-05
11:128745506 T C 0.233409 3.2998e-05
11:128748411 G A 0.192041 1.1326e-04
11:128748825 C T 0.100557 -3.5196e-05
11:128750054 G C 0.340564 -2.3719e-05
11:128750122 A G 1.281608 7.8399e-05
11:128751535 A G 0.614044 1.9798e-05
11:128751593 A G 0.751255 -2.5617e-05
11:128757286 T G 1.760438 4.9675e-05
11:128758855 A G 0.100430 -1.2257e-04
11:128759168 G A 1.025872 -1.3915e-05
11:128759271 A C 0.140713 5.8611e-06
11:128759780 T C 0.295357 2.1120e-04
11:128759952 T C 0.034398 4.3013e-05
11:128760774 G C 0.188848 1.9222e-05
11:128763109 T C 0.021633 -1.1917e-04
11:128763578 C G 0.434035 -1.9514e-06
11:128763657 A G 0.136555 4.7894e-05
11:128764180 T C 0.551450 4.0387e-04
11:128764570 A G 0.180425 -5.3137e-05
11:128766055 G A 0.334575 -4.3735e-05
11:128768938 T C 1.621581 1.9503e-05
11:128769387 A C 0.179828 -3.2311e-05
11:128769881 T C 0.054743 3.7343e-05
11:128772976 C T 0.045785 2.8208e-05
11:128773802 G A 0.538538 3.2437e-05
11:128779802 T C 1.025229 6.8795e-07
11:128780697 A T 0.549042 -1.1360e-05
11:128781339 C T 1.625525 -1.2101e-05
11:128781978 G T 1.617589 -1.0661e-05
11:128786747 T G 0.033103 -4.3629e-05
11:128788317 A G 0.482186 1.4610e-05
11:128791541 A G 1.512527 -3.2757e-05
11:128791802 G A 1.624781 -1.4084e-05
11:128795008 C T 0.105276 2.1613e-05
11:128798654 C A 1.453487 -3.7758e-04
11:128799187 G T 0.642779 -5.4088e-05
11:128799963 T C 0.085110 1.0499e-04
11:128802177 C T 1.553196 -3.7034e-04
11:128802840 T C 0.279297 3.0325e-05
11:128803384 G T 0.086477 5.7829e-06
11:128804789 A C 1.454668 -5.3079e-05
11:128804955 T C 0.384729 3.2570e-06
11:128805379 T C 0.064246 -9.6438e-05
11:128805548 A G 0.394297 -3.1822e-05
11:128805557 C T 0.372534 -4.3976e-05
11:128807694 A G 0.020198 1.1643e-04
11:128811172 T C 0.452789 8.7340e-05
11:128813828 C T 0.666307 1.5098e-04
11:128817400 T C 0.446641 2.7074e-05
11:128818762 C G 0.087470 -7.1454e-06
11:128825929 A G 0.039413 -1.6651e-04
11:128827926 C T 0.149873 -4.0757e-05
11:128832952 C T 0.030273 4.6251e-05
11:128835758 T C 1.757968 1.9860e-04
11:128836594 T C 0.076197 -2.5580e-05
11:128839405 T C 0.101053 -2.0405e-05
11:128839526 G C 0.149321 -4.1829e-05
11:128843782 A G 0.062030 -1.9895e-05
11:128868239 C T 1.397095 4.9184e-04
11:128872558 C T 0.029988 -3.3146e-05
11:128902752 A G 0.078700 1.8475e-05
11:128912952 G T 0.162544 4.4401e-05
11:128914973 T C 0.305227 -3.3528e-06
11:128927470 C G 0.182382 -2.9673e-05
11:128936097 G A 0.303040 8.7738e-05
11:128936428 C T 0.026781 -4.7272e-05
11:128942574 T G 0.030718 -5.7467e-05
11:128943556 A C 0.080540 2.8163e-05
11:129006151 A G 0.033285 2.7107e-05
11:129007505 T C 0.066554 -7.0015e-06
11:129013389 A G 0.102468 4.9542e-05
11:129018177 C T 0.153144 -6.8021e-05
11:129018247 T C 0.057288 4.9849e-05
11:129033968 G T 0.051510 5.5459e-05
11:129034811 C T 0.068265 4.4408e-05
11:129040937 A G 0.190331 -1.2071e-05
11:129056639 C A 0.051075 3.2863e-05
11:129062679 T C 0.041624 1.0968e-04
11:129074298 C T 0.020526 -4.8663e-05
11:129085566 C T 0.055467 5.9160e-06
11:129087106 C T 0.034768 -1.6041e-04
11:129092274 A G 0.634321 1.2759e-04
11:129094304 C A 0.034395 -1.1596e-04
11:129116247 G A 1.663451 1.5639e-05
11:129119296 T C 0.467421 -1.2906e-05
11:129123822 A G 0.198621 -1.1534e-04
11:129146749 T C 0.048651 2.4692e-04
11:129150118 G A 0.639676 2.1601e-04
11:129151773 A G 0.042373 8.7896e-05
11:129152313 T C 0.269423 -1.2217e-05
11:129152699 C G 0.084652 2.7325e-05
11:129159921 T C 0.470498 -3.7574e-06
11:129160763 A G 1.032594 -5.6764e-05
11:129162711 G A 0.921781 -2.3841e-05
11:129172641 A G 0.110313 1.0215e-05
11:129174736 G T 0.112345 8.9445e-06
11:129175891 A C 0.171113 -6.4488e-05
11:129177537 C T 0.781636 2.6477e-05
11:129182726 G C 0.259345 1.3225e-06
11:129191572 G A 0.388844 1.6241e-05
11:129191625 C G 0.426852 1.0989e-05
11:129195522 G A 0.668508 2.9325e-05
11:129196105 G A 0.067651 -5.2724e-05
11:129218798 G A 0.468495 1.4561e-05
11:129222178 A G 0.078343 4.4265e-06
11:129224327 G A 0.896707 -1.9262e-05
11:129251918 G A 0.990279 -3.9551e-06
11:129259876 T C 1.644847 -6.8128e-05
11:129261131 T C 0.445109 2.3641e-05
11:129265636 A G 0.087603 -3.3757e-05
11:129271149 C T 0.041507 -1.9896e-05
11:129272902 G A 0.063756 -3.4586e-05
11:129274625 T G 0.046976 -4.7403e-05
11:129276589 G A 0.063114 -1.6262e-05
11:129276959 A G 0.164524 -4.1717e-04
11:129277217 G T 0.172911 -4.0142e-05
11:129277314 T C 0.333030 9.6692e-05
11:129280795 A G 0.444782 7.2144e-05
11:129291657 C T 1.420776 2.7138e-05
11:129301208 A G 0.222081 1.0384e-06
11:129302741 G A 0.193674 7.8412e-05
11:129303601 G A 0.185631 1.4983e-04
11:129306450 C A 1.911359 -8.4239e-05
11:129306648 C T 0.045820 1.0768e-05
11:129309933 G T 0.351310 5.4233e-05
11:129312072 C A 0.652325 5.5136e-05
11:129313239 G A 0.051228 1.0852e-07
11:129313345 T G 0.050893 2.4661e-05
11:129314323 A G 0.034360 1.2348e-04
11:129315586 G A 0.632350 2.5117e-05
11:129317849 A G 0.051805 8.4736e-05
11:129319383 A G 0.074016 5.8969e-05
11:129321026 T C 0.377974 1.4302e-05
11:129322315 A G 0.151599 8.3758e-06
11:129330653 C T 0.071251 3.7565e-05
11:129332661 C T 0.041880 -4.6316e-05
11:129335356 A G 0.101952 -4.7500e-05
11:129336560 C T 1.034149 -1.1477e-04
11:129346587 T C 0.346487 7.7082e-06
11:129350267 C T 0.466700 -1.0998e-04
11:129360946 T C 1.336189 -1.1295e-05
11:129361807 T C 0.148883 -5.9335e-05
11:129395267 A G 0.657820 -3.4322e-05
11:129395416 G A 0.277216 3.2675e-07
11:129396843 T G 0.250523 2.0810e-05
11:129398275 G A 0.032776 -5.9496e-05
11:129400895 G C 0.576598 2.3016e-05
11:129402819 T G 0.042192 -1.0696e-05
11:129403257 A G 0.109099 -1.8586e-04
11:129407865 C T 0.434895 -1.1273e-05
11:129415618 C A 0.063549 -1.1119e-05
11:129420185 A G 0.803262 -1.8832e-05
11:129422584 A G 0.261244 3.6827e-05
11:129422648 A C 1.550155 1.1254e-05
11:129426419 G T 0.031662 -4.5156e-05
11:129429467 G A 0.288629 2.5756e-05
11:129431832 G A 0.035573 -2.7334e-05
11:129432001 T C 0.035122 -1.1259e-05
11:129435340 T G 0.204070 -3.6038e-05
11:129443113 A G 0.028874 3.1339e-05
11:129444646 C A 0.584044 2.3606e-05
11:129449810 G A 0.736263 3.0012e-05
11:129451227 G T 0.530593 3.9895e-05
11:129453148 A G 1.705263 -2.6192e-05
11:129454023 A G 0.521044 4.0471e-05
11:129457033 C T 1.096097 -1.1086e-04
11:129461016 G A 1.171097 -5.2411e-05
11:129473690 C A 1.091589 -4.8016e-05
11:129474773 T C 1.079011 -6.5860e-05
11:129479129 A G 0.056304 -2.5670e-06
11:129480051 G A 1.068680 -1.5613e-05
11:129480454 A C 1.570811 4.4693e-06
11:129481652 T C 0.070777 -2.8448e-05
11:129485622 A G 0.458252 2.1007e-05
11:129489015 T G 0.142362 -5.7166e-05
11:129491835 T C 0.274902 8.0123e-06
11:129502891 T C 0.071712 -4.4341e-05
11:129503398 A G 0.049102 -1.8735e-06
11:129505704 A G 0.055506 -1.3213e-05
11:129508376 T C 0.889187 3.4553e-05
11:129525704 T G 0.605797 3.6664e-06
11:129535850 T C 0.054584 4.8886e-06
11:129537287 T C 0.524212 2.3747e-05
11:129543748 C T 0.073127 2.4155e-05
11:129543987 C A 0.396358 -3.8447e-06
11:129548840 C T 0.552872 5.0337e-05
11:129552568 C G 0.570769 5.6130e-05
11:129557950 A G 0.038644 1.2980e-04
11:129560585 A G 0.177458 7.0956e-05
11:129562394 C T 0.348857 -8.4107e-05
11:129562504 A G 0.082757 -9.5746e-06
11:129564474 A G 0.510446 2.7263e-05
11:129565731 G A 0.490995 3.3666e-05
11:129567563 A G 0.069391 2.3255e-05
11:129567710 G A 1.872533 -7.6910e-06
11:129568492 G T 0.558708 -3.3405e-05
11:129568744 T C 0.093650 5.7779e-05
11:129572731 G A 0.098609 -3.7191e-05
11:129576226 T C 0.373271 1.1531e-04
11:129576364 C T 0.030104 1.1320e-05
11:129580962 C T 0.088797 7.3895e-05
11:129590695 T C 0.442104 -3.4557e-04
11:129591846 A C 0.023110 -9.8502e-05
11:129597846 G T 0.779032 -1.3027e-04
11:129599155 C T 1.672445 1.4269e-05
11:129601546 A G 0.081624 2.7648e-05
11:129606401 T C 0.646148 1.2956e-04
11:129607407 C T 0.322592 -1.1539e-04
11:129607729 C T 0.124351 2.2360e-05
11:129609083 A G 0.022350 -5.5144e-05
11:129609782 A G 1.381869 -1.8952e-05
11:129611046 A G 0.067054 3.4950e-05
11:129612275 G A 0.642682 -4.4260e-05
11:129613324 A G 0.700871 6.6189e-05
11:129614830 A G 0.181438 3.1577e-05
11:129616477 G A 0.286697 1.5370e-05
11:129619479 T C 0.204288 3.3156e-05
11:129619870 C A 1.917383 7.4442e-05
11:129621812 C T 0.055853 1.2293e-04
11:129623351 A G 0.927386 8.6354e-05
11:129623433 T C 1.533735 6.0113e-05
11:129629922 C T 0.057223 9.0014e-05
11:129630442 T C 1.303169 7.2453e-05
11:129648336 A G 0.564508 8.3174e-06
11:129648852 C G 0.271312 -2.2797e-05
11:129653801 G A 1.692397 5.9895e-06
11:129653910 C A 0.567757 1.2930e-05
11:129656526 A G 0.142872 -3.6871e-05
11:129668016 T C 0.061432 -5.9986e-05
11:129687201 G A 0.695772 1.0065e-04
11:129687276 A G 0.030078 7.5515e-05
11:129693418 A G 0.218614 -2.3458e-04
11:129697314 C T 0.672523 -5.8797e-05
11:129702471 A G 0.242172 7.7757e-05
11:129703728 C T 1.873175 6.4692e-06
11:129722553 T C 0.361785 8.4322e-07
11:129725257 G A 0.040874 5.8382e-05
11:129726013 T C 0.187916 5.0886e-05
11:129740759 T C 0.307155 -9.6349e-05
11:129743393 G A 0.099518 5.1421e-05
11:129755891 C T 0.067852 7.3116e-06
11:129757332 C T 0.789085 -3.2349e-05
11:129764757 G A 0.599101 -2.4970e-05
11:129771107 T C 1.958970 1.2165e-04
11:129780608 T C 0.200068 -8.6646e-05
11:129784764 T C 0.061114 -6.2969e-05
11:129785347 A G 0.025995 -1.6898e-05
11:129786725 C G 0.629835 -2.7359e-06
11:129787250 G A 0.058002 -1.7259e-05
11:129788925 T C 0.039095 9.4323e-06
11:129792334 A G 0.128707 1.2451e-05
11:129794950 C T 0.789711 -3.0023e-05
11:129798841 T C 0.051413 -7.7135e-05
11:129802318 G C 0.039903 -5.0246e-05
11:129803763 C T 0.852377 -3.2271e-05
11:129805692 G A 0.038913 1.4317e-05
11:129809301 T C 0.728610 -2.3395e-05
11:129811438 A G 0.050540 -6.0874e-05
11:129816598 G T 0.205518 -1.5196e-05
11:129820826 T C 0.022444 -4.5758e-05
11:129825705 A G 0.061108 -9.9130e-05
11:129830796 T C 0.085746 8.9578e-07
11:129834519 C T 0.155335 4.0401e-05
11:129843578 G A 0.123751 -9.8315e-06
11:129848339 T G 0.095198 -7.6947e-05
11:129849604 C T 0.312608 -3.9464e-05
11:129856277 C T 0.047628 8.5267e-05
11:129873842 C T 0.196809 -7.9601e-05
11:129874884 T C 0.136925 -6.1715e-05
11:129877787 A G 0.026317 1.2271e-05
11:129881449 G A 0.121638 4.9740e-05
11:129893253 C T 0.154141 -1.2439e-04
11:129895028 T C 0.074256 -2.0669e-05
11:129902409 C G 0.138551 -1.0991e-04
11:129903341 A G 0.061819 5.3634e-05
11:129906408 G C 0.306431 -6.6464e-05
11:129907914 T C 0.154689 2.9717e-05
11:129912284 T C 0.075353 -4.6144e-05
11:129912702 T C 0.064785 -1.5484e-06
11:129920018 G A 0.052841 -9.6529e-06
11:129932326 T C 1.222685 -1.6589e-05
11:129937654 C T 0.120424 2.2270e-04
11:129938176 T C 0.082131 -1.7262e-05
11:129938482 A G 0.027423 -1.4165e-04
11:129945694 C T 0.265490 8.0449e-05
11:129964993 C T 0.161229 2.0340e-04
11:129972355 T G 0.105545 -8.1425e-06
11:129976337 G T 0.067976 -1.5708e-05
11:129983462 A G 0.032909 -9.2644e-05
11:129983502 A G 0.055697 -2.3484e-05
11:129985015 T C 0.078356 -1.8272e-05
11:129985753 C A 0.089778 7.4726e-06
11:129988989 A G 0.215362 -4.2508e-05
11:129990130 T C 0.044574 7.1715e-05
11:129993053 A G 0.110492 8.7565e-07
11:129996662 A G 0.025849 -6.6289e-07
11:129999527 G T 0.259060 7.3603e-05
11:130009372 C T 0.129996 -4.2730e-05
11:130016152 T C 0.091595 3.8006e-05
11:130018943 G A 0.080728 1.5459e-05
11:130028004 A G 0.040871 -3.0624e-05
11:130032666 G C 0.088002 -5.5211e-06
11:130035099 T C 0.039306 -1.6961e-06
11:130035305 A G 0.093828 -2.4048e-05
11:130035598 T C 0.210510 -1.6006e-06
11:130042973 G T 0.056969 -9.3647e-06
11:130043580 A G 0.102777 2.6857e-05
11:130051668 A G 0.087567 -7.5056e-05
11:130051899 T C 0.088934 -1.7631e-05
11:130054390 A G 0.028144 -4.5460e-05
11:130054833 G A 0.086025 -1.9352e-05
11:130057779 A G 0.023885 -8.8148e-06
11:130058437 A G 0.081842 -6.2874e-05
11:130061787 A G 1.521002 5.0130e-05
11:130063261 A G 0.394667 2.6133e-05
11:130064647 A G 1.609565 3.7932e-05
11:130066261 A C 0.154157 -8.1845e-05
11:130066788 T C 0.058427 -2.8917e-04
11:130066867 C T 1.259689 2.7525e-05
11:130067226 A G 1.148571 5.4940e-05
11:130069638 A G 0.036696 -2.2098e-06
11:130069704 T C 0.856424 1.2410e-05
11:130071969 G T 0.060692 -4.5359e-05
11:130072580 C T 1.484730 -8.2250e-05
11:130074328 C A 0.160119 9.1361e-07
11:130076894 A G 0.447080 -1.7184e-04
11:130084543 T C 1.519642 -3.7279e-05
11:130086510 C G 0.052610 6.4170e-05
11:130086945 T G 1.144173 1.8520e-05
11:130087978 T C 0.479842 -4.9999e-05
11:130087994 G A 0.785066 -1.3219e-04
11:130089026 A G 1.398770 -7.7145e-06
11:130089231 G T 1.616456 -4.7960e-05
11:130091355 T C 0.027949 1.3966e-05
11:130101735 C A 0.022152 3.5954e-05
11:130111987 C T 0.072332 1.2758e-05
11:130114809 T C 1.352005 -3.0659e-06
11:130115746 A G 0.185430 -1.5129e-05
11:130116507 G C 0.032656 -6.5589e-05
11:130131262 A C 0.027102 2.9936e-06
11:130134171 T C 0.076661 -8.0912e-05
11:130135982 T C 0.201964 -4.6959e-05
11:130140423 C T 0.031545 1.5990e-05
11:130148272 T C 0.055064 4.5955e-05
11:130157045 T C 1.591704 -5.3213e-05
11:130188919 C T 0.054250 -7.9707e-06
11:130189006 G C 0.031185 6.0338e-05
11:130189733 A G 0.076856 -9.7382e-05
11:130193781 T C 0.037644 1.2210e-05
11:130198436 T C 0.026119 -2.4045e-06
11:130198686 T C 0.031461 -3.0791e-05
11:130217802 G A 1.962817 -4.0138e-05
11:130232471 T C 0.148496 -1.4538e-04
11:130233638 T C 0.049660 7.4766e-05
11:130239226 C G 0.066629 -2.8549e-05
11:130240686 A G 0.076541 -4.5173e-05
11:130240761 G A 1.259196 -4.8565e-06
11:130245930 C A 0.187105 2.7921e-05
11:130247781 A T 1.079482 1.2278e-05
11:130249774 T C 0.037495 2.3501e-05
11:130251367 C T 0.086230 -3.0510e-05
11:130255113 C T 1.339626 2.3556e-06
11:130257135 T G 0.617813 -6.4256e-06
11:130262144 A G 0.120719 -1.2924e-04
11:130262451 T C 0.034765 -3.6291e-05
11:130262526 A C 1.440475 -1.0003e-05
11:130267736 T C 0.031464 -4.2024e-05
11:130267935 A G 0.047369 7.7837e-05
11:130270855 C T 1.281450 -4.3691e-05
11:130272122 G A 0.066424 4.8536e-06
11:130273230 T A 0.744436 1.0315e-04
11:130275749 C T 0.385865 3.2221e-07
11:130276077 G A 0.132245 4.7934e-05
11:130278773 T C 0.022642 -2.2981e-06
11:130281488 A G 1.460179 4.9761e-06
11:130281916 G C 0.117259 -3.9862e-05
11:130283749 C T 1.241559 4.7258e-06
11:130288672 A G 0.078901 3.2124e-06
11:130290003 A G 0.089414 -7.0491e-05
11:130291029 A G 0.021243 7.1041e-06
11:130292783 C A 0.116266 8.6653e-06
11:130293150 C T 0.087181 4.8092e-05
11:130293991 C T 1.591623 -5.5326e-05
11:130294167 C G 0.092517 2.3816e-06
11:130295821 T C 0.336442 7.7802e-06
11:130302382 A G 0.278382 4.7455e-05
11:130305605 G A 1.194823 -1.1836e-04
11:130308349 G T 0.040711 -1.1958e-05
11:130309871 T C 0.038261 3.5649e-05
11:130311025 A C 0.086967 1.0946e-04
11:130311545 T C 1.241916 -1.1686e-04
11:130312003 T C 0.132907 1.8993e-04
11:130313752 C T 1.488109 -2.4943e-05
11:130315454 T C 0.127909 2.0371e-04
11:130322464 A G 0.962749 6.4210e-05
11:130324949 A G 0.057950 1.2164e-05
11:130332457 C T 0.023454 -9.6306e-05
11:130332877 T G 0.034898 3.1916e-05
11:130336343 T C 0.826784 2.9594e-04
11:130337856 G A 0.234635 -1.4588e-05
11:130340430 T A 0.405813 4.0376e-05
11:130340670 C T 0.204122 -2.8870e-05
11:130344495 G A 0.078083 -8.0929e-05
11:130344711 C T 0.792528 4.0345e-05
11:130345007 T C 0.036638 -4.0251e-05
11:130346951 T C 0.158727 -4.6425e-05
11:130347330 G A 0.021578 -5.6862e-05
11:130347681 G A 0.658355 -1.4754e-04
11:130349428 G A 0.023704 -5.4287e-05
11:130351640 T C 0.094873 2.4202e-05
11:130351946 T C 0.040614 1.6359e-05
11:130352545 A G 0.569805 -1.1668e-04
11:130353238 T C 0.056655 2.0479e-06
11:130353462 A G 0.163829 -5.7257e-05
11:130354045 G A 0.151489 -3.4715e-05
11:130356324 A G 1.189098 -2.2369e-05
11:130358657 T C 0.302118 -3.1740e-04
11:130359332 C T 0.065587 -1.5387e-05
11:130359711 A G 0.025239 -3.3346e-05
11:130362518 C T 0.064035 -2.1793e-05
11:130369916 G A 0.102543 -8.4852e-05
11:130374705 T G 0.614554 1.3796e-04
11:130387218 T C 0.089015 1.4214e-05
11:130392832 T A 0.096626 3.6928e-05
11:130392907 A G 0.292945 -9.8355e-06
11:130395238 A G 0.067064 5.7395e-06
11:130395314 C T 1.212493 -7.4451e-07
11:130395635 C A 0.632354 8.5158e-05
11:130396044 G A 0.488914 -1.7198e-04
11:130397023 A G 0.071108 -2.2283e-05
11:130401837 C T 1.936114 -2.8086e-05
11:130404793 G A 0.089654 -5.2420e-05
11:130406129 A G 0.048488 -5.0321e-06
11:130416209 T C 0.201353 1.9644e-05
11:130417076 A G 0.025531 -3.1365e-05
11:130418295 G A 0.241669 -1.4658e-09
11:130419659 A G 0.137367 -7.7618e-05
11:130423305 T C 0.284519 1.4517e-05
11:130424826 G A 0.194872 1.2359e-05
11:130427587 A C 0.149035 -2.1389e-04
11:130428476 C T 1.282140 4.2103e-05
11:130430255 T C 0.037187 -1.3482e-04
11:130431296 C A 0.589140 3.8549e-05
11:130434090 T C 0.127665 -1.9873e-04
11:130440322 T C 0.062714 -2.0338e-05
11:130441046 G C 0.711914 1.3677e-05
11:130445049 A G 0.190961 2.2492e-04
11:130445239 T C 1.595693 9.6414e-06
11:130448578 C T 0.153365 6.8601e-06
11:130454503 G A 0.044272 -7.3733e-05
11:130454561 C T 0.444158 -1.2642e-04
11:130454913 C T 0.060225 -1.3467e-04
11:130457667 T C 0.044535 9.4880e-06
11:130459112 A G 0.050286 -1.4332e-05
11:130459571 G A 0.127652 -2.1565e-04
11:130463783 A G 0.096483 6.7773e-05
11:130464009 T C 0.033941 -5.3735e-05
11:130469044 T C 1.339207 6.2703e-05
11:130469179 A G 0.070144 -3.3238e-05
11:130471363 G A 0.039429 2.0312e-04
11:130482180 C T 0.153751 3.1177e-05
11:130483864 C A 0.028754 -3.2395e-05
11:130483874 T G 1.004362 1.7522e-04
11:130484392 T C 0.060459 -7.4452e-05
11:130488500 T C 1.161762 2.7034e-04
11:130491960 T C 0.061423 -4.9458e-05
11:130494322 A G 0.039624 -5.7824e-05
11:130494918 T C 0.195781 -9.5889e-06
11:130495507 A G 0.183901 2.5104e-04
11:130500086 T C 0.108470 -2.7974e-04
11:130501485 A G 0.043139 -1.6957e-05
11:130502196 T C 0.144222 -1.2070e-04
11:130502290 A G 0.745153 -4.2544e-05
11:130503323 A C 0.105984 3.1520e-05
11:130506001 T C 0.240215 -1.6325e-05
11:130509649 T C 0.097100 1.3292e-05
11:130510203 A G 0.101540 3.4281e-06
11:130514416 G A 0.033035 -8.8726e-05
11:130516050 G A 0.075740 1.0899e-05
11:130516814 T C 0.406530 -1.0533e-05
11:130522894 C T 0.050374 1.4843e-04
11:130524614 T C 0.074886 -1.3731e-04
11:130530074 C T 0.044356 8.0610e-05
11:130535570 A G 0.068787 3.8175e-05
11:130536169 C T 1.619143 -4.2128e-05
11:130537425 T C 0.030270 -4.3968e-05
11:130542882 T C 0.419539 1.7919e-06
11:130545624 T C 0.052679 -2.9776e-05
11:130555640 T C 0.032071 5.6969e-05
11:130558909 A G 0.214713 1.1946e-04
11:130570666 G A 1.662698 -9.8127e-05
11:130570791 T C 0.030182 -2.1027e-05
11:130575711 A G 0.769613 4.0455e-06
11:130575979 A G 0.112306 1.3272e-04
11:130576019 C T 0.566192 -1.3732e-05
11:130576935 T C 0.475288 -1.6814e-05
11:130578508 T C 0.033668 3.7794e-05
11:130580328 C T 0.038693 2.0631e-05
11:130582770 G C 0.098158 2.5011e-06
11:130583865 T C 0.052296 8.4018e-05
11:130585976 T C 0.084503 2.7822e-05
11:130590756 A C 0.074633 -1.9684e-05
11:130593629 A G 0.020591 9.4461e-05
11:130595780 T C 0.046317 1.3581e-04
11:130599854 C T 0.087830 -4.2142e-06
11:130603461 C T 0.063760 5.1887e-05
11:130608841 A G 0.086645 3.5850e-05
11:130609633 A G 0.108736 6.1068e-05
11:130612777 A G 0.085840 -6.9743e-05
11:130621675 C T 1.869592 -6.9521e-05
11:130629343 G A 1.042354 -1.3724e-05
11:130629537 A G 0.038618 -8.1569e-06
11:130630805 T C 1.912501 -9.2104e-05
11:130634042 G A 0.047080 -1.5687e-05
11:130634152 A C 0.189659 -1.9381e-05
11:130635049 A C 0.054026 9.0568e-05
11:130635972 A G 0.093419 -4.0037e-05
11:130638074 C G 0.058615 7.8466e-05
11:130639957 T C 0.164404 2.1982e-06
11:130640450 G T 0.088181 3.1210e-05
11:130642079 G A 0.158214 -1.0851e-06
11:130644354 G T 0.045710 -2.5041e-05
11:130644486 C T 0.090261 -2.1503e-05
11:130650590 G T 1.915682 -3.3133e-05
11:130651541 T G 0.085246 -1.1212e-05
11:130654405 G A 0.339606 1.7471e-05
11:130660054 A G 0.021071 -3.6122e-05
11:130661344 A G 0.039144 -1.2807e-04
11:130667385 A G 0.020864 -4.7084e-05
11:130668520 G A 0.816277 6.1948e-05
11:130671845 T C 0.109593 1.9876e-05
11:130672992 G T 0.120294 -1.9440e-05
11:130673727 G T 1.412710 -2.9514e-05
11:130675805 T G 0.308077 3.0848e-05
11:130681100 A G 0.072952 3.5494e-05
11:130682401 C T 0.732800 7.9592e-06
11:130682921 T C 0.725413 -8.9767e-06
11:130689503 A G 1.689414 -2.0480e-05
11:130690162 G A 0.893289 -1.7603e-05
11:130691888 G A 0.044597 1.1827e-04
11:130692209 C T 0.041351 -5.5228e-05
11:130695474 G T 0.817112 2.1135e-05
11:130696439 C T 1.515559 -2.5855e-05
11:130697032 C T 1.497934 -4.3521e-05
11:130698447 T C 1.692127 5.4588e-05
11:130699300 C T 0.411188 2.0679e-04
11:130701463 G A 0.025830 1.2253e-05
11:130702454 T C 1.156630 2.9796e-04
11:130703226 G A 0.580951 1.0205e-05
11:130704378 A G 0.418160 4.1378e-05
11:130705653 T C 0.507350 -5.0373e-05
11:130708010 T C 0.051556 1.6743e-05
11:130708331 A G 0.445074 6.3811e-05
11:130708705 C T 0.038822 1.4443e-05
11:130709018 T C 0.040449 2.2227e-05
11:130709067 T C 1.019737 -3.0965e-05
11:130709087 A G 0.070787 3.7032e-05
11:130711914 T C 0.052993 -4.6941e-05
11:130716157 T C 0.910683 6.6177e-05
11:130722677 A G 1.975563 -1.9910e-05
11:130736271 G T 0.185339 9.7623e-05
11:130737194 A G 0.036255 6.4427e-05
11:130739887 T G 0.900430 2.7378e-04
11:130740700 C A 0.064415 -7.0122e-05
11:130746760 T C 0.051033 -8.0580e-05
11:130752567 G A 1.464448 9.4847e-05
11:130764092 T G 1.172593 1.7719e-04
11:130764449 T G 0.183959 -4.6294e-06
11:130765729 C T 0.176975 -3.2610e-05
11:130771662 T G 1.300466 9.7118e-05
11:130773076 A G 0.896811 1.0104e-04
11:130773223 G C 0.026076 9.1528e-05
11:130776524 C T 1.295474 7.8541e-05
11:130779410 A C 0.082189 -1.0854e-04
11:130784754 G C 1.421639 3.3540e-05
11:130784971 G C 1.425443 2.9382e-05
11:130785304 C T 0.398221 -1.0007e-05
11:130786954 G A 0.068511 -1.9770e-05
11:130788111 T C 0.071384 7.2942e-05
11:130788394 G C 0.061195 1.0678e-05
11:130789022 T C 0.033704 2.4553e-05
11:130792988 A G 0.029588 -4.9528e-05
11:130796075 T G 0.051419 -3.0272e-05
11:130806804 A C 0.050932 -5.2535e-06
11:130807788 A G 0.029189 1.0733e-04
11:130808685 T C 0.960249 1.4741e-04
11:130813834 G T 0.515438 -8.3162e-05
11:130813981 T C 0.044214 2.9358e-05
11:130818354 T C 0.057505 3.7601e-05
11:130825033 C T 0.043418 8.0175e-05
11:130830748 A C 1.028008 3.0633e-04
11:130834430 C T 1.935267 -2.4646e-05
11:130849213 T C 0.066765 6.4780e-05
11:130852282 C T 0.056953 5.3630e-06
11:130861994 T C 0.953816 1.4937e-04
11:130863842 T C 0.041049 -8.3054e-06
11:130864267 G A 0.026739 -3.0165e-05
11:130864429 A G 0.075438 2.0819e-05
11:130870735 C T 0.060124 -5.4066e-06
11:130870814 A G 1.977669 -3.3170e-05
11:130873798 T C 0.040961 4.9092e-06
11:130875243 T C 0.036963 -3.8097e-05
11:130878093 T C 0.039309 -6.5098e-05
11:130890595 A G 0.052039 1.6305e-05
11:130894976 G A 0.511849 -1.4167e-04
11:130895725 G A 0.730758 1.9138e-05
11:130896112 T G 0.109635 7.0694e-05
11:130898053 G A 0.020111 2.8770e-05
11:130898532 C T 0.058057 -2.2431e-05
11:130898738 A C 1.115909 2.0180e-05
11:130900099 A G 0.704338 6.7570e-05
11:130906459 C T 0.216144 -2.8960e-05
11:130908502 A G 0.088898 3.1592e-05
11:130909025 T C 1.639618 8.7196e-05
11:130909537 T G 0.031477 5.4178e-05
11:130910079 T C 0.067255 -2.7958e-05
11:130910813 A G 0.035684 -6.3856e-05
11:130913656 T C 1.106185 5.8818e-06
11:130918809 T G 0.501465 -2.4155e-05
11:130921418 A C 0.252302 -4.4230e-06
11:130924754 G C 0.137867 1.0717e-05
11:130924837 A G 0.030666 6.5209e-05
11:130927605 T C 0.034600 -2.9776e-05
11:130929355 T C 0.774488 4.5353e-06
11:130932660 T C 0.260559 1.5941e-04
11:130940154 C T 1.953696 7.3144e-05
11:130942703 C T 1.338710 1.2606e-04
11:130945767 A G 0.029767 5.0119e-05
11:130956129 T C 0.028186 4.7317e-05
11:130956627 C T 0.560418 -2.0463e-05
11:130959048 A G 0.090401 1.6568e-05
11:130965619 T C 0.042532 6.3050e-05
11:130967646 C T 0.147948 6.0415e-05
11:130969077 A G 0.027443 2.3212e-05
11:130974221 G A 0.530262 3.3363e-05
11:130978284 C T 0.404934 4.7964e-06
11:131000184 G T 0.096246 3.2400e-05
11:131001581 G T 0.155416 8.2631e-06
11:131003042 C T 0.754491 4.2526e-05
11:131004190 T C 0.199331 -2.5589e-05
11:131004347 A G 1.964255 1.2274e-04
11:131009474 G A 0.221260 4.4511e-05
11:131012407 T G 0.041675 5.6312e-06
11:131016406 C T 0.064272 4.5731e-05
11:131019691 T C 0.652633 -8.7070e-05
11:131019871 T C 0.289235 -2.9732e-05
11:131021493 G A 0.072491 6.2467e-05
11:131026377 T C 1.134040 -1.6659e-05
11:131030628 G A 0.707159 -4.1120e-06
11:131044763 C T 1.754602 -8.0231e-06
11:131045239 T C 0.138402 -5.6604e-05
11:131046468 C T 0.790909 1.9553e-05
11:131050617 T C 0.030189 1.9380e-05
11:131053786 G T 0.767328 3.1336e-05
11:131054514 T C 0.041757 -8.8358e-06
11:131056420 T C 0.148782 4.3555e-08
11:131063451 T C 0.067609 -4.5833e-06
11:131064743 C T 0.241309 -2.5125e-06
11:131068141 T C 0.446534 -8.9307e-05
11:131068667 T C 0.787134 -6.5400e-05
11:131069405 A G 0.105386 1.9286e-04
11:131069672 T C 1.198371 -1.8957e-05
11:131071191 A G 0.519853 2.2780e-08
11:131071245 C T 0.223139 -3.1365e-05
11:131071762 A G 0.077583 2.7853e-05
11:131074518 C G 0.803778 4.3385e-05
11:131074648 A G 0.536828 -5.5213e-05
11:131075133 A G 0.776452 -2.0862e-05
11:131075623 T C 0.272682 8.0993e-05
11:131077554 A G 0.035554 -3.4263e-05
11:131078384 A G 0.094351 -5.4038e-05
11:131079238 T C 0.496009 -1.5993e-05
11:131081460 T G 0.575271 -1.0844e-05
11:131081954 G A 0.066119 3.1627e-05
11:131082567 T G 0.086331 5.9561e-05
11:131082765 G T 0.380522 1.0814e-05
11:131085910 C T 1.769539 -5.9564e-06
11:131086857 A G 0.067830 -2.1295e-05
11:131087769 A G 0.047988 1.3695e-05
11:131087787 C T 0.054934 -5.8129e-05
11:131089896 G A 0.287814 -1.1927e-05
11:131090686 T C 0.363703 -4.1409e-06
11:131092933 A C 1.964300 -6.5252e-06
11:131094185 T C 0.255110 -2.9827e-06
11:131097709 T C 0.423175 -1.5313e-05
11:131097789 T G 0.893345 -2.7781e-05
11:131100602 A C 0.032545 -4.6735e-05
11:131103259 T C 0.030393 -7.7445e-05
11:131106347 G T 1.179561 3.9357e-05
11:131106726 A G 0.041841 2.0022e-05
11:131107321 T C 0.325111 2.0863e-04
11:131108164 T C 0.025697 -2.4335e-05
11:131110068 G C 0.745725 2.1259e-06
11:131110196 C T 0.114530 6.4550e-05
11:131110473 A G 0.247962 6.0886e-05
11:131110711 G A 0.720706 -2.3125e-05
11:131111310 C T 1.686184 1.9460e-05
11:131114797 G A 0.051273 7.7095e-05
11:131115145 G A 0.185722 -1.0955e-06
11:131116997 C A 1.313728 -7.4479e-06
11:131117478 C T 0.048167 3.9916e-05
11:131118434 A G 0.079200 2.6030e-05
11:131131479 A G 1.538889 2.6438e-05
11:131132389 T G 0.051779 5.0742e-05
11:131132698 T C 0.319505 2.4839e-06
11:131145517 T A 0.112423 8.0929e-05
11:131149052 T C 0.035512 1.2333e-05
11:131149978 C T 1.583645 -7.8850e-05
11:131151525 A G 0.058446 -2.0630e-05
11:131157754 G A 1.181532 -7.5831e-05
11:131169949 C A 0.225479 7.4835e-05
11:131171315 G A 1.161421 -3.6922e-05
11:131178273 T C 0.414171 8.1415e-06
11:131178722 T G 0.034957 5.4722e-05
11:131180042 C G 1.146578 -2.4614e-05
11:131192757 G T 0.090281 -1.7589e-05
11:131194243 T C 1.293799 1.7234e-05
11:131194466 T C 0.110937 3.9752e-05
11:131198723 G C 0.205479 4.5435e-05
11:131209990 G C 0.408676 2.8058e-05
11:131211900 A G 1.165420 4.4951e-05
11:131213827 A G 1.211117 2.3655e-05
11:131213874 A G 0.635278 9.8944e-05
11:131216216 A C 0.411675 -2.3933e-05
11:131221046 T C 1.580727 -2.9514e-05
11:131221525 G C 0.094471 1.2276e-04
11:131224674 T C 0.091225 -6.0872e-05
11:131230463 T C 0.071536 -4.1268e-05
11:131230674 A G 1.619328 1.0431e-05
11:131231425 A G 0.546721 -3.4378e-05
11:131233139 T C 0.042656 -4.0669e-07
11:131244668 T C 0.477820 -5.5200e-05
11:131245087 T G 0.077096 -6.6249e-05
11:131245333 T C 0.042516 -5.7273e-05
11:131249694 G C 0.070144 -2.7033e-05
11:131250632 A G 0.168961 2.0102e-05
11:131254314 G A 0.140992 8.4827e-05
11:131258428 C A 0.023636 -9.3598e-06
11:131259520 T C 0.120882 1.5870e-05
11:131260798 T G 0.026638 1.2469e-05
11:131261642 T C 1.677100 7.1533e-05
11:131262883 C T 1.767896 3.4157e-05
11:131265423 A C 0.478096 3.3133e-05
11:131265948 C T 0.884162 1.3956e-05
11:131266449 A C 0.024580 3.2876e-05
11:131268434 T C 0.026213 2.9382e-06
11:131268930 G T 0.060965 3.9286e-05
11:131270267 A G 0.055483 3.9153e-05
11:131272969 G T 0.590655 -3.2175e-05
11:131276764 G T 1.199237 -1.9258e-05
11:131277056 A G 0.206582 -1.7201e-05
11:131278676 G A 1.242889 -3.4705e-05
11:131281619 T G 0.029413 -9.6042e-06
11:131283819 T C 0.019994 2.0554e-05
11:131287264 C T 0.045353 5.0285e-05
11:131287410 A G 0.287168 5.5795e-05
11:131288195 T C 0.097084 4.5112e-05
11:131292007 G A 0.057330 -9.2198e-05
11:131294432 A G 0.349941 -9.1620e-05
11:131297195 G T 0.171158 7.2913e-06
11:131299715 C G 1.916899 1.6326e-05
11:131301689 G A 1.946766 7.3110e-06
11:131310636 A G 0.989211 -3.5420e-05
11:131313067 G A 0.319054 -2.4744e-06
11:131313602 T C 0.088645 -2.3003e-05
11:131314394 T G 0.235976 4.2561e-06
11:131315010 C T 0.047268 -2.4731e-06
11:131319874 G T 0.311894 3.8600e-04
11:131320070 C T 1.403733 -4.3027e-05
11:131322124 T C 0.595790 -1.8762e-05
11:131323676 G A 1.905127 5.3493e-05
11:131324796 T C 0.747412 3.6636e-05
11:131325169 C T 0.087307 -2.4486e-05
11:131325197 G C 0.585255 -1.8310e-05
11:131325643 A G 0.057664 -2.0319e-05
11:131325915 A G 1.065983 -2.4618e-05
11:131326303 G A 0.528227 2.6162e-05
11:131330300 A G 0.610834 1.3005e-05
11:131330738 A G 0.323008 -2.3742e-05
11:131331019 C T 1.187958 -5.5091e-05
11:131336074 T G 0.089865 -1.1569e-04
11:131341408 T C 0.068057 9.3131e-06
11:131342193 T C 1.037547 -1.1639e-05
11:131344112 G A 0.458719 -1.0255e-04
11:131346017 A G 0.047943 -1.6067e-04
11:131348462 C A 0.255824 4.5689e-05
11:131350655 G C 0.098022 -8.2437e-05
11:131355442 A C 0.650845 2.5669e-05
11:131357477 G A 0.116695 6.5625e-05
11:131358777 A G 0.051114 2.8034e-05
11:131360730 G A 0.084195 8.3305e-06
11:131361828 A G 0.648271 -1.5698e-05
11:131365437 T C 0.319992 -5.8405e-05
11:131366735 T C 1.355046 -6.1389e-05
11:131367967 G A 0.092708 2.9575e-06
11:131368955 A G 0.399646 -2.7288e-05
11:131371019 G A 0.874104 -7.9221e-05
11:131371574 T C 0.286353 1.6546e-05
11:131371921 C T 0.666350 -9.3093e-06
11:131372923 A G 0.043162 2.8577e-05
11:131373937 G A 1.970003 6.8583e-07
11:131374193 G A 0.194044 2.6901e-05
11:131374917 G A 0.500920 1.8831e-05
11:131375837 A G 0.223032 -9.2775e-05
11:131379057 A C 0.125026 2.7867e-05
11:131379218 A G 0.060014 -6.1919e-05
11:131380938 T G 0.031137 8.1843e-05
11:131393733 G A 0.049280 4.2014e-05
11:131393861 A G 0.361726 -4.3672e-06
11:131398701 A G 0.040845 3.1084e-05
11:131406707 T G 1.652296 -6.8967e-05
11:131408517 G T 1.592996 -2.1035e-04
11:131415791 T G 0.899057 -3.8248e-04
11:131416050 T G 0.072887 1.6657e-05
11:131419387 G A 0.115760 3.6862e-05
11:131429529 G A 0.276905 8.6634e-06
11:131429601 C T 0.118262 -6.9328e-05
11:131430031 G T 0.624651 -1.1012e-05
11:131432722 T C 0.445343 -4.1701e-05
11:131434948 T C 1.112202 1.3955e-04
11:131435012 T C 0.030844 1.3748e-04
11:131447270 G A 0.166173 -1.5882e-05
11:131451104 T G 0.102095 1.4891e-05
11:131452912 C T 0.821019 2.7599e-05
11:131455924 C T 0.180454 2.6558e-05
11:131459669 A G 0.037310 -6.1923e-05
11:131459900 G A 0.981905 1.0525e-05
11:131462159 G A 0.279927 3.0288e-05
11:131465196 G A 0.058079 4.5922e-05
11:131466127 T C 0.069407 -1.6366e-04
11:131466218 A G 1.594985 1.8620e-05
11:131476469 A G 1.032386 2.0069e-05
11:131479442 A G 0.058187 3.7656e-05
11:131481649 G A 0.572547 -6.3907e-06
11:131486420 T C 0.807238 -3.1113e-04
11:131490026 A C 0.022584 1.8942e-05
11:131491323 T G 0.789812 -1.2953e-04
11:131492764 C A 0.882390 4.2605e-05
11:131494308 T G 0.044503 -1.2203e-05
11:131495136 T C 0.145679 9.9153e-07
11:131496574 A G 1.665911 -3.8762e-05
11:131500259 A C 0.021740 2.8614e-05
11:131500467 C T 0.398400 -5.2908e-05
11:131506415 C T 0.147740 4.1086e-05
11:131512017 T G 0.083844 -3.7001e-05
11:131515637 T C 0.439053 -1.8671e-05
11:131519579 G A 0.023678 -1.6766e-04
11:131519897 A C 1.255350 2.0975e-05
11:131523684 C T 0.021292 3.2416e-05
11:131526755 C T 1.700359 8.4670e-06
11:131534156 C T 0.469722 -9.3858e-06
11:131538707 T C 1.520865 2.8361e-05
11:131544128 A C 0.048754 -5.1379e-05
11:131547697 A G 0.060345 4.4657e-07
11:131548687 A G 1.513446 6.5644e-05
11:131552908 A G 0.051728 5.8662e-05
11:131553748 T C 0.064204 -1.9295e-05
11:131553963 G A 1.819971 6.5711e-05
11:131554066 A G 0.052455 8.3834e-05
11:131554416 A G 0.046372 -2.6719e-05
11:131561979 G A 0.398251 2.8581e-05
11:131572346 T C 0.349811 3.5571e-05
11:131573477 C T 0.060429 4.8894e-05
11:131589762 T G 0.061906 4.9069e-05
11:131606984 A G 0.074373 7.0189e-05
11:131608506 C T 0.352388 4.9328e-05
11:131613807 G A 0.053058 -2.0456e-05
11:131616001 C G 0.464899 -7.4327e-06
11:131617859 A G 0.077252 -2.0013e-06
11:131618040 G A 0.819244 7.4361e-05
11:131619115 C T 0.253328 6.6553e-05
11:131619896 T C 0.209422 2.6311e-05
11:131620004 T C 0.111527 -3.3244e-05
11:131629805 T C 0.046012 8.2660e-06
11:131636405 T G 0.032866 1.4173e-04
11:131642817 A G 1.011737 -2.2263e-05
11:131646864 C A 0.064750 -5.8678e-06
11:131647332 T C 0.889050 4.1399e-05
11:131649407 G A 0.022178 2.6083e-05
11:131653115 G A 0.275886 2.7147e-05
11:131656228 A G 0.837079 -3.8662e-05
11:131656743 C T 0.063815 -8.9530e-05
11:131664693 A G 0.076749 -3.8545e-05
11:131668302 T C 0.058823 -4.4508e-05
11:131668535 C T 0.308531 -1.2275e-05
11:131672813 G C 0.117334 -3.8446e-05
11:131675746 C A 1.558217 -2.7757e-05
11:131683311 T C 0.161119 1.7203e-05
11:131684955 G A 1.536367 7.0895e-06
11:131691747 A C 0.161661 1.3200e-05
11:131693709 C T 0.240922 -4.3604e-05
11:131698249 T C 0.552492 -1.3499e-05
11:131702519 C T 0.191986 5.4151e-05
11:131704690 C A 1.279183 6.2104e-06
11:131712311 A G 0.215670 -2.1153e-05
11:131713867 G T 0.219789 4.2742e-05
11:131721215 T C 1.483523 3.2335e-06
11:131730096 T C 0.048011 3.8315e-05
11:131732297 G A 1.954345 8.9870e-05
11:131733602 G C 0.025155 -3.3692e-05
11:131733804 G A 0.021286 1.7836e-04
11:131734817 A G 0.262500 1.3635e-05
11:131734999 T C 0.132372 -3.7678e-06
11:131745483 A C 1.027482 7.4389e-06
11:131746370 G T 0.047356 3.1518e-05
11:131748964 C T 0.852640 -1.8481e-05
11:131749480 C T 0.083445 3.6994e-05
11:131761438 C T 0.128233 6.0671e-06
11:131763850 G A 0.050926 -7.8419e-05
11:131764107 T C 0.260530 2.9975e-05
11:131766987 T C 0.135134 -3.0937e-05
11:131767294 T C 0.057992 -1.1495e-05
11:131775426 T C 0.096805 -2.9277e-05
11:131778359 A C 1.132651 -4.9711e-05
11:131780118 C T 0.175004 2.9631e-05
11:131782258 A G 0.126695 2.9081e-05
11:131783321 G A 0.283766 -1.6667e-04
11:131786305 A G 0.063367 2.2266e-05
11:131786401 C T 0.274581 2.5089e-05
11:131789344 T C 0.027430 8.3652e-05
11:131791792 G A 1.134764 -8.2937e-05
11:131792814 G A 0.034525 3.5237e-05
11:131793500 C T 1.553550 7.4723e-05
11:131797401 T G 0.125085 -5.6215e-05
11:131797563 C A 0.049355 -2.5228e-05
11:131807593 G C 0.508421 -4.8838e-05
11:131807633 C T 0.026820 8.7292e-05
11:131811336 T C 0.227641 2.9841e-05
11:131812883 T C 1.515124 3.4303e-05
11:131813107 A G 1.107084 -4.0323e-06
11:131816849 G A 0.172431 -4.1740e-05
11:131817589 C T 0.022487 1.4460e-06
11:131817738 T C 0.062458 2.2618e-06
11:131818811 A G 0.285788 3.9381e-06
11:131819529 G A 0.161116 8.5627e-06
11:131821297 G A 0.261361 3.9563e-05
11:131822439 T C 0.607813 4.3628e-05
11:131822978 A G 1.919427 2.3225e-05
11:131834341 C A 0.117243 5.8556e-05
11:131836896 A C 0.029861 -4.4659e-05
11:131838247 G A 0.117026 1.4400e-05
11:131839565 A G 0.366494 1.2118e-04
11:131840951 G A 0.263461 5.9994e-05
11:131841569 G A 0.715188 -2.2009e-05
11:131842562 G A 1.240913 6.1473e-06
11:131842608 G A 0.068726 -1.3186e-04
11:131842705 C T 0.029731 4.4658e-05
11:131844839 A G 0.404323 1.4875e-04
11:131845720 T G 0.063776 3.0625e-05
11:131847899 T C 0.051731 -3.3239e-05
11:131848471 T C 0.403762 -5.5552e-05
11:131848924 A G 0.711498 1.4958e-04
11:131852596 C G 0.877161 1.1409e-05
11:131853954 T C 0.063656 2.1107e-05
11:131854850 G T 1.962479 2.0078e-05
11:131855497 G A 0.292656 -2.7870e-05
11:131855536 T C 0.757237 5.7147e-06
11:131855636 C T 0.497298 -2.0912e-05
11:131862413 T C 1.529028 -4.6322e-05
11:131867316 A C 0.027469 3.1199e-05
11:131869525 T G 0.064331 -2.8917e-05
11:131870763 A G 0.587342 -1.4437e-05
11:131872637 G A 0.770223 -2.2536e-05
11:131873116 A G 1.007611 6.0678e-05
11:131873736 C T 0.073718 -1.2606e-05
11:131874317 G C 0.860936 3.4421e-06
11:131875557 G A 0.146776 -8.5211e-06
11:131875919 C T 0.066703 4.5896e-05
11:131876044 A G 0.051948 -2.3958e-05
11:131876878 T C 0.049592 4.7229e-05
11:131877439 C G 0.521670 3.6983e-06
11:131877903 C T 1.348042 5.9525e-06
11:131879261 A G 1.717379 4.0881e-05
11:131880798 T C 0.256135 -3.6674e-06
11:131880863 T C 0.073523 -4.9354e-05
11:131881770 A G 1.454749 4.0292e-05
11:131882016 T C 1.109775 2.1062e-05
11:131882458 G A 0.065340 -5.3694e-05
11:131888483 A G 0.710242 3.5681e-05
11:131894134 T C 0.054558 -4.6827e-05
11:131895739 A G 0.141391 -2.7605e-05
11:131900183 A G 0.090605 -7.2873e-05
11:131900736 C T 0.899946 5.5193e-05
11:131906048 G A 0.047813 9.8241e-06
11:131912915 G A 0.595881 2.6004e-05
11:131915088 C T 0.066609 2.4723e-05
11:131918244 C T 0.074451 5.8015e-06
11:131920851 G T 0.375154 -1.1725e-05
11:131924785 A G 0.031075 -2.3632e-04
11:131933385 C A 0.327402 -1.9873e-04
11:131934349 A C 1.292910 -1.4054e-05
11:131935863 G T 0.852218 -4.5370e-05
11:131936055 T C 0.186881 6.0366e-05
11:131946681 A G 0.443516 3.2264e-05
11:131947318 G A 0.033165 8.2071e-05
11:131952058 A G 0.050413 8.4613e-05
11:131970765 A G 1.424230 -2.1407e-05
11:131985853 G C 0.038378 9.0611e-06
11:131991192 A G 0.362869 -5.5137e-05
11:131992482 G A 0.071796 7.9341e-08
11:131993320 T C 0.021065 7.0199e-06
11:131996968 T G 0.293354 -3.3930e-05
11:131997730 A G 1.580039 1.4733e-05
11:131997745 G A 0.056126 1.2451e-05
11:131999155 A G 0.072877 5.3662e-05
11:131999229 G A 0.085603 -8.9224e-05
11:131999693 G T 0.074834 2.6963e-05
11:132002202 C T 0.701683 1.5923e-05
11:132003021 A G 0.163203 8.1572e-05
11:132008008 A G 0.045421 -5.3548e-05
11:132010473 G A 0.701676 -1.0858e-05
11:132011513 A G 0.136773 1.2719e-05
11:132015077 C T 0.868138 -9.8184e-06
11:132016822 C T 1.301702 -1.6381e-05
11:132017367 T C 1.823924 4.5261e-05
11:132018304 A G 0.054032 8.9651e-05
11:132020453 G A 1.241847 -6.3849e-06
11:132034849 T C 1.536221 6.0453e-06
11:132035797 G A 0.113468 -2.5779e-05
11:132039873 C G 0.169957 -1.5595e-05
11:132042576 G A 1.297872 6.5762e-07
11:132051737 A C 0.322907 1.7838e-05
11:132052492 G A 1.601646 -1.6535e-05
11:132052588 C G 0.688268 -2.3858e-05
11:132055986 T C 0.304120 8.6516e-05
11:132056361 A C 0.046168 -6.6719e-05
11:132056716 A G 1.462309 9.7595e-06
11:132057296 A G 0.097256 2.7284e-05
11:132058362 T C 0.066301 -2.8926e-05
11:132069863 C T 0.073169 -2.2544e-05
11:132075117 A G 0.048222 1.3910e-04
11:132077888 C T 0.123640 2.5592e-06
11:132079862 C T 0.945348 -1.8349e-05
11:132082816 A C 0.067645 -3.9415e-05
11:132091589 A G 0.028985 2.4798e-05
11:132093729 C G 0.054701 -3.4951e-05
11:132101107 A C 0.828653 -3.4446e-06
11:132101199 T G 0.338175 -1.3106e-05
11:132107598 T C 0.121852 -7.0672e-06
11:132122159 C T 0.921316 6.0543e-06
11:132135496 C T 0.370337 -5.6257e-06
11:132138056 A G 0.023285 -9.4330e-06
11:132138675 C T 1.737243 -1.9797e-05
11:132148333 T C 0.031357 -2.3858e-04
11:132150262 A G 0.663928 9.3359e-06
11:132152032 A G 0.078473 3.8083e-05
11:132156872 T C 0.354310 -2.3699e-06
11:132163504 G A 0.177770 -5.7968e-05
11:132164389 T C 0.061072 4.6428e-05
11:132165996 C A 0.493546 1.2286e-05
11:132167601 G T 0.130427 2.9974e-05
11:132167924 A G 0.060949 3.9687e-05
11:132168455 T C 0.045574 -4.8339e-05
11:132181636 C T 0.747104 7.7396e-06
11:132184339 C T 1.117305 -1.6010e-05
11:132187384 T C 0.051510 1.8806e-05
11:132188738 T C 0.083241 5.2566e-06
11:132203222 A G 0.117091 -1.1471e-05
11:132205008 T C 0.038566 4.3913e-05
11:132217012 T C 0.076129 -1.1816e-04
11:132221237 C A 0.049569 -2.3309e-05
11:132225869 T C 0.172999 -7.7529e-06
11:132228201 G A 0.364417 9.2713e-06
11:132237087 A G 0.059602 -1.3030e-04
11:132244630 C T 0.710622 -7.7939e-05
11:132261973 G A 0.138788 -7.0739e-05
11:132262559 T G 0.267301 -9.4156e-06
11:132266234 G A 0.103871 1.4686e-05
11:132272299 T C 0.552044 -5.1566e-05
11:132272791 A G 0.097194 -2.0644e-04
11:132275455 C A 0.111605 2.2347e-05
11:132293922 C T 0.024181 6.4882e-05
11:132301283 A C 0.047554 -2.9708e-06
11:132304020 A G 0.033743 3.4328e-06
11:132309911 T C 0.112852 -6.1243e-05
11:132317571 A G 0.088921 -1.2263e-04
11:132323368 G A 0.042256 -3.8325e-05
11:132324239 G T 1.318642 -1.6831e-05
11:132324629 C T 0.020166 -1.3812e-05
11:132331443 G C 0.104166 5.2803e-05
11:132335975 C T 0.108058 -3.1162e-05
11:132336927 C T 0.269797 1.0001e-05
11:132337459 A G 0.919671 3.2030e-05
11:132337904 A G 1.927149 1.8137e-05
11:132360209 G A 0.037927 -7.6442e-05
11:132362937 C T 1.091923 1.4799e-06
11:132367486 C T 0.418309 1.4981e-05
11:132369780 A G 0.050887 -4.4312e-05
11:132375040 A G 0.179127 4.9834e-05
11:132383841 C A 0.444538 -6.3837e-05
11:132384628 G T 0.471510 -7.6943e-05
11:132386355 A G 1.215622 1.0971e-06
11:132386706 A G 0.031211 -8.7229e-05
11:132387460 C T 1.091248 -2.2726e-05
11:132387492 A G 0.034476 9.8937e-06
11:132389627 A G 0.603434 4.2971e-05
11:132390235 C T 1.075496 -1.0578e-04
11:132391951 A G 0.057307 -7.6465e-05
11:132394124 C T 1.086123 -8.3868e-05
11:132408419 T C 0.467366 9.7498e-05
11:132415217 A C 0.273873 3.2897e-05
11:132417256 C A 0.898746 3.0264e-05
11:132430132 T C 0.047132 -7.7843e-05
11:132433895 T C 0.251650 -1.8117e-05
11:132439584 A G 0.170688 1.5793e-05
11:132449006 G A 0.073234 -5.3532e-05
11:132451606 T G 0.040426 -2.4890e-05
11:132452911 C T 0.033126 5.1467e-05
11:132455103 A G 0.880173 -7.1895e-05
11:132459095 C A 0.071916 -3.6616e-06
11:132467477 C A 0.036229 -9.6330e-06
11:132468810 T C 1.382963 -9.0977e-05
11:132489447 C T 0.277249 -2.4788e-05
11:132491087 T C 0.087720 -1.0003e-05
11:132492426 T C 1.531300 -1.6954e-05
11:132492654 T C 0.041159 -1.9119e-05
11:132496299 C T 0.357818 2.5839e-05
11:132496896 G A 0.082621 9.7298e-06
11:132497410 T G 0.148698 -1.3754e-04
11:132509514 A G 1.172314 1.6987e-05
11:132513771 T C 0.088758 2.1955e-04
11:132516667 G A 0.064792 -2.5138e-05
11:132521775 A G 0.071397 -5.8229e-05
11:132526717 T C 0.336734 2.7584e-06
11:132528699 A C 1.008962 4.9359e-06
11:132530729 C A 0.157202 5.6483e-06
11:132540411 G A 0.107967 2.7864e-05
11:132541351 G T 0.034519 -2.7929e-05
11:132542386 T C 0.073169 -1.1615e-05
11:132557234 G A 1.863743 -6.1799e-05
11:132560671 T C 0.026326 -2.8316e-05
11:132566087 C T 1.007465 -2.3856e-05
11:132577482 G A 0.029059 2.2214e-04
11:132577651 G A 0.386881 1.9215e-06
11:132578550 G A 1.516435 -4.4830e-05
11:132579740 T C 0.204817 -8.0054e-05
11:132581442 A C 0.916574 -1.5585e-05
11:132584448 A G 0.265619 1.6303e-04
11:132584575 C T 0.026524 5.9090e-05
11:132585016 C T 0.601370 -3.2226e-05
11:132585103 T C 1.517720 2.3206e-05
11:132585674 A G 0.126990 4.4376e-05
11:132594099 A G 0.040965 4.0470e-05
11:132598762 C T 0.030221 6.0673e-05
11:132600137 G A 1.322297 -2.7991e-05
11:132607513 T C 0.638076 1.0258e-05
11:132612241 G A 0.121638 -3.3424e-05
11:132615296 A G 0.184381 5.4725e-05
11:132621921 G A 0.371639 -8.3611e-05
11:132622372 C T 0.026839 -1.6399e-05
11:132624887 C T 0.122391 -4.8793e-05
11:132625835 G T 0.044580 -1.2004e-05
11:132626378 T C 0.064084 6.8460e-05
11:132634404 A G 0.159993 1.1057e-05
11:132636614 C T 0.163472 6.8244e-05
11:132641746 G T 0.699904 2.2745e-05
11:132641959 C T 0.888246 1.3886e-04
11:132648021 T C 0.051247 3.0464e-05
11:132652471 A G 0.056736 -4.9433e-05
11:132662757 A C 0.037755 1.0725e-05
11:132664658 G A 1.009312 9.7714e-07
11:132675967 T C 0.679774 7.7319e-06
11:132681140 C T 0.049598 1.3693e-05
11:132681930 G A 0.100067 5.3072e-05
11:132688021 A G 0.993070 1.9238e-04
11:132703716 A G 0.104585 -4.8546e-05
11:132705036 T C 0.155517 9.2484e-05
11:132705832 G A 1.888379 6.6685e-05
11:132711312 C T 0.234175 -7.4974e-05
11:132713802 C A 0.063393 -9.1843e-07
11:132716369 G A 0.121154 -8.1566e-06
11:132717146 G C 0.150983 -9.8147e-06
11:132717516 C A 0.471488 -1.0839e-05
11:132719696 C T 0.325838 -5.8198e-05
11:132720248 C T 1.378789 -8.6882e-06
11:132720335 G C 0.679333 -1.8351e-05
11:132724689 A C 0.136140 -1.0506e-04
11:132729354 C T 0.277009 -3.4182e-05
11:132730170 G T 0.026573 -5.8408e-06
11:132730893 C T 0.065369 -8.6014e-05
11:132735347 G A 0.166887 -6.9457e-05
11:132736230 T G 0.176637 -7.3662e-06
11:132739958 G A 0.486418 2.0068e-05
11:132742025 G A 0.126795 1.0855e-06
11:132743345 C T 0.166676 -3.2797e-05
11:132747246 G T 0.967630 2.8245e-05
11:132751584 G A 0.507756 2.9483e-05
11:132752667 G A 0.796189 -5.5781e-05
11:132757670 C A 1.402253 -1.9518e-05
11:132759270 T C 0.131654 -1.5757e-04
11:132759483 C T 0.042007 -2.7649e-05
11:132760393 G A 0.213941 2.2802e-05
11:132763976 C T 0.724166 4.6911e-06
11:132765893 C T 0.535844 3.5593e-05
11:132768316 C G 0.875155 2.0123e-05
11:132768869 C T 0.458751 -5.7422e-05
11:132770011 C A 1.963790 4.0329e-05
11:132770266 C T 0.133238 3.6556e-05
11:132776806 A G 0.135426 -9.4108e-07
11:132777597 T C 1.975540 7.2307e-05
11:132778873 C A 1.300125 1.1186e-04
11:132781567 T C 0.963927 1.9368e-04
11:132787073 A G 0.190285 -2.5417e-05
11:132787833 A G 0.118467 4.3328e-06
11:132791152 G C 0.986072 2.8703e-04
11:132792589 A C 0.219092 -8.5186e-06
11:132793179 C G 0.323368 -2.7543e-05
11:132795451 T G 0.033730 -7.3927e-05
11:132795754 G C 0.606576 1.3680e-04
11:132796374 A G 0.123313 -2.0252e-05
11:132799551 G A 0.037722 5.2193e-05
11:132799836 C T 0.828676 1.2997e-04
11:132802443 T G 0.068602 -1.5473e-04
11:132804182 T C 0.183982 -2.6496e-05
11:132806539 T C 0.283870 -2.6402e-05
11:132807740 A C 0.037982 2.7122e-05
11:132809508 C T 1.670014 -5.8662e-06
11:132812032 A G 0.086087 -1.3611e-05
11:132813378 C G 0.708434 3.1343e-06
11:132818813 G A 0.164959 2.4706e-06
11:132819241 G T 0.079141 -3.1778e-05
11:132820760 C T 0.039485 -2.6177e-05
11:132821513 A C 1.851435 -3.3062e-07
11:132821543 C T 1.406560 -9.4342e-05
11:132824181 A G 1.059702 -6.6264e-05
11:132829531 A C 0.339648 -2.4757e-05
11:132830111 C A 0.516467 -3.8612e-05
11:132830183 G A 0.133069 -7.9647e-06
11:132830209 T C 0.185459 6.4521e-06
11:132830397 T G 0.042552 2.4129e-05
11:132831793 G A 0.359496 -3.5992e-05
11:132832714 C T 0.065275 2.6068e-05
11:132833129 A C 0.080274 -7.7450e-05
11:132834193 C A 0.123134 5.6601e-05
11:132834258 T G 0.661802 2.9231e-05
11:132838419 T C 0.047352 2.5162e-05
11:132841082 C T 0.116143 -5.0822e-06
11:132846936 T C 0.043263 -4.5459e-05
11:132848228 C T 0.701151 -3.7283e-05
11:132850735 G A 0.383512 2.5509e-06
11:132854556 G A 0.055298 -9.1802e-05
11:132859088 G A 0.047479 -3.9279e-05
11:132863682 C T 0.480771 -1.7260e-05
11:132863712 A C 0.100592 -5.3522e-06
11:132866209 T G 0.310248 -6.7614e-05
11:132870561 T C 0.086535 4.6392e-05
11:132873336 T C 1.513799 -3.4431e-05
11:132881180 T C 0.316136 2.3782e-05
11:132890544 A G 0.031020 -5.0520e-05
11:132890715 A C 0.060575 -9.7607e-05
11:132892426 A G 0.128477 -3.3489e-05
11:132892876 G A 1.197205 9.2336e-06
11:132902201 T C 0.399776 3.7109e-05
11:132902450 C A 0.258531 -4.5030e-06
11:132907676 C T 0.257752 1.9247e-06
11:132910603 T C 0.033224 -6.7180e-05
11:132914697 A G 0.384605 4.0167e-05
11:132917254 C T 0.184281 2.0343e-05
11:132919385 T C 0.340729 1.0183e-04
11:132919890 C T 0.183908 -2.1532e-05
11:132922722 A G 1.738688 -2.1812e-05
11:132923321 T C 0.476155 -1.9423e-04
11:132924414 T C 0.710031 8.8288e-06
11:132929236 A G 0.182726 -1.4285e-04
11:132933284 G A 1.724760 -3.1899e-05
11:132934100 T C 0.184959 -4.8520e-06
11:132934724 G A 0.903747 -5.5680e-05
11:132937514 A G 0.069316 5.4848e-05
11:132938656 G C 1.268511 -1.3910e-05
11:132939345 A G 0.041688 -5.9939e-05
11:132940480 T C 0.410143 1.0025e-05
11:132944133 A G 0.835200 2.9538e-05
11:132947233 A G 0.061588 4.4294e-05
11:132947881 T C 0.673335 3.4025e-06
11:132950359 T G 0.838410 5.7631e-06
11:132950919 G A 1.340833 2.1380e-06
11:132950990 C G 0.288859 4.9555e-05
11:132957443 A G 1.243584 3.9871e-05
11:132964216 C T 0.099895 1.7658e-05
11:132970276 G A 0.045548 -1.4998e-05
11:132971955 A G 0.219737 7.3959e-05
11:132972740 A G 0.837063 -3.8990e-06
11:132976899 A G 0.169678 -1.8059e-05
11:132977510 C T 0.054366 -3.0303e-05
11:132982887 G A 0.192928 1.4436e-04
11:132983645 A G 0.027560 -2.6346e-05
11:132986373 T C 0.212817 1.7119e-05
11:132987216 C T 1.425142 1.6057e-05
11:132988579 T C 1.196271 4.7182e-05
11:132990687 C T 0.021750 -4.9200e-05
11:132992119 G A 0.251984 2.9031e-05
11:132992755 T G 0.079560 2.2321e-05
11:132993735 A G 0.212892 -1.6857e-04
11:132994955 T C 0.028384 -1.3839e-05
11:132995294 T C 1.064302 1.5321e-05
11:132998841 G A 0.057125 1.9631e-04
11:133002178 C T 0.483971 3.2060e-05
11:133002424 G A 0.112949 -1.9938e-04
11:133003293 A C 0.057310 -1.1056e-05
11:133003677 C T 0.079355 8.6801e-05
11:133004849 T C 1.928535 -2.1493e-04
11:133009268 C T 0.061033 -2.5430e-05
11:133012261 T C 0.331498 1.4633e-05
11:133012403 A G 0.039647 -4.4884e-05
11:133020409 A G 0.033240 -2.9004e-04
11:133020645 C T 0.597520 6.8996e-05
11:133021428 A G 0.089787 -6.6826e-06
11:133021572 T C 0.095863 -3.6672e-05
11:133022813 T C 0.265983 -5.1153e-05
11:133025775 G A 0.611561 1.5437e-05
11:133027279 A G 0.029514 2.2873e-05
11:133027455 T C 0.044752 1.7087e-05
11:133029066 T C 0.065558 1.1701e-04
11:133030122 A G 0.137308 2.3131e-05
11:133030594 C T 1.939782 -9.3291e-05
11:133032755 C A 0.469014 6.2572e-06
11:133037827 T C 0.898931 4.4589e-05
11:133038032 A G 0.129583 8.9560e-06
11:133043258 G A 0.997598 1.8134e-06
11:133043658 G A 0.384352 1.9445e-05
11:133043728 A C 0.075600 3.9274e-05
11:133045858 A G 0.168821 -4.0632e-05
11:133047507 C T 0.268862 -7.9934e-06
11:133052267 G T 0.433590 -2.3838e-05
11:133052417 T G 0.032169 -9.7917e-05
11:133053807 T C 0.182492 4.5457e-05
11:133054198 A G 0.039199 -3.6618e-05
11:133054973 T C 1.957046 3.9402e-06
11:133058717 C T 1.443785 6.8916e-06
11:133060166 G A 0.350609 7.3673e-05
11:133060903 A G 0.060348 3.0251e-05
11:133062995 T C 0.234791 -2.2445e-05
11:133063327 G T 0.318850 4.3372e-05
11:133063409 C A 0.047956 2.2154e-05
11:133063654 T G 1.248706 -7.1933e-06
11:133065782 C T 0.347977 6.9598e-05
11:133066546 C T 0.036300 -5.2724e-05
11:133071523 T G 0.182204 5.1953e-05
11:133073151 T C 0.159279 -2.6489e-05
11:133076770 T C 0.220422 -6.5279e-07
11:133076774 C T 0.406936 1.2786e-05
11:133077493 T C 0.101874 -3.8354e-05
11:133077576 T C 0.120976 -1.7449e-05
11:133078501 T C 0.498947 -1.8843e-05
11:133078684 T C 1.676434 -1.4880e-06
11:133078876 T C 0.164887 -1.0533e-05
11:133080318 T C 0.037842 -1.0584e-04
11:133083392 G T 0.067083 2.1542e-05
11:133084777 A C 0.536617 3.0574e-05
11:133085079 T C 1.456268 -2.6137e-05
11:133087443 C T 1.507801 -2.5530e-05
11:133087589 C T 0.319142 -2.4518e-05
11:133088580 C T 0.612746 -3.6039e-05
11:133089795 C A 1.162002 1.5884e-05
11:133090096 G A 0.263127 -2.4333e-05
11:133090691 A G 1.759311 5.8043e-05
11:133091876 T C 0.035362 2.4459e-05
11:133093088 G T 0.115971 4.5221e-05
11:133094943 T C 0.056729 -1.7297e-06
11:133095792 C T 1.287749 -5.9645e-06
11:133099135 T G 0.025278 3.0944e-05
11:133100233 T C 0.519918 -3.3896e-05
11:133100729 A G 0.021354 2.7083e-05
11:133101599 C T 0.684396 3.7709e-06
11:133102683 A C 0.226365 -2.3643e-04
11:133104580 C T 1.914582 2.5372e-06
11:133109590 A G 0.076450 1.5552e-05
11:133112877 T C 0.037206 -2.0947e-05
11:133124677 A G 0.132605 -8.7153e-05
11:133130270 G A 1.042597 -6.7501e-05
11:133136280 T C 0.491900 -2.6119e-05
11:133138559 A G 0.066301 -8.3250e-06
11:133140670 G C 0.462805 -2.6680e-05
11:133140731 T C 0.123624 -7.9045e-06
11:133146062 T G 0.111401 1.1965e-04
11:133148954 C T 0.046281 -1.2226e-05
11:133154078 T G 0.084880 -5.8819e-05
11:133157398 G A 0.353534 -8.5765e-06
11:133158337 A G 0.125899 5.5233e-05
11:133158673 A C 0.472702 -1.0734e-05
11:133161879 C A 0.036752 -3.2706e-05
11:133164062 T C 0.041906 -4.1014e-05
11:133167785 C T 0.028705 1.1154e-04
11:133169135 G A 0.153673 -6.4257e-04
11:133169568 A C 1.025401 -5.9461e-05
11:133169947 T G 0.054811 1.1946e-06
11:133178771 T G 0.046077 -1.3871e-05
11:133192877 G A 0.040166 -5.7484e-05
11:133193153 G A 0.383489 -4.7368e-04
11:133193332 T C 0.093263 -3.4009e-05
11:133193457 C G 0.069657 -5.8387e-05
11:133207312 T C 0.087947 -4.7911e-05
11:133210854 T C 0.071403 1.0252e-06
11:133212242 T C 0.328460 -2.9453e-05
11:133213019 C A 0.323462 -1.0630e-04
11:133218257 C T 0.126863 6.0532e-05
11:133220401 T C 0.820085 1.4439e-05
11:133220663 T C 0.653854 4.7682e-05
11:133220944 C T 0.649877 -1.0973e-05
11:133221694 C T 0.044415 -6.1924e-05
11:133222654 G A 1.398819 -4.7556e-05
11:133228369 T C 0.042659 -4.0699e-05
11:133231326 A G 0.132790 -2.2081e-06
11:133233949 A G 0.893007 2.1674e-05
11:133235780 T C 0.096032 1.4259e-04
11:133241190 A G 0.223107 -1.2754e-05
11:133247155 T G 0.034853 6.1657e-05
11:133249133 C T 0.025671 1.2198e-04
11:133251587 A G 0.100427 -9.6801e-06
11:133252184 G A 0.301917 -1.0716e-04
11:133254479 G A 1.448190 8.0684e-06
11:133257772 A G 0.680037 5.7729e-05
11:133260382 C A 0.064850 -3.5186e-06
11:133268476 T C 0.685935 -5.1245e-05
11:133273814 G A 0.465791 -6.5147e-05
11:133274526 T C 0.127422 -1.0381e-05
11:133279139 A G 0.060715 -5.4961e-05
11:133279288 A G 0.037378 3.0222e-05
11:133279383 G A 0.054120 8.5674e-06
11:133282372 A G 0.078946 7.0214e-05
11:133282515 G A 0.432094 -2.3562e-05
11:133291286 G A 0.052208 1.2599e-04
11:133296979 A G 0.356205 -2.0260e-05
11:133299843 A G 0.060056 6.1437e-05
11:133303640 A G 0.703601 -4.3510e-05
11:133304415 A G 0.110638 1.2341e-04
11:133305141 T C 0.036914 4.3619e-05
11:133305986 C T 0.276642 -7.1159e-05
11:133315218 G C 0.465256 -5.8300e-04
11:133316274 A T 0.105013 -4.7115e-05
11:133321050 G A 0.035427 4.3688e-05
11:133326282 G A 0.041828 2.6463e-05
11:133333648 C T 0.031101 1.7371e-06
11:133334522 A C 0.043720 2.9307e-05
11:133336650 A G 0.026440 -4.2006e-05
11:133338618 T C 0.031046 -6.2156e-05
11:133339942 T C 0.394852 -1.0227e-04
11:133344119 T C 0.052471 4.9642e-05
11:133344136 A G 0.040020 2.0474e-05
11:133349706 C A 0.413317 -8.5910e-05
11:133356488 A G 0.495136 -1.6887e-05
11:133367412 T C 0.528963 -1.5837e-05
11:133368176 A G 0.372336 -5.9441e-05
11:133368590 A G 0.048881 5.9367e-05
11:133369269 T C 0.106074 -4.6193e-05
11:133371640 T C 0.365241 -1.7888e-05
11:133371775 G C 0.296370 -2.9705e-05
11:133372044 A G 0.167646 -6.3582e-06
11:133373083 C A 0.386608 9.2090e-05
11:133375648 C A 0.255233 -1.9387e-05
11:133376450 C T 0.351723 -6.3256e-05
11:133379484 G A 0.519116 -8.4263e-05
11:133381730 A G 0.141093 -6.5801e-05
11:133387935 C G 0.116928 -1.0282e-04
11:133392402 A G 0.297736 -5.9193e-05
11:133396619 G A 0.059848 -1.2491e-05
11:133398116 G A 0.365202 -9.3783e-05
11:133401766 G C 0.418319 4.0387e-05
11:133403198 C T 0.096704 -7.5287e-06
11:133404167 T C 0.069186 3.5645e-05
11:133406400 C T 0.086356 -4.0826e-05
11:133406795 C T 0.023584 -1.7629e-05
11:133410136 T G 0.073899 2.3461e-05
11:133411730 T C 0.035203 -5.2000e-05
11:133415183 G A 0.270287 2.2342e-05
11:133419008 G A 0.337912 -1.9382e-05
11:133422994 T C 0.086171 1.9310e-05
11:133423245 C T 0.149804 -1.8240e-04
11:133424252 T C 0.044457 1.5894e-05
11:133433063 C T 0.246460 1.4399e-05
11:133437158 A G 0.094101 -1.4628e-05
11:133441871 G C 0.186264 -3.6419e-05
11:133446465 T C 0.055272 -3.7392e-05
11:133448830 A G 0.110914 -1.7509e-04
11:133450999 G A 1.246216 3.5116e-05
11:133453021 T G 1.364410 5.2893e-05
11:133463824 A G 0.117003 1.3702e-04
11:133466315 C G 0.312738 -1.0278e-04
11:133475018 C T 0.154826 6.8958e-06
11:133476403 G A 0.036846 -4.8042e-06
11:133476913 A G 0.074101 -1.3938e-05
11:133479215 A G 0.541184 -7.0722e-06
11:133480484 G A 0.062176 2.0439e-06
11:133487618 C T 0.892884 6.4163e-06
11:133489100 A G 0.223525 -1.9411e-05
11:133489958 C T 0.186874 -9.9526e-05
11:133493274 T C 0.052851 -8.3669e-05
11:133493738 G A 0.051147 4.1805e-05
11:133496406 A G 0.085389 4.2870e-05
11:133502961 G A 0.062643 -1.2764e-05
11:133504271 T C 0.066087 -6.9337e-06
11:133505315 G A 0.113371 6.7495e-05
11:133510436 A G 0.033977 -2.1224e-05
11:133519911 G T 0.104688 -1.0707e-04
11:133521772 G A 1.205800 -1.3263e-05
11:133521881 A C 0.207072 -1.8982e-05
11:133522251 G A 0.082010 1.6241e-05
11:133522510 C A 0.237680 -1.9668e-05
11:133524201 T C 1.334760 -2.5858e-05
11:133527686 T C 0.524559 -4.5911e-05
11:133545017 T C 0.573567 -8.1129e-05
11:133551821 A G 0.068521 -4.9709e-05
11:133561093 C G 0.023103 4.7291e-05
11:133562724 C A 0.388916 3.8523e-04
11:133566985 T C 1.595420 -5.0783e-06
11:133569656 A G 0.119502 7.6743e-05
11:133574298 G C 1.053094 1.1266e-05
11:133575300 T C 1.303358 -1.7302e-05
11:133578690 C A 0.190866 -1.1908e-05
11:133580348 G A 0.064821 -3.2777e-06
11:133580426 T C 0.822204 -1.4186e-04
11:133582018 G A 0.830169 -1.3244e-04
11:133583495 G A 0.305117 -6.4122e-06
11:133584482 T C 0.038047 -5.9416e-05
11:133586650 A G 0.358318 -7.3085e-05
11:133588742 A G 0.549837 -4.7881e-05
11:133589392 A G 0.664808 -2.2363e-05
11:133589467 T C 0.055967 5.6253e-05
11:133591340 A G 1.450471 -3.0262e-05
11:133592309 A G 0.052347 2.5466e-05
11:133592376 T C 0.032529 -2.0643e-05
11:133593077 A C 0.044272 -1.5825e-05
11:133594258 T C 1.738730 -4.0572e-05
11:133595256 A G 0.516097 2.2581e-05
11:133598674 C A 1.386913 -7.6438e-05
11:133600861 C T 0.469294 -5.9188e-06
11:133602888 A G 0.319882 -5.2931e-06
11:133606683 A C 0.036755 7.2258e-05
11:133607995 G A 0.106490 -3.8427e-05
11:133608430 C G 0.357059 -3.9552e-05
11:133612417 G A 1.306055 -8.5108e-05
11:133618905 T C 0.336289 -1.0304e-04
11:133619510 A G 0.040030 8.4628e-07
11:133622745 C G 0.445567 -5.3887e-06
11:133623913 A G 0.070731 2.9853e-05
11:133639295 G A 0.043532 1.8475e-05
11:133639618 T C 0.046405 -5.0782e-05
11:133641517 G A 1.971324 -4.9758e-05
11:133644718 T C 0.079511 4.6698e-05
11:133646726 T C 0.747802 -1.4709e-04
11:133651615 C T 0.030500 -2.5732e-05
11:133653710 G A 0.368172 -3.0239e-05
11:133653827 T C 1.206602 -1.8380e-04
11:133656314 A G 0.026424 -4.1730e-05
11:133663319 T C 0.077457 6.0542e-06
11:133664606 C A 1.827615 -6.1952e-05
11:133669755 G A 0.859517 4.5768e-05
11:133678874 G A 0.243032 -9.2565e-05
11:133679800 G T 0.094721 -5.1475e-06
11:133682592 C G 0.510920 8.0474e-05
11:133685008 G A 0.607582 9.3182e-05
11:133687837 G A 0.662153 3.2932e-05
11:133692113 A G 0.025921 5.7053e-06
11:133693236 T C 0.130765 -1.4387e-05
11:133693264 A C 0.090378 -1.1433e-05
11:133695530 C T 0.035619 -2.3407e-05
11:133696258 C T 0.919944 -1.0703e-04
11:133701004 A G 0.043558 -4.6086e-05
11:133702779 G T 0.804641 -5.8682e-05
11:133703152 C T 0.025336 4.6324e-05
11:133706179 T C 0.024820 5.7898e-05
11:133707938 A G 0.046687 -9.7445e-06
11:133710796 C T 0.619491 -4.7698e-05
11:133713033 A G 0.040841 1.8159e-05
11:133713150 G A 0.039098 1.0560e-05
11:133713740 A G 0.022464 -1.8361e-05
11:133714522 A G 0.733361 -6.0537e-05
11:133714560 C A 0.057680 2.5281e-05
11:133735238 A C 0.025359 4.2202e-05
11:133740251 C T 0.866243 -1.1264e-05
11:133741210 T C 0.214087 -1.0217e-04
11:133742033 A G 0.021821 1.7234e-05
11:133763389 A G 0.064626 7.0222e-05
11:133764827 C T 1.950158 2.5917e-05
11:133781111 C T 0.772723 5.0797e-05
11:133784410 A C 0.402003 1.6000e-05
11:133787549 C T 0.099852 1.8298e-05
11:133788992 C T 0.758701 -6.5658e-06
11:133794488 C T 0.879323 4.1185e-05
11:133799408 T C 0.373028 -1.4360e-05
11:133800017 T C 1.898879 5.3680e-05
11:133804390 G A 1.957964 2.3352e-05
11:133806587 A G 0.062309 -1.6967e-05
11:133809385 C T 0.879235 1.0686e-05
11:133811072 G A 0.161376 2.7793e-04
11:133813168 T C 1.465519 1.7322e-05
11:133814713 G A 0.214418 3.3539e-04
11:133824539 G A 1.771087 1.8073e-04
11:133833426 A C 0.396852 2.0717e-05
11:133834494 T C 0.090109 1.0012e-04
11:133842361 A G 0.421065 -2.6271e-05
11:133842480 C T 1.786825 5.9527e-05
11:133843529 T G 0.071832 -1.2451e-04
11:133847793 C T 1.954235 9.6117e-05
11:133848212 A G 0.276191 6.7695e-06
11:133852007 T C 0.029286 -1.1563e-06
11:133855149 G A 0.356306 7.0589e-05
11:133856393 A G 0.072500 8.7031e-06
11:133858893 T C 0.360451 4.9024e-05
11:133858912 T C 0.031481 -3.5476e-05
11:133859634 C G 0.049498 5.3256e-05
11:133860039 T C 1.152807 -2.5632e-06
11:133860344 C T 0.126704 -8.1442e-05
11:133861535 A G 0.210925 -4.1241e-05
11:133862976 G A 0.505896 -1.4676e-05
11:133864615 C G 0.029257 -1.3004e-05
11:133864938 C T 1.498268 -4.4466e-05
11:133869158 T C 0.111443 1.1484e-05
11:133877553 T C 1.749019 -1.8681e-05
11:133893371 C A 0.069430 2.1181e-05
11:133895386 T C 0.066940 -2.7417e-05
11:133895735 C T 0.095337 5.5629e-05
11:133896537 G A 0.301355 -4.0164e-05
11:133896873 G A 1.589094 2.8693e-05
11:133897382 G A 0.359409 2.1828e-05
11:133901338 T C 0.280891 -1.8171e-05
11:133905962 C A 1.237508 6.9514e-05
11:133906419 T C 0.073279 -2.1202e-05
11:133906529 G A 1.034863 3.9960e-05
11:133906794 G A 0.861569 6.6430e-05
11:133909341 C T 0.373612 3.8340e-05
11:133910549 C T 0.761038 -1.4318e-05
11:133911204 G T 0.051263 7.5167e-05
11:133912410 A G 0.068797 1.2317e-04
11:133913466 A G 0.126331 -9.0634e-06
11:133915265 G A 0.477551 -4.5840e-05
11:133916305 A G 0.936510 -4.5143e-05
11:133917945 G T 0.028851 -8.0169e-05
11:133918788 A G 0.118941 -2.4146e-05
11:133924638 C A 0.197913 1.5998e-05
11:133924888 T C 0.274464 1.3363e-04
11:133932652 C T 1.623269 3.0920e-05
11:133932801 A G 0.154514 -2.5091e-05
11:133934413 A G 0.786819 3.0273e-06
11:133939837 A G 0.119385 2.5332e-04
11:133941104 G T 0.633977 5.8786e-05
11:133944023 G A 0.458326 -1.1704e-04
11:133949344 A G 0.026592 3.0381e-05
11:133955325 G A 0.138733 1.7204e-04
11:133966713 T C 0.072987 4.2845e-05
11:133968621 A G 0.065752 -6.0553e-06
11:133970561 A G 0.138759 1.7399e-04
11:133986152 G A 0.033051 3.4325e-05
11:133989117 A G 0.022853 4.3141e-05
11:133992804 A C 0.043152 -9.7248e-05
11:134001033 A C 0.287957 1.8332e-05
11:134014033 T G 0.100128 6.7580e-05
11:134020617 T C 0.169899 -3.4082e-05
11:134023114 C A 0.031961 5.8973e-05
11:134023172 A C 0.031166 2.7280e-05
11:134025034 C T 0.213983 -6.2549e-06
11:134026944 T G 0.028981 2.0585e-05
11:134031191 C A 0.021678 8.5124e-05
11:134039021 T C 0.124023 2.8733e-04
11:134040840 A C 0.087473 7.8296e-05
11:134041510 G T 0.055395 -4.0737e-05
11:134041873 A G 0.067817 4.8891e-04
11:134053669 C T 0.031724 1.1784e-05
11:134054295 T G 0.022441 -4.7653e-05
11:134055185 C T 0.077320 -1.1214e-04
11:134071255 A G 0.049011 -4.5835e-05
11:134073019 T A 0.533537 2.3245e-04
11:134073460 A C 0.119765 6.8879e-05
11:134074474 A G 0.059709 -3.5943e-05
11:134082225 G A 0.084714 4.6274e-05
11:134088682 A G 0.768179 -5.0970e-05
11:134092906 T G 0.052270 -1.3243e-07
11:134105030 G A 1.576660 3.5298e-06
11:134118109 G C 0.143138 2.8757e-04
11:134123428 A G 0.175563 -1.1847e-04
11:134125020 A G 0.049686 4.8096e-05
11:134125514 A G 0.663474 3.2156e-05
11:134126268 G A 0.082192 4.5007e-05
11:134126612 C T 0.674805 -4.3208e-05
11:134128923 G C 0.054256 -3.4455e-05
11:134133187 T G 0.026485 -6.2133e-05
11:134138626 G A 0.581613 1.9038e-05
11:134142634 T C 1.960425 2.9714e-05
11:134146010 C T 0.559009 -1.1573e-05
11:134149641 A G 1.979175 2.5034e-05
11:134150220 T C 0.049644 -2.2284e-06
11:134150557 T C 0.170009 -1.0564e-05
11:134151039 G A 0.547097 1.6346e-05
11:134152143 A G 0.104039 -1.9965e-05
11:134155202 G A 0.077509 1.3955e-05
11:134159539 A C 0.992499 -7.9547e-06
11:134160839 G A 1.765209 -3.8989e-06
11:134170851 A G 0.049985 2.2240e-05
11:134177205 T G 0.418764 2.5210e-05
11:134180440 A G 0.038806 -2.8294e-05
11:134182135 C T 1.959652 -1.2686e-05
11:134190059 A C 0.065587 -1.5864e-05
11:134194937 A G 1.346283 2.6507e-06
11:134196321 T C 0.204135 -9.6822e-05
11:134196442 A G 0.876295 -1.5029e-05
11:134202036 T C 0.499203 5.7016e-05
11:134203404 A G 1.214018 2.0846e-05
11:134203737 A C 1.428306 -5.5858e-06
11:134203748 C G 0.069443 1.0115e-04
11:134204766 G A 0.028111 -3.5483e-05
11:134209347 G T 0.777163 -4.6078e-05
11:134209565 T C 0.069975 3.4003e-05
11:134209802 T C 0.057622 1.7892e-06
11:134209957 A G 0.154835 3.9083e-05
11:134210529 G A 0.283419 -1.8908e-04
11:134213994 A C 0.089382 -7.4503e-06
11:134216292 A G 0.043620 -2.2792e-05
11:134217453 A G 0.058933 2.4112e-05
11:134220057 C T 0.104004 3.6510e-05
11:134224899 T C 1.255288 -2.3575e-05
11:134225692 A G 0.966974 -9.4342e-05
11:134226244 A G 0.071773 2.0062e-05
11:134227749 A G 1.674091 2.9326e-05
11:134228614 T C 0.034074 5.3217e-05
11:134233137 T C 0.046262 -1.0691e-04
11:134234186 A G 0.577757 7.5850e-05
11:134235924 G A 1.381931 2.5202e-05
11:134237113 A C 0.395781 -1.6422e-05
11:134237200 T C 0.047041 -1.5214e-04
11:134241094 G A 0.708213 -4.1776e-06
11:134245284 C T 1.470517 6.9515e-05
11:134246938 T C 0.265772 -1.1800e-06
11:134247842 T A 0.916581 1.7822e-05
11:134248055 A G 1.153196 -7.2245e-05
11:134248081 C T 0.028524 -4.8970e-05
11:134251594 G A 0.261887 6.6044e-05
11:134252030 T C 0.056979 -1.1203e-05
11:134254796 T C 0.573709 2.4207e-05
11:134254839 C T 1.972499 8.4802e-06
11:134255390 C G 0.347941 -6.1865e-06
11:134256805 T C 0.255859 4.6635e-05
11:134258416 G T 1.345134 3.2840e-05
11:134260394 A G 0.097918 -2.4573e-05
11:134267285 T C 0.034369 8.8342e-07
11:134273773 G C 0.030598 4.0593e-05
11:134274710 G A 0.439316 -1.5679e-05
11:134280503 T G 0.325695 3.7593e-05
11:134282932 T C 0.043207 3.2193e-05
11:134289195 A C 0.055885 5.7840e-05
11:134291075 A G 0.030650 3.4932e-05
11:134291164 T C 0.055317 7.0825e-06
11:134292819 T C 0.252526 2.8608e-05
11:134294477 T C 0.042422 2.6283e-05
11:134294557 A G 0.054574 -4.9076e-05
11:134297345 G A 0.996673 2.2441e-05
11:134297718 A G 0.038274 5.4064e-05
11:134299961 A G 0.508583 9.6759e-06
11:134300102 T C 0.028770 4.7758e-05
11:134307770 C T 1.861533 7.1235e-05
11:134308031 T C 0.273481 4.2315e-05
11:134308907 A G 0.929097 2.5079e-05
11:134309625 G A 1.439348 1.6849e-05
11:134311772 C T 0.441383 -1.2787e-05
11:134312488 T C 1.003418 1.3469e-05
11:134315499 A G 0.710667 2.0621e-06
11:134320204 T C 0.036391 3.0707e-05
11:134320624 C G 0.049991 1.9446e-05
11:134322631 T C 0.034801 2.5865e-05
11:134332113 A C 0.556734 -2.2936e-05
11:134334619 G A 0.349830 -8.7276e-06
11:134335584 G A 0.036826 1.8494e-05
11:134335953 T C 1.400662 -6.7996e-05
11:134336887 T C 0.642471 6.7063e-05
11:134339741 T C 0.064120 2.5554e-05
11:134340457 G T 0.716445 -2.2051e-05
11:134342267 A G 0.091319 1.4241e-04
11:134343932 C T 1.270183 1.3756e-05
11:134344068 T C 0.261513 -6.2819e-05
11:134345870 C T 0.085172 -1.9174e-04
11:134347693 G A 0.137912 -4.4579e-05
11:134347921 A G 1.171110 6.8670e-05
11:134348915 T C 0.195969 4.4352e-04
11:134349208 A G 0.071390 4.4570e-05
11:134349224 T C 0.270368 -1.8575e-06
11:134349684 A G 0.300547 -1.8090e-05
11:134352975 G A 1.195411 -7.1756e-06
11:134353827 G A 0.188594 -8.3877e-06
11:134368763 A G 0.053260 -1.2213e-05
11:134371119 G A 1.094448 4.5802e-06
11:134374269 T C 0.262744 9.9074e-07
11:134375575 C T 0.094808 1.3069e-04
11:134378520 G A 0.144468 2.0718e-04
11:134378893 C T 0.059190 6.0051e-05
11:134380739 A G 0.030478 1.4471e-04
11:134381546 G A 1.099528 -4.6405e-06
11:134383599 A G 0.133829 2.5754e-05
11:134386512 A G 0.096360 7.8851e-06
11:134387137 T C 0.021519 -7.5685e-05
11:134387515 T C 0.136153 3.5808e-05
11:134388717 T C 0.063503 -6.1944e-05
11:134391420 T C 0.173239 -2.7701e-05
11:134391593 T C 0.950363 7.9470e-06
11:134395635 G T 0.132410 4.1413e-05
11:134397256 G A 0.067716 4.0424e-06
11:134398890 A G 0.244155 -9.2486e-06
11:134403616 C A 1.138509 -1.2971e-05
11:134404193 A G 1.316802 -2.3987e-05
11:134407305 T C 0.202366 -1.8752e-05
11:134408098 A G 0.040264 1.2349e-05
11:134408559 A G 0.073182 -1.6157e-05
11:134408988 T G 0.091929 1.3880e-05
11:134412059 A G 0.318665 4.1040e-06
11:134413972 G A 1.785375 4.1838e-06
11:134414496 C T 0.855681 2.0470e-05
11:134414864 G A 0.252568 1.0706e-06
11:134417150 C T 0.030568 1.2373e-05
11:134418459 T C 1.201126 -2.4368e-05
11:134431610 C T 0.034317 3.6886e-05
11:134436003 A G 0.032302 -6.0234e-07
11:134436529 T C 0.144384 6.8936e-06
11:134436599 A G 0.266778 2.9321e-06
11:134442493 G A 0.183148 -2.8779e-06
11:134443183 T C 0.054542 1.9408e-05
11:134444758 T C 0.128181 -7.8734e-05
11:134445655 T C 0.047398 9.8211e-06
11:134446120 A C 0.325922 -2.5678e-05
11:134449247 A G 0.867401 5.8188e-05
11:134449345 G A 0.070644 -4.2045e-05
11:134454503 C T 1.663357 3.9239e-05
11:134456288 T C 0.022039 -1.1652e-04
11:134464533 T C 0.095844 -1.8477e-05
11:134465166 C T 0.083643 4.7573e-05
11:134465220 C T 1.747091 8.1084e-05
11:134468099 A G 0.051075 3.1322e-05
11:134477024 T C 1.575141 -1.4092e-06
11:134479167 G A 0.081144 -2.4080e-05
11:134481078 A G 0.278404 4.6576e-06
11:134483272 T C 0.160931 5.7558e-05
11:134483904 T C 0.028316 -2.3374e-05
11:134493327 G A 0.706545 -2.4679e-07
11:134504774 G A 0.023697 8.9365e-05
11:134507482 G A 0.754180 -6.9545e-06
11:134517639 A G 0.043935 1.4278e-04
11:134520818 C T 0.082679 7.6821e-05
11:134533210 C T 0.061666 -3.1953e-05
11:134533774 T C 0.088012 -2.4313e-05
11:134536737 G A 0.305912 -4.1608e-05
11:134545237 T C 0.085526 3.1577e-05
11:134546319 C T 0.094633 2.4209e-05
11:134546993 A G 0.032733 -6.7264e-06
11:134547958 G A 0.494393 -2.7859e-05
11:134549478 C T 0.712452 4.6678e-05
11:134561893 A G 0.209409 -1.5341e-06
11:134564126 C T 0.127467 -1.2224e-05
11:134564659 C A 0.274594 -1.2380e-05
11:134570518 T C 0.123403 2.8553e-05
11:134579288 G A 0.285091 -2.8266e-05
11:134586703 C T 0.897058 -3.1819e-05
11:134587122 C A 0.332440 -1.5295e-05
11:134589180 A G 0.204998 7.2215e-06
11:134589740 A C 0.204875 -1.0500e-06
11:134594998 T C 0.887963 -2.9330e-05
11:134599547 G A 0.398283 -7.0759e-06
11:134601012 G T 0.332225 1.7900e-04
11:134601249 T C 0.091712 6.5066e-05
11:134601963 A G 0.915705 -2.8794e-05
11:134608916 A C 0.232399 7.7528e-06
11:134609490 G T 0.036070 -1.1968e-04
11:134611176 G A 1.501952 -2.2240e-05
11:134611935 A G 0.281673 -3.2033e-05
11:134612200 G A 0.037255 -3.4855e-05
11:134613603 C G 0.175063 9.8775e-05
11:134613731 T C 0.314078 1.8101e-05
11:134615334 A G 0.660030 -1.0836e-04
11:134616366 T C 0.263205 -9.8407e-06
11:134616957 A G 0.128311 4.3365e-06
11:134617321 A G 0.596871 -8.6133e-05
11:134617582 T C 0.322264 -1.0405e-04
11:134618900 A G 0.182366 4.1142e-05
11:134619155 A G 0.062523 -1.3919e-05
11:134619600 G C 0.098142 -9.2148e-05
11:134621027 C T 0.116484 -8.1588e-05
11:134624148 T C 0.051299 1.6349e-04
11:134625046 C A 0.602473 -1.5335e-05
11:134625127 T C 0.084776 -1.2471e-04
11:134625703 C T 1.890027 -1.6392e-05
11:134626887 C T 0.239611 -6.5218e-05
11:134627975 A G 0.916714 3.5776e-06
11:134635982 T C 0.164255 -1.1343e-05
11:134641861 T C 1.681897 -1.4031e-05
11:134645099 G A 0.042594 -3.0435e-05
11:134646252 G A 0.453101 -1.3901e-06
11:134650371 A G 0.107009 -4.5060e-05
11:134650750 C G 0.071809 2.8913e-05
11:134653172 C T 0.257236 2.5134e-05
11:134656387 A G 0.053957 -6.0904e-06
11:134660704 T C 0.113358 9.9519e-05
11:134661577 T C 0.083380 -4.8579e-05
11:134662170 A G 0.047949 -1.3157e-06
11:134663826 G A 0.821451 1.5090e-05
11:134667392 C T 0.085850 -5.4605e-05
11:134667681 G A 0.408241 8.1027e-05
11:134668051 G A 0.445707 3.1191e-05
11:134668079 C T 0.435869 4.3678e-05
11:134668168 C T 0.175842 -7.0687e-05
11:134668665 A G 1.482393 1.0619e-05
11:134669040 A G 0.119564 -6.7846e-05
11:134669635 A G 0.404401 5.5979e-05
11:134671308 C A 0.332190 -3.1776e-05
11:134671792 G A 0.420455 1.7099e-06
11:134672036 G A 0.762116 8.0158e-06
11:134675149 T G 0.051114 9.6173e-06
11:134679293 T C 0.104695 2.9125e-05
11:134679580 G A 0.020231 4.0546e-05
11:134679824 T C 0.276645 -9.3471e-05
11:134680981 A G 0.937273 -2.1100e-05
11:134683990 C T 0.303429 2.5206e-05
11:134692242 T G 0.290008 4.3920e-05
11:134693029 A G 0.061400 -2.2481e-05
11:134694571 T C 0.124001 -1.9633e-04
11:134695806 C T 0.122829 -4.0164e-05
11:134703722 G T 1.002554 -5.7448e-05
11:134704595 A G 0.493296 1.6433e-05
11:134707392 G A 0.966121 6.8868e-06
11:134712628 C T 0.246807 -7.3547e-06
11:134712785 G A 0.209056 -1.1091e-04
11:134712930 T G 0.062218 8.3728e-05
11:134713046 A G 0.256317 -1.5043e-07
11:134713792 C T 0.726029 -1.4336e-05
11:134716409 C T 0.482660 -3.4411e-06
11:134717946 T C 0.255181 3.0936e-05
11:134734385 C T 0.183382 3.3346e-06
11:134734400 T G 1.058862 1.4127e-05
11:134734612 T C 0.035921 2.9928e-05
11:134737683 C G 0.261692 -7.1077e-06
11:134738270 C A 0.127464 -4.3162e-05
11:134739149 G T 0.541343 1.2277e-05
11:134746130 T C 0.603746 3.4871e-05
11:134747335 T C 0.078015 -1.9420e-05
11:134748438 T C 0.768107 -2.6730e-05
11:134748523 T A 0.773476 5.2175e-05
11:134749911 A G 0.983706 5.0946e-06
11:134750249 A G 0.672160 -5.9816e-06
11:134750523 C T 0.055343 -1.1538e-04
11:134752165 A C 0.240488 2.4628e-06
11:134752246 C A 0.171470 -5.6525e-06
11:134760606 T C 0.054941 -1.4159e-05
11:134763071 T C 0.165468 1.0786e-04
11:134763427 A G 0.039965 6.8789e-05
11:134764054 C G 0.085042 -3.6830e-05
11:134764708 T C 0.950470 1.2431e-05
11:134764759 G T 0.022379 1.4700e-04
11:134765450 T C 0.025538 -4.3523e-05
11:134766208 G A 0.038303 -7.5267e-05
11:134771135 T C 0.040218 -2.8431e-06
11:134771808 T C 0.779659 -2.3669e-05
11:134779802 C T 0.905467 8.5390e-06
11:134781084 T C 0.026570 1.2725e-05
11:134786187 T C 0.173239 2.7777e-06
11:134788650 T C 0.048066 -3.8647e-05
11:134792047 G A 0.072578 4.2876e-05
11:134792588 C G 0.023775 -9.0489e-06
11:134794079 C T 0.065548 3.2793e-05
11:134800160 A G 0.224389 2.0891e-05
11:134801406 T C 0.538418 -2.2222e-06
11:134801524 C T 0.799951 1.5809e-06
11:134809734 A G 0.040724 -1.8737e-05
11:134812734 G A 0.585881 -5.5977e-05
11:134821993 T C 1.108661 -2.7172e-06
11:134823208 T C 0.243749 -4.3514e-06
11:134825168 A G 0.336993 4.4185e-05
11:134825794 A C 0.049238 1.8380e-04
11:134833859 T G 0.099359 -7.8674e-05
11:134847138 G A 0.407296 4.6506e-05
11:134853001 A G 0.335689 4.0235e-05
11:134857289 C A 0.378760 -2.1896e-05
11:134860241 T C 0.022548 -1.7027e-04
11:134865396 G A 1.968055 -6.1031e-05
11:134868394 T C 0.069047 7.8277e-06
11:134874092 G C 1.512248 -4.6403e-05
11:134874911 T C 0.025651 -1.9408e-05
11:134875418 C A 0.025687 -3.5681e-05
11:134876227 A G 0.042302 -5.0431e-05
11:134877273 T C 0.060702 -1.4221e-04
11:134890511 A G 0.049316 -2.7019e-05
11:134897304 A G 0.262302 -1.4977e-05
11:134902536 A G 0.979727 3.0235e-05
11:134903758 A G 0.057557 1.6804e-05
11:134907724 G A 1.883280 -2.8744e-05
11:134907848 C T 0.069745 9.8075e-06
11:134925231 A C 0.068794 9.7005e-06
11:134930591 A G 0.058972 4.8171e-06
11:134934181 G A 0.301904 4.3832e-06
11:134936055 C A 0.191853 1.0707e-06
11:134942100 T C 0.344176 4.0668e-05
11:134945120 G T 0.032269 3.3027e-05
12:190980 G A 0.048612 4.7749e-06
12:192843 A G 1.135095 3.2161e-04
12:193920 C T 0.208014 -2.6490e-04
12:197841 T C 1.109213 8.1973e-04
12:199049 G A 0.024350 -4.5892e-06
12:200467 G C 0.076421 -5.0705e-05
12:202094 C T 0.390772 2.4671e-05
12:203339 G C 0.114513 -3.2994e-05
12:203692 A G 0.032753 4.5892e-05
12:207033 T C 0.032474 3.6197e-05
12:207691 G T 1.223415 1.9784e-04
12:207857 G A 1.333225 1.5305e-04
12:208819 T C 1.109684 -7.8714e-05
12:209354 T C 0.749149 6.0177e-05
12:216039 C T 0.525331 -3.3556e-04
12:217482 T A 1.334864 -9.5986e-05
12:217616 A G 0.054762 8.0954e-05
12:219988 G A 0.733232 -7.5861e-05
12:224000 A C 0.634626 -3.7778e-06
12:225384 C A 1.568425 -2.0456e-05
12:229541 G A 0.065308 -2.5274e-05
12:231904 A G 0.100472 3.9961e-05
12:234249 C T 0.482838 1.4604e-05
12:234561 T C 0.405868 4.1453e-05
12:235962 A G 0.901891 1.1310e-05
12:237404 C T 0.539632 2.0662e-05
12:237521 A G 1.670482 2.3716e-05
12:239854 C T 0.829903 -1.1055e-05
12:242230 C T 1.715692 -1.0767e-04
12:243196 C T 0.064642 -6.5550e-05
12:244527 G A 0.690414 -3.1423e-05
12:244664 T C 0.542248 6.6735e-06
12:248202 G C 1.202580 1.9313e-04
12:250239 G A 0.553595 -1.0385e-04
12:250605 G A 0.134277 -3.6609e-05
12:257088 A G 0.191434 -1.4545e-05
12:258346 G T 0.785044 3.0085e-05
12:261838 T C 0.106091 2.4484e-05
12:264188 C T 0.123222 -6.2806e-05
12:264305 A G 0.108762 -1.0678e-04
12:264688 T C 0.235713 -8.0470e-05
12:267237 A G 0.055054 -1.6463e-05
12:268155 T C 0.070342 -6.0704e-05
12:269144 T C 0.502946 -5.1233e-06
12:270104 A G 0.737380 1.6506e-06
12:270229 A G 1.207647 -2.0107e-05
12:270773 G C 1.009737 -2.4820e-05
12:270805 T C 0.701079 -1.1060e-05
12:270896 G A 0.150895 -2.4431e-05
12:271806 C T 1.795420 3.0677e-04
12:274647 C T 0.643857 1.6677e-05
12:280761 T C 0.731248 -5.6171e-06
12:281948 A G 0.143287 4.5714e-05
12:282654 A G 0.146637 -4.3643e-05
12:294443 A G 0.161622 6.7980e-05
12:298247 A G 0.112183 -4.8993e-05
12:298782 T A 1.937662 2.9813e-05
12:300500 C T 0.121635 -2.8710e-05
12:301428 T G 0.931284 1.7202e-05
12:303320 T G 0.845012 5.8369e-06
12:309955 A G 0.087337 1.5866e-05
12:310901 C T 0.898346 -2.5698e-05
12:311816 T C 0.968344 -1.4458e-05
12:313572 C T 0.084633 4.2506e-05
12:317384 C T 0.032363 -3.2580e-05
12:318601 T C 0.968360 8.7777e-05
12:319125 G A 1.034811 5.4428e-05
12:326778 C A 0.030205 3.8620e-06
12:327326 G A 0.091952 5.3900e-06
12:327979 A C 0.071611 -5.1056e-06
12:328559 T C 0.027673 6.1334e-05
12:328728 A G 0.052351 5.0192e-05
12:329703 A G 0.042055 -6.6524e-06
12:332190 A G 0.054821 -2.0125e-05
12:332662 G C 0.250342 4.0640e-05
12:333193 T C 0.042792 -1.5351e-05
12:337758 A C 0.026018 -3.9341e-05
12:339320 A G 0.132550 -2.1615e-05
12:339955 G A 0.525809 -5.7626e-05
12:340138 T G 0.128688 -4.5902e-05
12:341156 A G 1.570746 -3.6339e-05
12:341376 C T 0.786465 -1.7466e-05
12:346707 C T 0.214301 1.9065e-04
12:348728 A C 0.114114 5.1727e-05
12:349298 T C 1.318837 2.4443e-06
12:351197 A G 0.496422 2.7463e-06
12:351323 T C 0.248404 6.8878e-06
12:384297 G C 0.039838 -3.3104e-05
12:388207 T C 0.021367 2.3816e-05
12:388754 C T 0.040747 -1.5478e-05
12:413738 T C 0.030890 1.1227e-05
12:413853 G A 0.053905 -5.2076e-06
12:414899 T C 0.062646 -1.2843e-04
12:418006 A G 0.040108 -3.0497e-05
12:418326 T C 0.310794 -6.0038e-05
12:422780 G A 0.093390 -4.8143e-05
12:423827 T C 0.021656 1.5542e-05
12:427904 C A 0.032876 1.9819e-05
12:435239 C T 0.620179 -1.3475e-05
12:436454 T G 1.716574 -3.1314e-05
12:437591 T G 0.567104 1.3194e-05
12:443085 A C 0.021052 2.7776e-05
12:443795 C T 0.513053 -7.9633e-06
12:476320 C G 0.061689 -3.9251e-05
12:478688 A G 0.072289 -4.3791e-05
12:486761 T C 0.050679 2.4479e-05
12:496962 C T 1.466947 4.0405e-07
12:497910 G T 1.499979 1.7560e-05
12:498875 G A 0.055071 -1.1097e-04
12:505920 T C 1.506295 1.0585e-05
12:506074 T C 0.022243 -6.0723e-05
12:516552 C T 0.091959 2.5901e-05
12:524031 A G 0.030620 -7.8394e-06
12:526569 T C 0.037628 -4.4695e-05
12:528351 C T 0.081783 2.0781e-05
12:535812 A G 0.511310 1.6785e-05
12:540994 G A 1.412860 3.6812e-07
12:547329 C A 0.089790 5.1634e-05
12:547683 C T 0.480943 -7.2315e-06
12:549243 A G 0.543647 7.1665e-06
12:550660 G C 0.056645 -1.0211e-05
12:551895 T C 1.079852 -9.1167e-06
12:555500 A G 0.548376 1.4071e-05
12:557608 C G 0.136925 -1.5171e-04
12:558423 T C 0.478200 -4.0783e-06
12:565142 G T 1.979932 1.8417e-05
12:572836 T C 0.124251 4.3449e-06
12:573322 G T 0.369935 3.5712e-05
12:574517 G C 0.160457 -6.6725e-05
12:577064 C T 0.052260 2.0168e-06
12:578021 C T 0.048647 7.9668e-05
12:578349 A C 0.788192 6.8118e-05
12:578884 A G 0.958149 -7.2113e-05
12:583004 A G 0.113816 3.3780e-05
12:588887 T G 0.055132 -3.1526e-05
12:588935 A G 0.101553 4.5031e-05
12:589655 T C 0.818693 1.5987e-05
12:592399 T C 0.311767 3.9354e-05
12:593509 T C 0.115390 2.8037e-05
12:594525 A G 0.657807 1.6025e-05
12:598755 T G 0.170993 -1.0967e-04
12:598962 T C 0.131083 1.5024e-05
12:603513 G A 1.509732 -1.2613e-04
12:605206 C A 0.036109 -2.9020e-05
12:608032 A G 0.171239 -1.3833e-05
12:609541 T C 0.209867 -8.2826e-05
12:612886 C T 0.042351 -1.3124e-05
12:618129 A G 0.175618 -1.3068e-05
12:618496 G A 0.114091 -2.6288e-05
12:618638 A G 0.033113 -5.5303e-06
12:622560 A G 0.404518 -2.6527e-05
12:622926 G A 1.725101 -2.8995e-05
12:623129 G A 0.524254 2.8273e-05
12:624659 G A 1.620422 -1.9855e-05
12:624825 A G 0.052584 2.7027e-05
12:627419 G A 1.566491 -2.3491e-05
12:628076 C T 0.324559 1.1422e-04
12:628090 A G 0.109054 -6.0257e-05
12:629655 T C 1.350090 -3.6370e-05
12:630107 C A 0.411078 -5.3508e-05
12:630984 G A 0.337552 1.6949e-04
12:631301 A C 1.148201 -2.0706e-05
12:634113 C T 0.103010 -7.8582e-05
12:634584 G A 0.921563 -5.7877e-06
12:636729 G A 0.124225 2.1865e-05
12:636770 G T 0.530846 -1.2927e-04
12:637684 T C 0.032237 -5.6230e-06
12:640384 T C 0.824385 -1.3658e-05
12:644337 A G 0.137798 -1.5966e-05
12:645899 G A 0.453857 -2.7934e-05
12:649775 G A 0.344420 -1.8476e-05
12:650860 T C 0.061027 -5.4526e-05
12:654427 G A 0.069914 -7.3885e-05
12:657404 A G 0.457015 -2.0290e-05
12:658993 T C 0.075850 1.5508e-05
12:661031 G A 0.748620 1.9895e-05
12:661656 G A 0.582804 -1.7260e-05
12:662873 T C 0.049676 5.2810e-05
12:664494 A G 0.188085 -7.5327e-06
12:665655 A G 0.101332 -2.8038e-05
12:667910 G A 0.618764 4.8031e-06
12:668303 G A 0.102332 9.8178e-07
12:668431 C A 0.057846 -3.9035e-05
12:669038 G C 0.240079 -4.7786e-05
12:669310 T G 0.217735 2.0147e-05
12:670520 T C 0.052412 -6.4080e-06
12:670595 A G 0.144988 -3.8088e-05
12:671670 T C 0.901855 4.9427e-05
12:672118 A G 0.641250 -1.4494e-05
12:672351 A C 0.710547 2.4760e-05
12:673078 T G 0.104098 -4.8459e-05
12:673157 G A 0.033486 2.8424e-05
12:673183 A G 0.133141 4.1390e-05
12:673788 G A 0.145075 -1.1562e-05
12:675339 C T 0.034460 2.0648e-05
12:676543 T C 0.596602 2.2667e-05
12:677756 C T 0.825515 4.2399e-06
12:678210 G A 1.674393 3.0704e-05
12:680289 T A 1.547542 7.3997e-05
12:683946 A G 0.960924 9.1538e-05
12:685878 T C 0.928016 9.0906e-05
12:694854 T C 0.412821 3.7632e-06
12:697485 C T 1.006485 1.9371e-05
12:701380 A C 0.137636 9.6156e-06
12:707377 T C 0.051211 -1.0128e-04
12:709098 C A 1.004969 4.6361e-05
12:711135 T C 0.030961 1.5665e-05
12:717138 A G 1.664574 9.1545e-05
12:719236 C T 0.368474 -5.1145e-07
12:719335 T C 0.534822 -2.6171e-05
12:721030 A C 0.343819 1.5725e-05
12:728564 T C 0.207916 -3.1088e-05
12:729505 A G 0.095493 2.8551e-05
12:731886 A T 0.089829 4.6756e-05
12:733408 G A 0.166419 -5.4134e-05
12:735768 A G 0.257826 -1.2277e-05
12:748585 A G 0.148571 3.1773e-05
12:751308 G T 0.687295 3.7854e-04
12:751753 T C 1.024385 3.4278e-05
12:756351 A G 0.033964 1.2020e-05
12:756714 T C 0.042256 8.9292e-05
12:756901 A G 0.667528 -3.2435e-05
12:771016 T C 0.179802 -2.2801e-05
12:771045 C A 0.384274 -5.3778e-05
12:773051 A G 0.033970 -1.1092e-04
12:773262 C A 0.412211 8.6293e-05
12:773456 T C 0.740291 4.3392e-05
12:779906 A G 0.333731 -6.8574e-05
12:785846 T G 0.143693 6.8821e-05
12:787607 G A 0.020185 1.2644e-05
12:788210 C T 1.026894 2.3476e-04
12:794861 A C 0.026690 -3.1642e-05
12:795983 G A 0.250319 -1.0152e-04
12:804463 T C 0.074526 -1.2076e-04
12:809348 G A 0.041081 4.7593e-05
12:813411 G A 0.438423 2.2434e-06
12:815484 T G 0.151528 1.9713e-05
12:825782 C T 0.559895 -6.5522e-06
12:828078 C T 0.075246 2.0246e-05
12:830349 A G 1.206982 3.0006e-05
12:837494 G T 0.048264 -3.7831e-06
12:838879 T G 0.027177 -1.4668e-05
12:841006 T C 0.038280 6.5740e-06
12:843202 T C 0.135263 8.6563e-06
12:847007 A G 0.021815 2.6895e-05
12:850419 C T 0.131726 -9.9507e-05
12:850613 C T 0.031782 1.6137e-05
12:854331 C T 0.960697 6.9228e-06
12:857224 G A 1.056359 4.1856e-05
12:859250 C G 0.073662 -1.0853e-05
12:859474 C A 0.100368 4.7473e-05
12:864520 A G 0.065454 -4.6135e-06
12:878664 G A 1.591798 9.1170e-05
12:887127 T C 0.126782 1.7355e-05
12:889902 G T 0.485019 -2.7524e-05
12:890365 T C 0.023691 7.2678e-05
12:891662 G A 0.338363 3.1462e-05
12:898400 A C 1.519544 7.3556e-05
12:903636 G A 0.036164 9.6502e-05
12:908283 T C 1.392395 4.3363e-05
12:913102 G A 0.023178 7.9759e-05
12:916691 G A 0.048524 -2.0647e-05
12:922065 C T 0.079492 5.8798e-06
12:925749 T C 0.040127 -3.3090e-05
12:926248 C T 1.067953 1.3504e-05
12:927767 G A 0.031393 -1.9421e-05
12:932273 T C 0.021058 -1.4682e-05
12:932555 C T 0.034175 2.4255e-05
12:962461 T G 0.337484 2.9475e-05
12:968400 A C 0.302485 3.4781e-05
12:970990 G A 0.043863 7.9248e-05
12:971291 T C 0.136189 -1.2329e-05
12:974326 C G 0.205414 -8.2733e-05
12:979397 A G 0.032854 -3.8632e-05
12:984021 G A 0.296451 5.2465e-05
12:988558 T C 1.181356 -5.3323e-06
12:990912 C A 1.705578 -4.9311e-05
12:998365 T G 0.773261 1.5681e-06
12:1001807 A G 0.801983 -1.9571e-05
12:1009056 A G 0.481472 -5.2441e-05
12:1009972 A G 0.060429 3.6050e-05
12:1010477 G C 0.053935 -3.2420e-05
12:1015469 C G 0.401847 -1.6299e-05
12:1016910 C T 0.316915 1.0979e-04
12:1022352 G A 0.282890 1.4882e-04
12:1022569 C A 0.033366 2.2594e-05
12:1024594 T G 0.908671 -4.7690e-05
12:1036042 T C 0.079576 5.0366e-05
12:1038506 T C 0.061932 -6.6975e-05
12:1064438 C T 1.055223 -3.1959e-05
12:1068184 C T 0.366926 1.6861e-04
12:1068876 T C 0.032094 6.0575e-05
12:1069638 G C 0.203265 -4.2680e-05
12:1072390 G A 1.637531 2.5111e-06
12:1077894 C T 1.617647 1.4484e-05
12:1078547 A G 0.022996 1.4553e-05
12:1079129 A G 0.747678 -1.0102e-04
12:1079168 T C 0.125802 2.3820e-05
12:1079768 T G 0.072104 -1.1748e-05
12:1080007 C T 1.674360 -6.3437e-06
12:1080854 T C 0.755475 -1.9363e-05
12:1081655 G A 0.459949 1.3732e-05
12:1083385 G A 0.342583 3.9750e-05
12:1083788 C A 0.070621 -1.7559e-05
12:1084783 C T 1.720158 -8.4328e-05
12:1085736 T C 0.129171 2.3414e-05
12:1089432 T G 0.079329 2.2844e-05
12:1102037 G A 0.068417 -8.2776e-06
12:1110825 G A 0.082715 -2.5145e-05
12:1116587 T C 0.098139 1.3227e-05
12:1122450 C T 0.108687 5.9558e-05
12:1125475 G A 0.790990 6.9701e-06
12:1130107 G T 0.066385 -4.0359e-05
12:1130520 A G 0.027050 -4.8985e-05
12:1137217 G A 0.077135 -6.1445e-05
12:1140471 G A 0.157666 -4.4922e-07
12:1144781 G T 0.404054 1.9101e-06
12:1145361 T C 0.034295 -5.2880e-05
12:1153025 C T 0.639355 9.9996e-07
12:1153596 G A 0.906068 2.1706e-05
12:1154432 G A 0.114189 4.5272e-05
12:1163115 C T 1.224875 -3.6732e-05
12:1167407 C T 0.095467 -4.0997e-05
12:1179785 G C 0.059076 7.3974e-06
12:1181406 G T 0.034136 -2.0720e-05
12:1184084 A C 0.534780 1.9090e-05
12:1200745 T C 0.154274 -9.4500e-05
12:1205421 T G 1.421987 -7.9017e-06
12:1206055 T C 0.053821 1.3856e-05
12:1218935 C T 0.081465 -5.6430e-06
12:1221869 A G 0.124708 -3.7616e-05
12:1222985 G A 0.034460 7.7630e-05
12:1224123 T C 0.490186 -3.0611e-05
12:1238051 T C 1.410711 7.5706e-05
12:1240605 A G 0.175193 -1.0084e-05
12:1241614 T C 0.126052 -3.2620e-05
12:1244638 A G 0.032617 -1.2960e-04
12:1248842 C A 0.107899 -4.6684e-05
12:1255687 G A 0.134040 2.9234e-05
12:1256950 T C 0.054843 -2.7947e-05
12:1261573 G A 0.121777 2.0559e-06
12:1261717 C A 0.219731 -1.0377e-05
12:1268790 A G 0.034428 9.1519e-05
12:1272171 A G 0.438235 -2.3445e-05
12:1278294 G A 0.064438 2.7152e-05
12:1298657 A G 0.032088 3.9146e-05
12:1301749 T C 0.049722 9.5128e-06
12:1306730 A G 0.552446 -3.6360e-05
12:1312936 C T 0.089975 -1.3850e-05
12:1317253 C T 0.601188 -2.0530e-05
12:1322025 A C 0.038641 2.7864e-05
12:1325512 C T 0.043250 1.0650e-05
12:1331984 A G 0.036875 -1.4280e-04
12:1336910 C T 1.961155 -4.5112e-05
12:1350862 A C 0.130937 3.7077e-05
12:1357185 C T 0.061562 6.4318e-05
12:1357568 A G 0.026924 4.0085e-05
12:1371969 G A 0.896402 -1.9372e-04
12:1373551 A G 0.092517 -4.9969e-05
12:1377434 G A 0.044201 -2.8843e-05
12:1382533 A G 0.068476 -3.2738e-05
12:1388465 C A 0.059615 3.4369e-05
12:1405238 G A 0.318032 -6.4272e-05
12:1419418 A G 0.103559 2.4788e-05
12:1420632 A G 0.079738 -9.5741e-05
12:1428353 T C 0.748821 -1.1326e-05
12:1429798 C T 0.040669 -9.4642e-05
12:1430771 C T 0.051997 -9.9781e-06
12:1437726 C A 0.172310 1.1625e-04
12:1447627 T C 0.057768 -1.5269e-06
12:1452134 T G 0.090501 5.1778e-06
12:1459028 A G 0.329739 5.0400e-06
12:1463373 G A 0.055905 -3.5357e-05
12:1472655 T C 0.081423 -3.7037e-05
12:1483296 C T 0.699271 -4.6612e-06
12:1483348 C T 0.055720 7.5012e-05
12:1496716 T C 0.543904 -1.2748e-05
12:1497010 G A 0.060735 1.2373e-05
12:1509839 A G 0.050695 4.2833e-05
12:1510505 G A 1.138451 1.2198e-05
12:1510592 A G 0.140995 3.2540e-05
12:1513089 C T 0.195573 4.3198e-05
12:1523459 C T 0.039267 -4.8598e-05
12:1535221 G A 0.224415 3.0200e-05
12:1537749 A C 0.053600 5.9659e-05
12:1540312 A G 0.086863 -6.3328e-05
12:1542034 T C 0.067112 2.8164e-05
12:1548388 A G 0.088005 -1.2836e-04
12:1553450 C T 0.110459 2.4331e-05
12:1556729 C T 0.121453 -3.4823e-05
12:1560879 G A 0.060293 -3.0931e-06
12:1565332 T C 0.072026 1.7515e-04
12:1571319 A G 0.058592 1.8590e-05
12:1580037 G A 0.069446 3.8839e-05
12:1590758 T C 0.723786 8.6336e-05
12:1595954 C T 0.504075 -3.9197e-05
12:1596299 A G 0.765391 2.4000e-05
12:1598836 A G 1.677982 -4.5547e-05
12:1600057 T C 0.045294 -1.0291e-05
12:1600160 A G 0.062598 -2.7211e-05
12:1601024 G A 0.066220 2.0365e-05
12:1601540 T C 0.061118 -1.3317e-05
12:1601896 T C 1.261095 -9.0110e-06
12:1605860 A G 0.062601 -4.1160e-05
12:1606029 T C 0.027719 1.3348e-05
12:1606052 T C 0.349464 6.5978e-05
12:1607145 A G 0.085973 7.3100e-05
12:1607334 A G 1.306240 -1.2416e-06
12:1609142 C G 0.149431 8.7297e-05
12:1613442 A G 0.910605 -9.9925e-05
12:1618266 A G 1.355089 -3.1910e-05
12:1618780 G T 1.482724 -9.5369e-06
12:1622997 A G 0.121771 1.8483e-04
12:1626838 C T 0.138759 -1.0738e-05
12:1627865 T C 0.928704 3.0920e-05
12:1629919 A C 1.329629 -9.6560e-05
12:1633173 T C 0.074195 2.7192e-05
12:1633492 G T 1.508885 -2.3982e-05
12:1634821 T C 0.039507 -2.1728e-05
12:1636930 T C 0.234110 1.9294e-04
12:1637130 G T 0.148857 -1.3125e-05
12:1637963 C T 0.490699 4.6932e-05
12:1638755 A C 0.548707 -1.2570e-05
12:1638868 A G 1.089813 -5.5988e-06
12:1641787 C T 0.292228 -9.4941e-05
12:1643287 C T 0.287583 -7.4922e-05
12:1644113 A G 0.044788 -1.1304e-04
12:1644376 A G 0.345144 -3.1966e-04
12:1644885 G A 0.977017 -1.8126e-05
12:1647679 G A 0.041088 -8.9743e-05
12:1647926 T C 0.031364 8.6733e-05
12:1648770 T C 0.030273 2.5658e-04
12:1648977 C T 0.384440 5.4898e-06
12:1653106 A G 1.328548 -2.0958e-05
12:1653529 A C 0.474464 -1.4314e-05
12:1656182 G A 0.227196 -9.7876e-08
12:1660733 C T 1.209377 -5.7373e-05
12:1662065 T C 0.104143 6.7113e-05
12:1662654 G C 0.061338 4.0764e-06
12:1663087 T C 0.061079 2.8613e-05
12:1664013 C T 1.366802 8.4479e-06
12:1666776 A G 0.047576 -1.7906e-05
12:1668893 T G 1.967429 4.7604e-04
12:1671057 T G 0.184174 -3.2158e-05
12:1672024 T C 1.892235 2.1626e-04
12:1672049 A G 0.074266 -7.2678e-06
12:1672820 G T 0.041400 -7.9282e-05
12:1674239 T C 0.294046 2.4630e-04
12:1674288 C T 0.125779 -1.6679e-04
12:1675847 A G 0.346867 -3.4900e-05
12:1676162 C A 0.149879 1.2196e-05
12:1677119 C T 0.742583 -3.7304e-05
12:1678436 A G 0.070076 -1.2383e-05
12:1679784 T G 1.234804 4.8544e-06
12:1679865 T C 0.077616 -2.8008e-05
12:1679964 T C 0.054172 -1.9902e-05
12:1682177 T C 1.864759 -2.7737e-05
12:1682537 C T 1.519262 -8.0040e-05
12:1682583 A G 0.065107 8.0505e-05
12:1682655 A G 0.349915 3.7025e-05
12:1682757 G A 0.669430 -5.5611e-05
12:1684934 G A 1.920112 -1.2477e-05
12:1687412 G A 0.295659 1.4893e-05
12:1687856 T G 0.060894 -3.0561e-05
12:1690140 C T 0.125578 3.5826e-06
12:1698010 G A 1.735530 -5.2464e-05
12:1707369 A G 0.071189 -5.4190e-06
12:1711681 G A 1.653766 -6.3894e-05
12:1714875 C T 1.691722 -1.2587e-04
12:1718086 A G 0.075947 -8.6584e-05
12:1719096 C G 0.879326 3.1843e-06
12:1721804 T C 1.426261 -4.4470e-05
12:1724200 T C 1.336666 -6.9195e-05
12:1726972 T G 0.022610 -4.0387e-05
12:1727839 G A 1.665133 -5.1987e-05
12:1729338 C T 0.664315 -1.6540e-05
12:1729635 G T 0.414122 1.4387e-05
12:1731566 G A 1.290634 1.1730e-05
12:1732006 C T 1.583570 5.2945e-05
12:1732205 A C 1.262578 -6.8381e-06
12:1732310 G C 0.159685 3.7028e-05
12:1734046 A G 0.057953 1.1803e-05
12:1734270 G C 1.114072 1.7801e-05
12:1734452 T C 0.048044 1.7644e-05
12:1737259 G T 0.024441 -9.4794e-05
12:1737580 T C 0.210042 2.1427e-05
12:1740171 G C 0.039530 -1.8891e-05
12:1742249 A G 0.069537 -4.8165e-05
12:1744621 C A 0.094834 -6.9281e-05
12:1744776 A C 1.522261 7.0350e-05
12:1747473 C A 0.059222 -1.3178e-06
12:1748650 A C 1.636281 3.1508e-05
12:1750597 A G 0.292566 1.8248e-05
12:1751068 C T 0.027222 -2.6068e-05
12:1751487 G C 0.028653 -1.1151e-06
12:1753734 T C 0.139220 4.6336e-05
12:1754638 G T 0.037725 1.6412e-05
12:1755654 T C 1.371632 4.7087e-05
12:1755960 A G 0.152703 4.4705e-05
12:1758398 T C 0.031322 2.2112e-05
12:1759929 T G 0.857911 9.5461e-06
12:1760417 A G 0.068959 -1.3446e-05
12:1761523 T C 0.506091 -1.8269e-06
12:1763876 G A 1.563440 7.0294e-05
12:1765933 G C 0.110047 -3.5238e-05
12:1765999 C T 0.734997 -1.4226e-05
12:1769533 G T 0.033723 1.4869e-04
12:1772480 A G 0.091689 -4.4374e-06
12:1773308 A G 1.394232 3.1051e-06
12:1777021 T G 1.816034 -1.2618e-05
12:1778134 G A 1.705779 -1.6909e-07
12:1780722 T C 0.274918 -9.7706e-06
12:1783330 A G 0.041555 -1.8307e-05
12:1787616 C A 0.114523 3.0791e-05
12:1789904 A G 0.053010 6.6827e-05
12:1795687 T C 0.198598 -3.4550e-05
12:1800428 A G 0.070082 9.7187e-05
12:1807323 T G 0.051971 2.8128e-05
12:1835253 A G 0.290741 -3.5591e-06
12:1838168 A G 0.136348 -3.8628e-06
12:1848264 C T 0.031185 2.0857e-05
12:1856953 G T 0.316889 -6.6211e-06
12:1860541 A G 0.636333 1.5418e-05
12:1875163 A C 0.045814 1.0127e-05
12:1878535 T C 0.937526 9.9544e-06
12:1883378 A G 0.037836 -2.4360e-05
12:1890199 A G 0.254496 -1.1655e-05
12:1902354 C T 0.286123 3.3704e-05
12:1910786 T C 0.059066 -3.0322e-05
12:1912526 C T 1.381103 -2.0065e-05
12:1912673 T C 0.156750 4.0030e-05
12:1914066 A G 0.295023 -1.4565e-05
12:1917188 C T 0.041656 -8.1283e-05
12:1917392 A C 0.021312 -6.0316e-05
12:1918234 C T 0.128243 5.8717e-05
12:1922035 A C 0.034561 -1.2362e-05
12:1922305 G A 0.058031 -2.4185e-05
12:1922816 T C 0.092131 1.6057e-05
12:1923040 G T 0.566858 6.9768e-06
12:1923211 T C 0.073630 4.8525e-05
12:1923626 T C 0.063295 -3.1298e-05
12:1923853 A G 0.147974 4.3790e-06
12:1924678 C T 0.263938 8.8130e-05
12:1928338 A C 0.135783 -3.7370e-05
12:1929958 A G 0.966929 -5.1986e-05
12:1934920 G T 1.124578 -2.7164e-05
12:1935073 G A 1.448371 4.7359e-06
12:1936988 A C 1.065873 2.8235e-06
12:1937023 T C 0.132952 1.3138e-04
12:1937878 A G 0.075013 -1.5459e-05
12:1937952 C T 0.142316 -4.6803e-05
12:1938767 A G 0.270485 -6.7365e-05
12:1939252 A C 0.924205 1.8009e-06
12:1942408 A G 0.039040 -2.3721e-05
12:1942557 T C 0.342677 2.3443e-05
12:1945468 G A 0.035707 -1.0853e-04
12:1945499 A G 0.970951 -3.0306e-06
12:1946012 C T 0.095344 -1.0742e-04
12:1949234 A C 1.744131 1.3711e-04
12:1951805 G A 0.021834 -5.8463e-05
12:1958693 A G 0.041400 -1.4823e-04
12:1962759 C T 1.574940 9.0007e-05
12:1963359 T C 0.022425 -2.2983e-05
12:1964846 A G 0.077788 -7.1393e-08
12:1966651 G A 0.169315 1.2433e-05
12:1969834 C T 0.023019 -3.0148e-05
12:1971518 G T 0.231529 -7.8800e-06
12:1975014 C T 1.501985 1.6164e-04
12:1978632 T C 0.075616 5.6988e-06
12:1983649 A G 0.026687 -1.2346e-04
12:1983744 C T 0.220471 1.9857e-06
12:1987712 G A 0.096409 -8.3433e-05
12:1988912 A G 0.200844 1.4714e-06
12:1989354 T C 0.029715 3.8558e-05
12:1990391 T C 0.038576 2.0420e-06
12:1992889 A G 0.152031 -1.5851e-05
12:1995403 C T 1.775946 -3.4941e-07
12:1996476 C T 0.036135 -1.0605e-04
12:2007347 G C 0.250897 -1.4921e-04
12:2016250 C A 1.468842 7.8141e-05
12:2022148 A G 0.029179 -3.9714e-05
12:2024274 A C 0.152446 -8.9984e-05
12:2026808 T C 1.222480 1.3279e-06
12:2026893 T C 0.068245 -7.0643e-05
12:2028482 T G 1.822844 9.1459e-06
12:2030515 T C 0.052270 1.5550e-05
12:2032515 C T 1.493147 -2.3136e-05
12:2036141 C T 1.120502 3.4368e-05
12:2037035 A G 0.022379 2.8183e-05
12:2038193 G C 0.180298 -1.3588e-05
12:2041048 T C 0.223694 -8.0194e-05
12:2041419 T C 0.117642 -9.8064e-05
12:2041906 A G 0.495250 2.9162e-04
12:2041935 T C 0.028660 1.5503e-05
12:2042111 C T 0.078982 6.9114e-06
12:2042781 T C 0.040410 2.0457e-05
12:2043365 T C 0.418426 4.3395e-05
12:2043618 T G 0.945692 4.4001e-05
12:2045085 A G 0.426333 8.8177e-06
12:2045191 T C 1.354777 -7.2428e-06
12:2045640 G A 0.169811 2.8634e-05
12:2056363 T C 0.586296 1.5830e-05
12:2062075 T C 0.072792 5.9850e-05
12:2064666 C T 0.082205 -3.3951e-05
12:2075652 A G 0.971632 -1.5498e-05
12:2089230 C T 0.603450 3.7303e-06
12:2089595 T C 0.071825 4.3647e-07
12:2091012 C A 0.313718 5.4876e-07
12:2091257 T C 0.990464 1.6367e-05
12:2102086 C A 0.072773 6.4604e-05
12:2106392 T G 0.055502 -2.7942e-05
12:2107301 C T 0.356598 -6.0219e-05
12:2109251 T C 0.182937 5.2508e-05
12:2116369 A T 0.920710 -4.0597e-06
12:2127905 G T 1.361960 -4.6448e-05
12:2129566 T C 0.045122 1.0008e-04
12:2129644 T C 0.063656 5.6922e-06
12:2132117 G T 0.083153 2.2365e-05
12:2132285 A G 0.075204 4.1801e-05
12:2133101 A C 0.795430 4.7766e-05
12:2133390 C T 0.245616 -2.1578e-05
12:2133989 A G 0.053432 2.5085e-04
12:2138688 A C 0.084847 4.7595e-04
12:2138793 A G 0.134254 -4.4857e-05
12:2139492 C A 0.048378 4.3671e-05
12:2142982 A G 1.005242 6.0648e-05
12:2145998 A C 0.139450 -6.0895e-05
12:2147380 C T 0.022091 -6.3943e-07
12:2147403 A G 0.241912 -2.5331e-05
12:2148227 T G 0.043292 2.9322e-05
12:2153616 A G 0.315296 1.4933e-05
12:2157172 T C 0.095831 -1.7534e-05
12:2158246 A C 0.132573 -8.3471e-05
12:2159687 T C 0.039287 1.4127e-05
12:2164026 G A 0.523206 -3.0093e-06
12:2169847 A G 0.049014 -1.3196e-05
12:2169913 A G 0.149334 -1.1816e-04
12:2170433 A C 0.423301 6.5597e-05
12:2170893 A G 0.056466 1.3365e-04
12:2173805 G A 0.916581 1.7876e-05
12:2174387 G A 0.162908 -1.9230e-04
12:2174748 C T 0.020818 5.2817e-05
12:2174904 T C 0.228524 3.1065e-05
12:2175303 G A 0.061702 -4.0371e-05
12:2175413 T C 0.058943 8.0211e-05
12:2177771 G A 0.654447 3.3666e-05
12:2178458 G A 0.069232 -2.2358e-06
12:2178661 T C 0.387368 3.1746e-05
12:2180891 A C 0.041958 -1.4729e-05
12:2184847 T C 1.566679 -4.3702e-05
12:2191170 T C 0.072085 -1.8887e-05
12:2195114 T C 1.832532 -7.2178e-05
12:2204129 T C 0.038024 1.1179e-04
12:2205629 T C 0.087259 -5.5265e-05
12:2206027 G C 0.647407 -3.8011e-06
12:2207601 G A 1.306097 -2.0903e-05
12:2208255 A G 0.050988 -2.2350e-05
12:2208390 C A 0.209111 4.7615e-05
12:2210352 G T 1.355825 -2.2815e-05
12:2218006 C G 0.248404 -3.0684e-05
12:2219487 T C 0.025288 -1.4315e-05
12:2222463 A G 0.070342 -1.4295e-05
12:2225069 C T 1.726740 -6.6218e-05
12:2230996 A C 1.461546 -4.0629e-05
12:2231744 C T 0.020416 -6.7423e-05
12:2236042 A G 1.535276 -9.6021e-05
12:2258728 T C 0.025700 -4.2390e-05
12:2259519 A C 0.034035 8.2244e-05
12:2270942 T G 0.900894 -8.8271e-05
12:2272321 G A 1.896720 4.1606e-05
12:2274606 A G 0.061721 -6.4332e-06
12:2274919 G A 0.035145 -1.3482e-04
12:2275587 G A 0.103098 1.0554e-05
12:2280807 G A 0.850760 1.4936e-05
12:2281369 A G 0.305192 1.0303e-05
12:2282683 G T 0.054194 1.9061e-06
12:2283195 T C 0.638082 -1.2423e-03
12:2287097 A G 0.092793 8.6850e-05
12:2289651 G C 0.802610 1.1341e-05
12:2294491 T C 0.033486 4.5031e-05
12:2299048 T C 0.775550 4.8787e-05
12:2303269 T C 0.076603 -2.1181e-05
12:2308797 C T 0.132037 1.4833e-05
12:2317604 A G 0.156436 7.1971e-05
12:2333743 A G 0.104442 4.5189e-05
12:2337138 A G 0.263906 -6.2998e-05
12:2338396 T C 0.872250 6.5298e-05
12:2340001 C T 0.038806 3.0480e-05
12:2344253 T G 0.040637 1.3639e-04
12:2344560 T C 0.039715 4.4110e-05
12:2349584 C G 0.671416 1.0692e-04
12:2358844 T C 0.084516 1.0382e-04
12:2358899 T C 0.040267 -2.9976e-04
12:2362198 T C 0.151518 -1.5769e-05
12:2375199 T C 0.058959 6.2424e-05
12:2384223 G A 0.103312 1.5176e-04
12:2384815 G C 0.068089 3.2971e-05
12:2395626 A C 0.027436 -2.3707e-05
12:2401270 A C 0.059284 8.3475e-05
12:2401377 G A 0.020698 2.3319e-06
12:2402990 T A 0.058768 -1.3893e-04
12:2406103 C T 0.023132 2.0868e-05
12:2408635 T C 0.197098 4.2646e-05
12:2416997 A G 0.038722 -2.5157e-05
12:2419896 T A 1.559769 -1.3101e-05
12:2420607 G A 0.032837 -1.9577e-04
12:2421588 G A 1.580094 1.0350e-04
12:2436522 T C 1.234564 8.7295e-04
12:2436801 T C 1.405745 2.4217e-04
12:2437120 T C 0.053646 8.2365e-06
12:2438144 T C 0.170840 -2.9486e-05
12:2438641 G A 1.459719 2.8718e-04
12:2441421 A G 0.109596 -6.0602e-05
12:2445777 A C 0.031880 4.6646e-05
12:2455420 G T 0.087690 1.1335e-04
12:2455688 G A 0.119726 2.7923e-05
12:2458571 G A 0.123764 -5.7347e-05
12:2458950 A G 0.191038 -1.7220e-06
12:2459357 T C 0.036388 4.3245e-05
12:2460107 A G 0.497126 4.2570e-05
12:2463738 T C 0.385995 1.7246e-05
12:2464014 G A 0.147740 -8.1587e-06
12:2465477 C T 0.629215 -2.4355e-04
12:2465891 A G 0.175569 -1.1329e-04
12:2467682 T C 0.056382 -7.6005e-06
12:2473761 G A 0.821529 -7.6900e-05
12:2474661 T C 0.765955 4.4927e-05
12:2479518 A G 0.054934 3.9944e-06
12:2481916 A C 1.661926 -6.3567e-06
12:2501548 G A 0.030747 -7.7678e-05
12:2502213 A C 0.034986 -1.4493e-05
12:2506038 A G 0.197186 -2.8349e-05
12:2511023 T C 0.286340 -4.2354e-06
12:2511977 T C 0.043483 4.2800e-05
12:2513893 G A 1.677375 7.6528e-06
12:2514112 G A 0.567646 8.0901e-05
12:2517887 A G 0.742628 4.6091e-05
12:2523256 A G 1.702124 -2.7278e-05
12:2524334 T G 0.085600 -5.7623e-05
12:2525473 G A 0.191840 6.8442e-05
12:2526767 A G 0.039283 -5.3230e-05
12:2528984 G A 0.953436 5.8283e-05
12:2529593 C G 0.036125 7.3228e-05
12:2533420 C T 1.521232 1.8281e-06
12:2535417 G A 0.156734 6.5766e-07
12:2538549 T C 0.735020 2.2786e-04
12:2539955 A G 0.096207 9.2642e-06
12:2540449 C G 0.049550 -1.6263e-04
12:2541008 C T 1.561080 1.4567e-05
12:2541826 A G 0.065029 7.6472e-05
12:2543100 A G 0.822555 1.5208e-06
12:2544245 T G 1.486184 2.0549e-05
12:2544393 A G 0.097743 -9.9933e-05
12:2544631 T C 0.047427 -1.5807e-05
12:2545286 T G 0.070913 9.3873e-06
12:2545352 G A 0.072043 -1.2821e-05
12:2546766 A C 1.723235 -1.2076e-05
12:2547600 A G 0.087960 8.0096e-06
12:2547975 A G 0.093014 8.2462e-06
12:2554278 C T 0.249105 -1.5198e-04
12:2554689 A G 0.694227 7.2140e-05
12:2558186 A G 0.418530 -2.4843e-05
12:2558298 A G 0.498129 -9.0087e-06
12:2558953 T C 0.195102 5.9936e-05
12:2560533 C G 0.078495 2.4271e-05
12:2561951 T C 0.907944 -2.8960e-05
12:2562482 G A 0.241487 -3.2442e-04
12:2563622 T G 0.030156 3.2344e-05
12:2565500 C T 1.214879 -2.4647e-05
12:2570633 G A 0.069284 1.0719e-05
12:2570982 T C 0.052997 -7.6562e-05
12:2574045 T C 0.533524 2.0934e-05
12:2577104 G A 1.388341 9.8607e-07
12:2578509 T C 0.239553 -5.7179e-06
12:2579980 G A 0.316785 1.7837e-05
12:2583568 A G 0.224996 2.5623e-05
12:2584844 T C 0.050767 -1.6959e-05
12:2586586 T C 0.055723 4.1002e-05
12:2586645 C T 1.218095 2.2989e-04
12:2589620 C T 0.045548 3.1706e-05
12:2591029 T C 1.145118 6.1164e-05
12:2591879 T C 0.268255 9.1784e-05
12:2593379 T C 0.029851 -8.7206e-06
12:2598803 C T 0.038647 -9.8731e-05
12:2601363 G C 0.052873 -1.6297e-04
12:2603396 A G 0.062620 3.9689e-05
12:2605386 A G 0.469699 -5.3592e-06
12:2605721 G A 0.256947 -7.0831e-05
12:2606283 G A 0.033152 -1.9861e-04
12:2608483 A G 0.080994 9.6587e-05
12:2608522 T C 0.052711 -1.1700e-04
12:2611005 T C 0.206394 -2.6867e-05
12:2613421 A G 0.075840 8.1074e-06
12:2615556 A G 0.177582 5.7005e-05
12:2619505 A G 0.154021 5.2706e-05
12:2619861 C A 0.113222 -6.0157e-05
12:2620969 G A 0.055827 3.8016e-05
12:2621912 A G 0.076399 -6.4161e-05
12:2622393 C T 0.253409 8.4684e-06
12:2630732 T C 0.036599 -1.4127e-05
12:2631571 C T 1.722066 4.1434e-05
12:2631737 G A 0.211308 5.1448e-05
12:2632567 A G 0.035921 -2.7409e-05
12:2632812 T C 0.050874 8.6291e-05
12:2635190 G A 0.213116 2.0803e-05
12:2635669 A G 0.073429 1.0350e-04
12:2638295 G A 0.051497 1.1328e-04
12:2642553 A G 0.037089 8.1604e-05
12:2643605 T C 0.036976 -9.7666e-06
12:2645408 T C 0.510644 -3.8734e-05
12:2646687 T C 0.053769 1.3277e-04
12:2650030 G A 0.233532 5.4903e-05
12:2650149 T G 0.076850 -1.7273e-05
12:2666459 A G 1.909651 9.3289e-05
12:2666536 A G 1.910829 8.6702e-05
12:2680793 A G 0.130151 3.7735e-05
12:2683997 A G 1.714595 1.7628e-05
12:2684189 A G 0.055512 4.2953e-05
12:2687764 G A 1.768068 -1.8966e-05
12:2689322 T C 0.050809 -1.7139e-05
12:2694638 T C 0.151979 -4.0822e-05
12:2697381 T C 0.320041 -7.5803e-06
12:2698982 A G 0.057797 6.7475e-05
12:2702590 T C 0.077697 4.3112e-05
12:2703391 G T 1.943754 9.0487e-05
12:2704434 A G 0.083341 1.0705e-05
12:2706260 T G 0.052877 -1.8012e-04
12:2712989 A G 0.021162 4.3285e-05
12:2715687 G A 0.196056 -4.2664e-05
12:2716476 T C 0.357068 -4.6721e-05
12:2718562 T C 1.559477 1.3088e-04
12:2721137 T C 0.358062 -4.5727e-05
12:2722264 A G 0.151025 5.6075e-05
12:2723266 A G 1.540849 8.0523e-06
12:2723567 A C 0.146104 7.4679e-05
12:2729632 G A 0.295273 -5.2431e-05
12:2730244 G A 0.218803 3.4726e-05
12:2735234 T C 0.081024 -3.9307e-05
12:2737059 G C 1.951457 -2.7029e-05
12:2739704 A G 0.085068 6.5492e-05
12:2741217 G C 0.041562 5.2734e-05
12:2741794 T C 1.522410 2.1654e-05
12:2749913 A C 1.878119 1.4558e-04
12:2750893 T C 0.316565 5.7052e-06
12:2753132 G A 0.055691 -4.7607e-05
12:2754531 G A 0.090209 4.7494e-05
12:2756743 C T 0.410098 2.4619e-05
12:2762316 A G 0.056083 -5.2597e-05
12:2769665 T C 1.459018 -3.5768e-06
12:2774668 A C 1.462104 9.2875e-06
12:2775701 T C 0.035492 7.4690e-05
12:2776953 A G 0.234149 -1.2613e-04
12:2780816 G A 1.659423 4.0501e-05
12:2783037 C T 0.087554 3.0415e-05
12:2788810 T C 0.128123 3.2768e-05
12:2791130 T C 1.640546 1.1174e-05
12:2791132 G A 1.656823 2.4378e-05
12:2798350 T C 1.900936 -5.1102e-05
12:2799643 A G 0.076259 4.5316e-05
12:2805632 A C 0.093030 7.9569e-05
12:2831379 G A 0.352479 8.6875e-05
12:2832955 T C 0.084747 -4.3716e-05
12:2833268 T C 0.023947 1.4005e-05
12:2833605 G A 0.021315 1.4436e-04
12:2841592 C T 1.728804 4.4487e-05
12:2842047 G A 0.103053 -2.5623e-06
12:2842543 T C 0.134673 6.2579e-05
12:2844362 A G 0.098363 -2.4937e-05
12:2846113 T G 1.457554 1.1700e-05
12:2861331 T C 0.055691 -1.1470e-05
12:2862618 C G 0.148224 9.5009e-05
12:2864725 A G 0.073276 5.5720e-06
12:2865649 C A 1.724861 -1.3669e-05
12:2869407 T C 0.048135 -9.2518e-06
12:2870934 A G 0.051328 3.1845e-05
12:2871278 A G 1.506201 -4.3146e-05
12:2875087 A G 0.035596 1.7748e-05
12:2878218 A G 0.058592 -4.6667e-05
12:2879808 C T 0.025596 -2.6841e-06
12:2880286 T C 1.283143 -1.0991e-05
12:2882544 T C 1.586910 -2.9010e-06
12:2883125 A G 0.062458 -6.4395e-05
12:2885780 A G 1.295464 -1.0711e-05
12:2887709 A C 0.028527 -3.3394e-05
12:2887876 C T 0.588413 1.3794e-07
12:2888063 C T 0.163855 -4.5102e-06
12:2888472 C T 0.238472 7.1796e-06
12:2893650 C A 0.029708 4.5943e-05
12:2895076 T C 0.078554 1.0815e-05
12:2897864 G C 0.309911 7.2281e-06
12:2908330 A C 0.063013 -1.0548e-04
12:2914168 C T 0.119518 -4.0413e-06
12:2915476 G A 0.361921 -3.8897e-05
12:2916691 A G 0.032694 -2.1989e-04
12:2927906 G A 0.242140 2.1178e-05
12:2929114 T C 0.044678 -8.8533e-05
12:2933872 T C 0.039134 7.4586e-05
12:2941626 A G 0.158341 3.0660e-05
12:2943642 T C 0.240092 2.2679e-05
12:2953927 C T 0.079787 -9.2338e-06
12:2958131 T C 0.066041 -9.3826e-06
12:2961266 T G 0.238780 3.8390e-05
12:2964684 T C 0.370438 7.7867e-05
12:2966524 G C 0.180513 -5.7232e-06
12:2968078 A G 0.023158 -5.3202e-05
12:2968169 G A 0.294620 4.4379e-05
12:2972329 C T 0.028436 8.2883e-06
12:2973547 T G 0.038410 1.8025e-04
12:2973615 C T 0.393194 -1.8440e-05
12:2977954 G A 0.071371 -9.6407e-05
12:2985750 C T 0.260192 -3.7947e-07
12:2997397 A G 0.685152 4.4732e-05
12:2998202 T C 0.206962 -3.2490e-05
12:2998459 C T 0.026563 -1.1151e-05
12:3001493 G A 0.804369 -3.8457e-05
12:3006629 A G 0.108454 2.9550e-06
12:3019025 T G 0.749759 4.3668e-05
12:3021569 A G 0.028631 5.2465e-06
12:3042739 T C 0.025291 3.2424e-05
12:3046802 G A 0.407050 -1.2821e-04
12:3049698 C T 0.407676 -1.2443e-04
12:3059639 T C 0.400221 -1.5988e-04
12:3060224 C A 0.629468 -4.2178e-05
12:3070242 C T 0.236622 -1.8199e-05
12:3072789 T C 0.097100 -3.0397e-05
12:3074019 G C 1.291793 -1.4089e-05
12:3078561 G A 0.195988 -2.5053e-06
12:3080574 G A 0.178997 6.8643e-06
12:3086335 A G 0.040179 -6.5444e-05
12:3089560 A G 1.692903 -5.8265e-05
12:3095898 C T 0.239592 4.6722e-05
12:3101848 A G 0.034499 -6.7475e-05
12:3102446 C T 0.316312 4.8167e-05
12:3106791 C T 1.839582 1.3032e-05
12:3110047 T C 1.553433 -1.5067e-05
12:3112526 C T 0.042993 -5.9648e-05
12:3113401 A G 0.200824 2.6320e-05
12:3119402 T C 0.079846 -1.3481e-05
12:3123836 A G 0.058615 1.9626e-05
12:3124086 G A 1.774982 1.7250e-05
12:3124511 C T 0.114234 -1.8185e-04
12:3126040 T C 1.655674 3.9337e-05
12:3129932 T C 0.035200 -2.8156e-05
12:3131679 T C 1.686804 -1.9266e-05
12:3134439 A G 0.156806 -9.0181e-05
12:3134636 A G 1.730148 1.7689e-05
12:3139613 T C 1.562067 3.9876e-05
12:3140173 C T 1.774839 7.0256e-05
12:3140295 G T 0.181386 7.1505e-05
12:3147203 T C 0.098395 -1.1200e-06
12:3153157 G A 0.209260 -3.3865e-05
12:3153468 A G 1.485935 5.8226e-05
12:3155321 T G 0.060981 -1.9955e-05
12:3161360 C A 0.059005 -9.2854e-05
12:3165298 T C 0.059410 -9.0604e-05
12:3170027 G A 0.072737 -9.3869e-05
12:3171254 C T 0.061053 -4.2078e-05
12:3171429 T C 1.514004 7.3823e-05
12:3172397 T C 0.372288 -9.8531e-05
12:3179868 T C 0.668073 -6.8049e-06
12:3185184 G C 0.268050 -1.1035e-04
12:3185883 A G 0.051059 -7.2793e-05
12:3186924 C A 1.438887 3.4577e-05
12:3191746 A G 0.597001 -8.0406e-05
12:3192386 A C 0.292634 5.3018e-06
12:3193027 T C 1.353125 -1.2603e-05
12:3194625 C T 1.235866 -2.9022e-05
12:3199887 A G 0.516253 -1.8543e-05
12:3200964 C T 1.170736 -5.7604e-05
12:3206254 C T 0.981155 -1.7870e-04
12:3213308 T G 0.196611 4.7812e-05
12:3214565 C T 0.580821 -2.0247e-05
12:3225243 A G 0.635720 2.2837e-05
12:3231116 A G 1.209205 5.2235e-04
12:3233463 T C 0.076574 1.5634e-05
12:3235137 A C 0.336831 -3.9570e-05
12:3236490 T C 0.049261 -3.7398e-05
12:3241855 T C 0.059930 -3.2936e-06
12:3243764 T C 0.879722 4.0671e-05
12:3245551 G C 0.102439 5.9667e-06
12:3245726 T C 0.184540 -2.5278e-05
12:3249057 T C 1.584498 1.0028e-04
12:3253157 G A 0.266470 6.4305e-05
12:3253768 T C 0.461806 1.0372e-05
12:3254960 T G 0.161385 -1.4261e-04
12:3255596 T C 0.521644 1.5741e-05
12:3258267 T C 0.483789 -7.0719e-04
12:3259342 C T 0.168831 6.5640e-05
12:3259362 T C 0.321933 -6.8100e-05
12:3263527 A C 0.201431 -4.7513e-06
12:3271378 T C 0.064204 -2.5533e-05
12:3272657 G A 0.303267 1.5925e-05
12:3272963 C G 0.212129 3.4810e-05
12:3274255 A G 0.052487 5.5097e-05
12:3276566 G A 0.064964 -1.4099e-05
12:3278972 A G 0.250001 -1.4794e-05
12:3282577 A G 0.083585 -3.2662e-05
12:3284238 T C 1.488846 -2.2906e-05
12:3290429 A G 0.565163 -5.9477e-06
12:3291766 G A 1.591363 2.0700e-05
12:3298007 T C 0.469667 -1.9980e-05
12:3298445 T C 1.382739 -3.1896e-05
12:3298990 T C 0.638066 -1.5324e-04
12:3300986 G A 0.027404 9.8608e-05
12:3303278 C T 0.069206 -1.4070e-05
12:3303399 C T 0.621682 -1.8873e-05
12:3310773 T G 1.906341 -1.4768e-05
12:3314158 A G 0.183917 -2.8015e-05
12:3315933 A C 0.045009 7.2919e-06
12:3318841 A G 0.030656 1.2090e-05
12:3319413 G A 1.195381 -1.6762e-04
12:3321805 A G 0.023989 -6.6373e-05
12:3325369 A G 0.071140 -1.0654e-06
12:3325404 C T 0.190259 -6.2095e-05
12:3325543 T C 0.292416 2.4621e-05
12:3327167 A G 0.188731 2.4421e-05
12:3327548 G A 0.904601 7.7814e-05
12:3327586 C T 1.278820 -3.8570e-05
12:3329792 T C 0.066041 1.3630e-05
12:3331188 T C 0.081491 9.4177e-05
12:3332198 T C 0.602752 -4.9748e-04
12:3332285 C T 0.149795 1.6562e-04
12:3332692 T C 0.907399 4.5264e-05
12:3333065 G A 0.067398 -8.3869e-05
12:3333578 T C 0.415304 8.1259e-05
12:3337587 A G 0.528236 -2.1328e-05
12:3344782 T C 0.025369 -2.0236e-04
12:3345979 C T 0.676717 -2.9388e-05
12:3349272 T G 1.014995 -6.9383e-05
12:3351169 C T 0.177325 2.1976e-05
12:3352374 T C 0.026505 -1.4862e-05
12:3352514 T C 1.593388 4.4648e-05
12:3353233 C G 1.840234 4.5766e-05
12:3353416 T C 1.610185 -1.3294e-04
12:3355910 A C 1.916305 -3.2527e-05
12:3356953 C T 1.965150 -4.3906e-05
12:3357041 G T 0.041442 -3.3913e-05
12:3357992 G T 0.646015 4.8409e-05
12:3358290 T C 0.044438 -9.6436e-05
12:3363534 A G 0.031409 7.7309e-06
12:3365912 A G 0.037768 -2.9865e-05
12:3368093 A G 0.182259 4.3712e-05
12:3368198 C T 1.252438 9.1132e-06
12:3373874 C T 1.050101 -1.0451e-05
12:3375228 T C 1.808345 -1.3489e-05
12:3379139 C T 0.124923 4.0130e-05
12:3379151 C T 1.098190 -1.2500e-05
12:3385559 T C 0.072614 -6.2431e-05
12:3389921 G A 1.200863 8.5027e-06
12:3391162 T C 0.053010 1.0647e-04
12:3397338 A G 0.032522 -2.1065e-05
12:3399429 T G 1.653844 -1.8918e-05
12:3401550 A G 1.292231 -2.9076e-05
12:3403115 G A 0.090271 3.5483e-04
12:3405864 G A 1.648595 2.5657e-06
12:3407776 A G 0.058294 1.4597e-05
12:3408970 G A 1.348298 -2.7004e-05
12:3411307 G A 0.306477 5.0589e-05
12:3412311 T G 0.553878 9.1777e-06
12:3413160 T C 0.029988 5.7032e-05
12:3414984 C T 0.924877 6.0910e-05
12:3427534 T G 0.027170 9.0987e-05
12:3427751 T C 1.013791 -1.0998e-06
12:3428600 C T 0.667927 -3.4532e-08
12:3429276 T C 0.070498 4.2104e-05
12:3429317 G A 1.954998 3.1734e-06
12:3430368 T C 0.058985 2.0640e-05
12:3430799 T C 0.211850 -1.3557e-04
12:3431571 A C 1.282556 3.3207e-06
12:3434902 G A 0.974154 3.8685e-05
12:3436701 A G 1.165131 6.7032e-06
12:3437965 T C 0.054233 -3.5001e-06
12:3440081 G A 0.215002 -9.0932e-06
12:3442536 T C 0.724802 2.2905e-05
12:3445441 C T 1.476973 3.3531e-05
12:3447236 A G 0.031584 3.3433e-05
12:3449155 G A 1.201860 -9.0441e-07
12:3450005 T C 0.226469 -7.0812e-05
12:3452519 C A 0.557955 -2.7403e-05
12:3453075 A G 0.069131 1.5937e-05
12:3455137 C T 0.874334 8.9213e-05
12:3459142 G A 0.027310 1.7425e-06
12:3460390 T C 0.120528 1.7630e-05
12:3460879 A G 0.731424 4.5031e-05
12:3461218 T C 0.111797 3.0712e-05
12:3462232 G A 0.223262 -5.0456e-05
12:3462809 A G 0.124578 5.2356e-05
12:3463006 C A 1.428994 -8.3165e-05
12:3464810 A G 0.034778 5.7355e-05
12:3469342 T C 0.310774 -2.4867e-05
12:3475521 C T 1.808562 -2.3221e-05
12:3475543 T C 1.561616 -9.6461e-06
12:3475998 A G 1.545754 1.8132e-04
12:3476292 C T 0.062964 8.5886e-05
12:3477264 A C 0.107548 -2.7166e-04
12:3480782 C T 0.169253 2.3364e-05
12:3490140 T C 0.044700 2.1179e-05
12:3490546 C T 0.448027 -3.1060e-04
12:3491299 T C 1.945984 1.8339e-05
12:3498135 T C 1.470576 1.0632e-04
12:3508719 A C 0.490258 -3.9724e-05
12:3513636 T C 0.125679 5.7757e-05
12:3520067 C T 0.021727 -8.2637e-05
12:3523237 A G 0.707204 -1.0108e-05
12:3525046 T C 0.053704 1.3178e-04
12:3528637 T C 1.950282 5.3848e-05
12:3542112 A G 1.621305 8.4471e-06
12:3543981 T C 0.107516 9.4490e-06
12:3544501 G C 0.205657 1.0197e-04
12:3546230 T C 0.053490 2.6231e-05
12:3547675 A C 0.036304 3.4640e-05
12:3548756 A G 1.824181 1.0459e-05
12:3549837 C G 0.052442 -3.6602e-05
12:3552810 T C 0.070296 -6.4164e-06
12:3554794 G A 1.398961 5.3565e-05
12:3556799 T C 0.290621 -2.8655e-06
12:3557031 C A 1.811295 1.9969e-07
12:3562044 A G 0.191366 6.8923e-05
12:3562911 C T 0.531151 1.0433e-04
12:3563040 G A 0.163829 4.4901e-05
12:3564201 T C 0.749418 -6.4273e-05
12:3564974 G A 1.964222 7.9346e-06
12:3565727 T C 0.030682 -2.2201e-05
12:3567852 G C 1.486889 3.5752e-05
12:3571632 C T 0.124169 -4.1949e-05
12:3571747 T C 0.023814 -1.3336e-05
12:3573146 C T 0.034369 -2.4790e-05
12:3575379 C G 0.957993 1.4600e-05
12:3577515 C T 0.155637 -1.0990e-05
12:3579655 G T 0.049527 -1.6766e-05
12:3582335 G A 0.685691 -3.9869e-05
12:3585100 T C 1.571084 1.0610e-05
12:3585141 C A 0.042149 1.3896e-05
12:3587830 G A 0.024931 -3.9986e-05
12:3590674 T C 0.219134 -1.3733e-05
12:3598598 A C 0.162388 -2.6004e-05
12:3604909 A G 0.107035 1.1528e-04
12:3606907 C T 0.030374 1.4508e-05
12:3608140 G C 0.096360 7.4176e-05
12:3616812 T C 0.241990 7.6663e-06
12:3618224 G C 0.046570 1.3140e-05
12:3622224 T C 0.027096 4.2241e-05
12:3623973 A G 0.121966 -8.5347e-05
12:3628805 C T 0.187066 1.5233e-05
12:3629366 T G 0.468015 -4.1360e-05
12:3637776 C T 0.029546 7.6491e-05
12:3639940 T C 0.033055 1.1164e-05
12:3640294 T C 0.032419 9.6542e-06
12:3644247 T C 0.028481 -2.9806e-05
12:3647268 C T 0.443162 -2.3469e-05
12:3647531 T C 0.031549 3.0246e-06
12:3648092 A G 1.674828 4.0661e-05
12:3650363 T G 0.033168 -1.9744e-07
12:3652889 G A 1.701839 2.5411e-05
12:3653836 G A 0.191418 -7.2921e-06
12:3656119 G A 0.064084 -1.3036e-05
12:3659476 T C 0.148824 -2.1661e-04
12:3659984 A G 0.077749 6.5280e-06
12:3662244 T C 0.285922 -1.0721e-04
12:3664704 A C 0.574647 2.5398e-05
12:3667824 C T 0.036826 1.5953e-05
12:3677644 T C 0.036362 -7.0358e-05
12:3678251 G A 0.322238 2.0988e-05
12:3678942 T C 0.045346 6.5617e-05
12:3679450 T G 0.032834 -6.4680e-06
12:3679723 A G 0.298612 9.2015e-06
12:3681824 G C 0.273205 -3.0491e-05
12:3681833 C A 0.211075 2.3606e-04
12:3688987 G A 0.747149 3.3980e-04
12:3689279 T C 0.110047 -5.6929e-05
12:3692912 T C 0.267960 3.5486e-05
12:3694467 A G 0.719165 -2.6645e-05
12:3697410 C A 0.160119 2.6452e-04
12:3699026 A G 0.055775 2.9945e-05
12:3699600 A G 0.102761 9.4366e-05
12:3701785 A G 0.052705 2.2040e-05
12:3702813 G A 0.026320 3.6979e-05
12:3707781 A G 0.085717 2.3119e-07
12:3708546 C T 0.255398 9.2969e-05
12:3712510 C T 0.717636 -4.9363e-05
12:3713846 A G 0.193437 -6.0744e-05
12:3714029 G A 0.040504 -1.7822e-05
12:3714167 G A 1.078447 1.7993e-05
12:3716385 G A 0.209176 2.0189e-05
12:3722804 T C 1.038287 -4.7407e-06
12:3723395 G T 0.061721 -2.7241e-05
12:3724583 C T 0.341700 1.5785e-05
12:3733451 T G 0.170324 -2.2704e-05
12:3735316 A G 0.029994 9.7802e-05
12:3736567 C A 0.045343 1.8721e-05
12:3744487 T C 0.546487 4.9585e-06
12:3750128 C T 1.065733 5.1771e-05
12:3750200 C T 0.067142 2.5327e-06
12:3755426 A G 0.092030 -7.4156e-05
12:3755864 A G 0.168065 4.9161e-05
12:3757548 C T 1.402483 2.7448e-05
12:3757923 G A 0.437748 1.0981e-04
12:3761843 G A 0.095555 3.2563e-05
12:3764672 C T 0.080248 3.2338e-05
12:3765493 T G 0.064169 -1.4144e-05
12:3772188 G C 0.022866 -7.9457e-06
12:3772820 G A 0.021308 6.9115e-05
12:3772960 G A 0.039261 -3.7831e-05
12:3776035 T G 0.339541 -2.0784e-05
12:3781953 G A 0.089534 1.0283e-04
12:3782647 T A 0.303072 3.5116e-05
12:3786853 A G 1.659835 7.8985e-05
12:3787165 A C 0.191623 5.4182e-05
12:3788145 T C 0.584219 2.1855e-05
12:3788222 A G 0.604505 2.0671e-05
12:3789452 T C 0.244321 2.3417e-05
12:3795365 T C 0.071283 1.0984e-05
12:3795819 A G 0.062026 -2.7673e-06
12:3811083 G A 0.040147 8.7431e-07
12:3814238 A G 0.460725 2.7224e-05
12:3817148 C T 0.257888 1.5955e-05
12:3818665 C T 0.989896 4.7908e-05
12:3819274 C T 1.718476 1.1496e-04
12:3830268 T C 0.096402 1.9700e-05
12:3836656 G A 0.545838 2.1209e-05
12:3839336 C T 0.182960 3.8535e-05
12:3840332 A G 0.059323 -1.6411e-04
12:3841652 T C 0.662984 -1.2700e-06
12:3843439 A G 0.142508 1.5398e-05
12:3844929 A G 0.187893 -7.8737e-05
12:3845950 C T 0.313050 7.3394e-07
12:3846299 C T 0.403823 -1.5822e-05
12:3851049 A G 0.311401 1.2789e-05
12:3851764 A G 0.091673 -3.9306e-06
12:3854527 A C 0.321644 -1.6050e-05
12:3856564 A G 0.275201 -2.8503e-05
12:3858121 G A 0.349519 -2.2130e-05
12:3858471 T C 0.093487 1.8212e-05
12:3860765 A G 0.112001 4.5933e-05
12:3861082 C A 0.503380 4.4593e-06
12:3863150 T C 0.057914 -1.0132e-04
12:3864310 A G 1.350580 -2.4531e-05
12:3866275 T C 0.163803 3.8670e-05
12:3866895 G A 0.322722 1.2797e-05
12:3868309 A G 1.675658 -4.6115e-05
12:3868413 G C 0.650416 -6.2071e-05
12:3868663 A G 0.205583 5.1475e-05
12:3869708 T C 0.296052 1.8082e-05
12:3871946 C G 0.688466 1.9783e-05
12:3880844 T C 0.141145 -2.0515e-05
12:3880911 G A 0.167013 1.3802e-04
12:3884539 G A 1.824116 -2.4564e-05
12:3887479 C T 0.716467 -8.4966e-05
12:3892985 G A 0.034470 -3.0360e-05
12:3902465 T C 0.064198 -4.0100e-05
12:3902674 T C 0.039877 7.1768e-05
12:3902679 T C 0.370632 1.9049e-04
12:3903390 C T 0.115974 -1.3230e-04
12:3905212 C T 0.084429 1.2810e-04
12:3905256 C T 0.121067 -6.1995e-05
12:3910493 C T 0.590386 2.7455e-05
12:3913427 T C 0.356140 1.2599e-05
12:3920660 A C 0.048391 -3.8263e-07
12:3923773 G A 0.091381 1.2526e-04
12:3928470 T C 0.255411 4.6237e-05
12:3929033 A C 0.260647 5.2249e-05
12:3939545 A G 0.071728 -6.4531e-05
12:3944824 C T 0.203392 -4.7013e-06
12:3948718 A G 1.906172 4.9533e-05
12:3975499 G C 0.059164 2.9504e-05
12:3987457 G A 0.099930 1.3501e-04
12:3989284 A G 0.097402 3.4054e-06
12:3994599 C T 0.220419 -3.0441e-04
12:3998847 A G 0.880488 2.3849e-04
12:4000057 A G 0.611289 1.0221e-04
12:4000194 G T 0.125990 -3.4005e-05
12:4000717 T C 0.073409 -3.5583e-05
12:4002897 T C 0.049803 2.4367e-05
12:4003983 C T 0.088732 3.7700e-05
12:4006395 C T 0.052795 -1.2982e-05
12:4006431 G A 1.249043 -1.9995e-05
12:4006794 A G 0.030026 -2.2799e-05
12:4007077 A G 0.058264 1.0523e-04
12:4008384 T C 0.285928 2.3715e-04
12:4009120 A G 0.056681 3.3736e-07
12:4010720 C A 0.050556 7.5475e-06
12:4013145 C T 0.059001 -7.9160e-06
12:4017895 C A 0.479677 5.6755e-05
12:4021172 G C 1.817524 -1.6897e-05
12:4023958 C A 0.048232 -1.1604e-04
12:4024059 G A 0.139694 8.1541e-06
12:4027686 A G 0.061734 -3.2158e-07
12:4029736 T G 0.024619 -7.0502e-05
12:4033760 A G 0.096155 6.0184e-06
12:4034160 C T 0.987001 3.4847e-05
12:4035521 A G 1.623584 2.5476e-05
12:4039851 A C 1.795943 6.7081e-05
12:4041634 A G 0.028384 -1.2339e-05
12:4041768 G T 0.124410 2.2427e-05
12:4042302 A C 0.340093 6.8502e-05
12:4043487 A G 0.085763 3.3360e-05
12:4046228 G A 1.796459 -1.6574e-05
12:4048762 A G 0.486548 8.4305e-05
12:4048994 A C 0.044778 -2.9900e-05
12:4050610 C T 0.170259 2.0283e-05
12:4054279 C T 0.138587 -2.4861e-05
12:4060760 C T 0.044548 9.5603e-05
12:4060888 C T 1.331534 -6.8546e-06
12:4061044 T C 1.502702 -3.6405e-05
12:4064156 T G 0.354079 7.8377e-05
12:4068306 G A 0.113897 -4.0378e-05
12:4070332 G A 0.228235 2.0403e-05
12:4071347 T C 0.629754 -4.2285e-06
12:4071901 G T 0.867726 -6.8986e-06
12:4072119 A C 0.030698 -1.5153e-05
12:4072509 G T 0.194833 -1.2384e-05
12:4073544 C G 0.411990 3.4603e-05
12:4074906 C A 1.260868 1.3959e-05
12:4076302 A G 0.220189 4.1503e-05
12:4077323 G A 0.643912 -1.4603e-06
12:4078521 C G 0.072718 -4.3169e-05
12:4079702 C T 0.079213 4.7042e-05
12:4081766 T C 0.493627 7.1815e-06
12:4083862 G A 0.085198 -5.4322e-05
12:4086785 C A 0.298288 -9.9064e-06
12:4087369 T C 0.146773 1.9506e-05
12:4088436 A G 0.514815 4.3558e-06
12:4088542 T C 1.270637 8.8778e-06
12:4088546 C T 0.300777 2.5124e-05
12:4090768 G A 0.572489 -6.7391e-06
12:4091762 T C 0.689239 6.5756e-05
12:4097667 G A 1.914276 2.6521e-05
12:4098508 C A 0.379824 -8.8041e-06
12:4100799 A G 1.297431 3.9779e-05
12:4100925 A G 1.001662 1.5459e-05
12:4101247 G A 0.032503 -1.9006e-05
12:4101334 T C 0.152502 8.5194e-06
12:4101892 A C 0.464565 2.1350e-06
12:4102378 G A 0.951771 1.0799e-05
12:4103417 T C 0.089696 -3.2158e-05
12:4103855 G A 0.853652 -5.1849e-05
12:4104019 A C 0.235557 6.3218e-05
12:4104966 C G 0.367487 1.4562e-05
12:4105405 G A 0.792136 -1.7329e-04
12:4106908 A G 0.111904 -2.9019e-05
12:4108124 A C 0.382723 -6.7122e-05
12:4110753 T C 0.810766 -1.0393e-04
12:4111939 A G 0.056921 -8.6674e-05
12:4112008 A G 0.072114 9.0372e-05
12:4114856 G A 0.280164 -1.1488e-04
12:4115974 C G 0.408192 6.3141e-05
12:4118317 A G 1.734244 3.2081e-05
12:4120677 G A 0.045830 6.7685e-06
12:4120971 G C 0.097473 3.7459e-05
12:4123146 A G 1.556267 -9.2245e-06
12:4125788 T C 0.204541 9.0019e-05
12:4133971 G C 0.177705 2.1778e-05
12:4137217 C A 0.024622 5.2102e-05
12:4139679 G A 1.114734 -1.0756e-05
12:4144400 C A 0.120479 -1.4558e-05
12:4150894 C T 0.140255 2.5215e-05
12:4160299 A G 0.031565 -7.3494e-05
12:4161871 A G 1.608329 -1.3715e-05
12:4163083 A G 0.138282 -3.0445e-05
12:4169599 A G 0.664360 -3.9370e-05
12:4205296 G A 0.075558 -1.8608e-05
12:4221837 G C 0.030198 2.8107e-05
12:4231390 C T 0.588224 -1.8450e-05
12:4241828 A G 0.046148 2.7217e-05
12:4243222 G T 0.772340 1.8923e-05
12:4246302 C T 0.463416 -7.3970e-05
12:4253583 T C 0.035275 -5.5460e-05
12:4262523 T C 0.067544 2.1397e-06
12:4266078 C T 1.884058 -7.9730e-05
12:4273490 G A 0.934864 2.9923e-06
12:4277192 A G 0.036732 2.3397e-05
12:4279483 G A 0.735513 -1.2147e-05
12:4280107 C T 0.789192 -1.7881e-05
12:4280351 A G 0.061270 -5.7269e-06
12:4286276 T C 0.626784 3.4041e-05
12:4288001 C T 0.344618 -9.3383e-05
12:4299313 A G 0.261273 1.5941e-05
12:4300809 C T 0.341447 -2.6280e-05
12:4303153 G A 0.762125 6.9376e-05
12:4303509 T C 0.118006 3.1414e-05
12:4305811 G A 1.151547 1.1613e-05
12:4308118 G T 0.029585 -3.6033e-05
12:4308922 C T 0.190172 -9.2505e-05
12:4313438 C T 0.424804 -3.8837e-05
12:4313642 T C 0.308408 3.5500e-05
12:4316081 G C 1.804739 -3.5955e-05
12:4317001 C G 1.711641 -4.3600e-05
12:4318656 T C 0.100258 2.3478e-05
12:4320300 T C 0.036511 2.2983e-05
12:4324544 C T 0.120145 -1.1026e-05
12:4325155 T C 0.136198 -1.4404e-06
12:4325622 G A 0.635278 1.7862e-07
12:4325728 A G 0.454347 -2.1497e-05
12:4325880 G A 0.026894 -7.4551e-05
12:4326274 G A 0.330317 2.9247e-05
12:4327247 A G 0.868794 -1.3630e-05
12:4328873 G A 0.035966 3.3971e-05
12:4329977 C A 0.739655 3.2847e-05
12:4330215 T C 0.420020 9.9921e-06
12:4334159 G A 0.712196 -2.8909e-05
12:4335943 C T 0.134725 6.3626e-06
12:4339707 T C 0.046418 5.0621e-05
12:4340106 T C 0.651390 -2.3549e-06
12:4342710 G A 0.659777 1.9342e-05
12:4342877 C T 0.129966 -1.0368e-06
12:4351137 G A 0.234710 -1.8299e-05
12:4351287 C A 1.492770 5.4559e-06
12:4355889 A G 0.042045 -9.3708e-06
12:4358822 G A 0.907795 6.0474e-05
12:4363350 T C 0.783661 -2.1508e-05
12:4366088 C T 0.044908 -1.4979e-05
12:4368440 C T 0.047060 -2.5001e-05
12:4373132 G A 1.265279 -1.3207e-04
12:4374373 G A 0.414525 6.0537e-07
12:4377716 T C 0.249842 -7.9625e-05
12:4381981 T C 0.102942 -3.6431e-05
12:4386064 G A 0.176364 3.8919e-05
12:4388084 G C 0.800068 -2.6653e-04
12:4388532 G A 0.053448 1.5149e-05
12:4393474 G A 1.697311 -4.9110e-05
12:4394877 C T 0.719288 -1.0292e-05
12:4395865 T G 0.287742 4.3875e-04
12:4397766 C G 0.483776 -5.5741e-04
12:4399496 T C 0.149136 -6.3711e-05
12:4400569 A C 1.944910 -6.1007e-05
12:4400808 T C 0.877067 -4.0184e-04
12:4403008 T C 0.075142 2.9654e-05
12:4403771 G A 1.971431 1.3876e-07
12:4405615 T C 0.041847 -2.5421e-05
12:4405804 A G 1.478404 7.0894e-05
12:4405850 G T 0.059566 1.8895e-05
12:4406281 G A 0.939051 -1.1273e-04
12:4411639 T C 0.509862 1.5150e-05
12:4411683 C T 0.777309 7.2830e-05
12:4413000 C T 0.521284 -1.0401e-04
12:4416085 G A 0.631065 2.4996e-06
12:4417127 C A 1.218894 8.7927e-06
12:4418680 C T 0.113150 3.4935e-06
12:4418784 C T 1.174511 4.7600e-05
12:4419362 T C 0.162823 8.7122e-06
12:4420703 T C 0.048998 -1.2559e-04
12:4421362 T C 0.491352 -1.1163e-04
12:4424675 C A 0.476116 -2.7376e-05
12:4425122 A G 1.973489 7.2195e-05
12:4427666 G C 1.436719 7.8589e-05
12:4430018 A G 0.775770 4.7501e-05
12:4443502 C T 0.982522 -5.8404e-05
12:4446077 A G 0.117353 8.2416e-05
12:4462146 A G 0.414158 1.2214e-05
12:4462505 A G 1.682345 -9.6254e-06
12:4462598 C T 0.730460 2.7130e-05
12:4464458 A C 0.528389 -1.0280e-04
12:4467483 G A 1.289985 -3.5162e-05
12:4468474 G A 0.022156 -4.4916e-05
12:4468958 G T 0.079884 -3.2783e-06
12:4472276 A G 0.118412 1.2467e-04
12:4476546 A C 0.059459 9.9547e-05
12:4479549 A G 0.237777 1.2213e-05
12:4482544 G A 0.271734 2.7229e-05
12:4490845 C A 0.629809 -1.1321e-04
12:4496280 A G 1.026076 9.1015e-05
12:4498407 T C 1.684922 -4.3505e-06
12:4500695 T C 0.462698 -8.6027e-05
12:4505904 G T 1.955225 -9.3557e-05
12:4512035 C T 0.904633 -2.1037e-05
12:4514784 T C 0.029199 3.9433e-05
12:4518169 G A 0.450004 -3.7455e-05
12:4519437 C T 0.426313 -1.2074e-05
12:4522056 A G 1.923959 -9.1141e-07
12:4524532 G A 0.046518 2.9263e-05
12:4530141 T C 0.058547 -1.5035e-05
12:4530236 T C 1.401100 1.3052e-05
12:4530879 C T 0.095383 -4.2184e-05
12:4533676 A G 0.577653 9.8551e-06
12:4534404 T C 0.036135 -9.4649e-05
12:4536134 A G 0.812460 -3.6405e-05
12:4552231 G A 0.176919 9.6665e-06
12:4553669 C T 0.635528 -7.2395e-05
12:4554413 T C 0.316808 -1.4505e-05
12:4554630 G A 0.320898 8.8080e-07
12:4556636 C T 0.449628 -3.0878e-06
12:4557597 A C 0.634152 8.1368e-05
12:4561875 A C 0.385621 -1.7221e-05
12:4570329 C T 0.057872 -1.6351e-06
12:4572732 G A 0.411243 3.2128e-05
12:4577676 T C 0.036378 1.2956e-04
12:4578609 T C 0.463435 -8.6125e-06
12:4580442 G A 0.231773 -1.1200e-04
12:4597481 C A 0.382707 -1.2417e-05
12:4599279 C A 0.030646 -5.1852e-05
12:4601882 C T 0.050978 3.4870e-05
12:4602318 C T 0.126591 9.1414e-06
12:4606168 A T 0.205297 -2.9804e-05
12:4627414 T C 0.236382 -5.4468e-05
12:4635045 G A 0.246440 -1.5156e-05
12:4639750 A G 0.052373 -2.1010e-05
12:4649165 C T 0.067567 -3.3162e-05
12:4658118 A G 0.393323 7.5941e-05
12:4661690 T C 0.046022 -1.7446e-05
12:4662210 C T 0.145452 3.6517e-06
12:4672394 G T 0.553832 -2.0520e-05
12:4676899 G C 0.123098 9.6049e-06
12:4681330 G A 0.910855 -2.1018e-05
12:4685444 G A 0.919152 -9.2019e-06
12:4686751 C T 0.054769 3.5189e-05
12:4696450 G C 0.067119 2.3524e-05
12:4696801 A G 1.546416 -3.7670e-06
12:4699165 T C 0.037105 1.0370e-04
12:4702211 T A 0.049394 3.9365e-06
12:4706369 T C 1.053818 -7.0836e-08
12:4714816 A T 0.070692 8.0724e-06
12:4716572 A C 0.308768 -7.0538e-05
12:4717177 G A 0.038647 1.8033e-05
12:4718284 A G 0.149327 6.5345e-05
12:4726068 G A 0.309752 -3.0524e-05
12:4729809 C T 0.642328 1.6603e-05
12:4735894 A G 0.060689 4.0935e-05
12:4736086 G A 0.059491 4.9752e-05
12:4736569 G A 0.307003 -2.7080e-05
12:4737715 T C 1.631322 2.9694e-06
12:4742688 G A 0.907606 5.7762e-06
12:4757261 A C 0.055431 -3.8810e-06
12:4757896 C T 1.082669 3.9870e-08
12:4767865 T C 0.531313 1.2281e-05
12:4771456 A G 0.517581 1.1292e-05
12:4791451 T C 0.045340 -5.4948e-05
12:4791761 C T 0.050212 -1.5133e-05
12:4794733 G A 1.923988 1.1382e-03
12:4801791 G A 0.222509 -2.9433e-05
12:4811109 C T 0.322306 3.2068e-05
12:4820101 G A 0.383125 -5.0483e-05
12:4821879 C T 1.058907 4.7573e-05
12:4830000 G T 0.773388 1.8840e-05
12:4842536 T C 0.041331 9.5989e-06
12:4843044 A C 0.038203 5.5986e-08
12:4843770 T C 0.067106 -3.7504e-04
12:4845102 G A 0.025531 -1.5851e-05
12:4846041 A G 0.034856 9.9320e-06
12:4848336 T C 0.029183 -2.1815e-04
12:4848728 T C 0.049770 3.6598e-05
12:4853806 G A 0.146049 -4.9378e-05
12:4865669 G A 0.028903 -4.3575e-05
12:4867725 T C 1.632633 -7.7251e-05
12:4872989 T C 0.112306 3.0488e-05
12:4873163 T G 0.863808 1.8491e-05
12:4875334 G T 1.179983 3.8854e-05
12:4885062 G A 0.095581 1.7869e-05
12:4885258 G T 0.120891 1.2627e-04
12:4901217 T C 0.096837 -6.3958e-06
12:4902134 G T 0.961119 3.8698e-05
12:4902524 G A 0.369561 -5.2250e-05
12:4905279 G T 0.138490 1.6854e-05
12:4912598 G T 0.185910 -8.6952e-05
12:4913773 G A 0.109654 3.9677e-05
12:4919267 G A 0.832931 7.7919e-06
12:4921147 C A 0.159805 -7.7680e-05
12:4933363 G A 0.088557 -1.4319e-05
12:4933440 G A 0.566974 2.4030e-05
12:4937592 T G 0.554709 3.0387e-05
12:4939007 T C 0.377114 -4.7655e-05
12:4940665 C T 0.549983 2.2698e-05
12:4940890 A G 0.518233 -7.0834e-06
12:4943786 A G 0.123936 -1.0861e-05
12:4950424 A C 0.324367 1.0216e-06
12:4954591 A G 1.391194 -3.4434e-05
12:4957472 A G 0.034707 7.4635e-05
12:4959133 G T 1.204771 -6.4616e-05
12:4960819 T C 0.051033 -2.1093e-05
12:4961241 G A 0.190707 3.8881e-05
12:4963487 T C 0.123472 8.1101e-05
12:4964809 C A 0.084503 -1.6030e-05
12:4968285 C T 0.040491 1.3689e-04
12:4970019 C T 0.151904 1.0363e-05
12:4970707 C T 0.249121 3.5157e-05
12:4970897 G A 0.090910 4.7431e-06
12:4972626 G C 0.384005 2.3207e-05
12:4975156 A G 0.045200 1.2617e-04
12:4975712 G A 1.896519 -1.4434e-04
12:4979057 T C 0.889898 -1.5549e-04
12:4979479 A G 0.063675 7.1878e-05
12:4990861 G T 0.491332 5.6571e-05
12:4991285 A C 1.653292 2.1126e-05
12:4991825 T C 0.073578 -1.0519e-04
12:4991878 C T 0.051026 2.7867e-05
12:4991921 A G 0.202184 -7.0314e-05
12:4995220 T G 0.537081 -8.5683e-05
12:4995371 C T 1.516665 -1.0897e-05
12:4997256 G A 1.204158 4.9098e-05
12:5005653 T C 0.049264 -7.5247e-06
12:5008758 G T 0.216836 4.4467e-05
12:5012718 T C 0.972745 -1.9191e-04
12:5015224 C T 0.169065 -2.2248e-05
12:5016393 T C 1.409179 -6.4358e-05
12:5018869 C T 0.524153 -2.4328e-05
12:5018944 T C 0.031954 -3.4134e-05
12:5020411 T G 0.082020 -1.1555e-04
12:5021228 C T 0.977354 -9.1891e-05
12:5021348 C G 1.019530 -5.4053e-05
12:5025094 C T 0.955660 -3.6885e-05
12:5026471 T C 0.371278 1.4953e-05
12:5032469 G A 0.322151 9.9030e-06
12:5035521 A G 0.045525 -3.0020e-05
12:5043977 G C 0.055113 -6.2645e-05
12:5047705 T G 0.213207 -3.9053e-06
12:5047776 A G 0.472552 -1.5374e-05
12:5050383 G A 1.375965 -1.2443e-05
12:5052645 T C 0.058303 4.6013e-06
12:5054130 C T 0.200402 -9.5232e-05
12:5054623 G T 0.852890 -2.6280e-06
12:5056971 C G 0.791993 1.6353e-05
12:5060570 C T 0.221217 -2.2131e-05
12:5061262 T C 0.046684 6.6788e-05
12:5063150 G A 0.145948 5.8649e-05
12:5063188 T G 0.276074 3.1231e-05
12:5064009 T C 0.021493 -8.6234e-06
12:5064945 G A 0.099346 -1.2640e-04
12:5073804 T C 0.035762 5.8979e-05
12:5077121 T C 0.049043 3.3862e-05
12:5077236 A C 1.171499 -3.5564e-05
12:5078571 C A 0.030705 1.2813e-04
12:5080262 G A 0.367844 -1.0863e-05
12:5086778 C T 1.188695 -4.7554e-05
12:5090044 A G 0.057450 1.5295e-05
12:5091921 C G 1.367380 -6.0427e-05
12:5093154 C A 0.169195 -1.4851e-05
12:5095910 T C 0.062166 4.1938e-05
12:5099152 C T 0.691514 5.6642e-05
12:5101299 T C 0.059800 -3.4082e-05
12:5101640 T G 1.709849 -1.4847e-05
12:5102606 T C 0.201483 -7.6806e-06
12:5109410 A G 0.050364 5.4333e-05
12:5124959 C T 0.413207 2.2727e-05
12:5126074 A G 0.039722 1.3370e-04
12:5128108 A G 0.603528 -2.4636e-05
12:5129570 A G 0.076645 1.8603e-05
12:5130557 A G 0.386326 -3.4984e-05
12:5132061 A G 0.641877 -2.4234e-06
12:5133603 T G 0.357133 6.2443e-06
12:5135474 T C 0.312102 -8.3099e-06
12:5139269 T C 1.011578 2.6166e-06
12:5141487 C T 0.042643 1.6656e-05
12:5145654 G A 0.313420 7.4407e-06
12:5145777 G A 0.704688 -2.1514e-06
12:5146739 A G 0.065074 -7.1066e-05
12:5149103 A G 0.407920 -3.0342e-05
12:5149138 T C 0.037966 -2.9127e-05
12:5153694 T C 0.100673 3.7471e-05
12:5155046 A G 0.023824 3.4889e-05
12:5161205 T C 0.029254 -2.5539e-06
12:5163048 C T 0.313916 7.3638e-05
12:5165575 A G 0.813726 -7.0319e-05
12:5166333 C T 0.039209 -2.0350e-05
12:5169705 A G 0.425297 1.9984e-05
12:5171197 A G 0.087710 6.2136e-05
12:5179058 T C 0.057956 -1.0426e-04
12:5187126 G A 0.029306 4.3784e-06
12:5191243 C T 0.030231 1.5374e-05
12:5198073 T C 0.124049 8.9525e-06
12:5199008 G A 0.320891 8.7037e-06
12:5199149 C T 1.789046 -2.4301e-05
12:5205399 C T 1.012486 -3.2052e-05
12:5205949 C T 0.108243 -3.9873e-06
12:5208483 C T 0.057414 -2.0233e-05
12:5210501 G A 0.387910 1.6963e-05
12:5214460 A C 0.157309 -8.1306e-06
12:5219876 A G 0.366630 6.6135e-06
12:5220816 C T 0.398689 2.2876e-05
12:5225392 A C 0.933728 -1.0513e-05
12:5231590 T C 0.072510 4.0762e-05
12:5234825 A G 1.244814 -5.1651e-05
12:5239527 T C 0.034580 1.3703e-05
12:5247312 G A 0.037904 7.0858e-05
12:5247709 A G 0.086223 1.0480e-04
12:5254630 A G 0.046762 -4.7611e-05
12:5260125 G C 1.433129 7.8552e-05
12:5261032 C T 0.252318 3.8597e-05
12:5261802 C T 0.027160 -2.3538e-06
12:5263803 T C 0.304812 1.5764e-05
12:5263804 G A 0.830189 -2.4230e-05
12:5266323 T C 0.026800 -9.7203e-06
12:5274771 A G 0.868271 5.9048e-05
12:5280207 A C 0.076149 -6.9434e-05
12:5282013 T C 0.037446 -2.9279e-05
12:5282667 T C 0.210815 1.1816e-04
12:5282758 A G 0.064990 9.1321e-05
12:5294195 A G 0.043185 3.2840e-05
12:5294837 T C 0.128269 1.1042e-04
12:5295433 G A 0.481397 -4.0896e-05
12:5296526 A C 1.166913 3.5959e-05
12:5297678 G A 0.059238 -2.8200e-05
12:5298590 G T 0.436560 -3.0116e-05
12:5301650 T C 0.035713 6.9062e-06
12:5306473 T C 0.213145 1.2347e-05
12:5312412 T G 1.294980 1.7321e-05
12:5316804 A G 0.035943 3.3334e-05
12:5317199 G A 0.317016 -5.9285e-06
12:5317858 T C 0.032656 9.5630e-06
12:5318190 T G 0.527616 2.2667e-05
12:5320480 G C 0.298337 -1.3012e-05
12:5320806 A G 0.593151 -3.8460e-05
12:5321472 A C 0.678482 6.0663e-07
12:5324764 C T 1.101605 4.5412e-05
12:5333799 T C 0.735494 2.4407e-05
12:5335250 A G 0.065720 6.0478e-05
12:5336275 C T 0.044707 2.5671e-05
12:5348197 A G 0.267310 6.5203e-05
12:5355097 T C 0.901978 9.9087e-05
12:5356488 T C 0.478752 1.6394e-05
12:5358594 A G 1.972969 -5.6056e-05
12:5365307 T C 0.091751 -6.4308e-05
12:5365555 C A 0.394472 2.8617e-05
12:5365683 T C 1.479573 1.8667e-05
12:5367421 A G 0.128801 -3.2501e-05
12:5369483 A G 1.523507 1.9427e-06
12:5371497 A G 0.026148 5.9737e-05
12:5372782 C A 0.042597 -4.1817e-05
12:5377326 A T 0.056220 -6.5961e-05
12:5379761 C T 0.252666 -2.6170e-05
12:5381274 C T 0.025288 -1.7144e-05
12:5383762 A C 0.050410 -1.4979e-06
12:5385379 C T 1.311222 4.5048e-05
12:5386966 A G 1.941401 -2.2551e-04
12:5387373 T C 0.046106 4.8769e-06
12:5389806 C A 0.309099 -3.3885e-05
12:5391634 T C 0.047937 3.5888e-04
12:5393404 A C 0.023256 3.5643e-05
12:5402649 G A 1.048670 8.5336e-06
12:5404076 A G 0.278090 -4.8168e-05
12:5406807 G T 0.028585 1.4745e-04
12:5411963 A G 0.125013 5.1894e-05
12:5415733 T G 0.480809 1.2210e-05
12:5436439 T C 1.380289 -9.4724e-05
12:5441312 G A 0.470186 -3.5690e-06
12:5441930 A G 0.054477 -4.2809e-05
12:5446404 T C 1.484769 -6.9296e-05
12:5458610 C T 0.146273 -3.0483e-05
12:5458918 G A 1.717116 -6.7173e-05
12:5461154 T C 0.386748 -1.7294e-05
12:5470202 A G 0.143310 -3.9388e-06
12:5473153 T C 0.062033 -3.3790e-05
12:5476044 A T 0.469524 2.3484e-07
12:5476628 T C 0.080758 3.8429e-06
12:5477030 G A 0.235314 -1.1018e-04
12:5482755 T A 0.475418 -1.7199e-06
12:5489483 A G 1.813833 -1.8647e-05
12:5491820 C G 0.662614 -3.7009e-05
12:5499119 G C 0.490628 8.3365e-06
12:5499287 T G 0.065947 -1.4872e-05
12:5501055 G A 0.053854 -1.3408e-04
12:5502073 G A 0.555066 3.6726e-05
12:5504582 A C 0.038822 5.9937e-05
12:5507432 C T 0.084997 2.5575e-04
12:5508551 G A 0.519483 6.8338e-05
12:5514425 G A 0.055781 -1.1226e-04
12:5517078 C T 0.887035 -9.2294e-05
12:5534316 G A 1.170136 8.7387e-06
12:5548301 T C 1.540583 4.5798e-06
12:5548441 C T 0.063799 -8.5156e-05
12:5549716 A G 0.054970 2.9421e-04
12:5550738 A G 0.227719 -1.0768e-05
12:5552126 C A 0.174534 1.4129e-05
12:5557527 A G 0.101144 3.3601e-05
12:5560017 T C 1.383453 7.7289e-05
12:5561865 A G 0.110190 2.1579e-05
12:5562283 C T 0.175173 4.3831e-05
12:5567925 C T 0.087304 -2.2608e-05
12:5571448 G T 0.327418 -2.9420e-06
12:5571845 A C 0.376962 2.0039e-04
12:5574777 G A 0.183271 3.0645e-05
12:5583939 A G 1.591353 -2.3036e-04
12:5594988 C A 0.055522 -2.3581e-05
12:5595435 G A 0.917639 -2.7007e-05
12:5599397 A G 0.042029 -6.2924e-06
12:5600325 T C 0.045223 6.4056e-05
12:5600466 G T 0.301482 1.7445e-05
12:5603632 A G 1.034119 -3.2721e-05
12:5603935 T C 0.381090 -1.5583e-05
12:5605861 A G 1.749824 -2.5086e-04
12:5609024 T G 1.190334 -9.4115e-05
12:5610470 A G 0.124251 6.3616e-05
12:5611833 T C 0.051465 -1.4319e-04
12:5613536 T C 0.420886 2.0466e-07
12:5622140 T C 1.937010 -1.4974e-04
12:5623325 T C 0.038264 -6.3655e-06
12:5625791 A G 0.152670 -1.1528e-05
12:5628657 G A 0.089739 2.8422e-04
12:5628804 A G 0.972246 -3.4049e-05
12:5628932 C A 1.012970 -3.2366e-05
12:5630746 G A 1.811892 -5.7277e-05
12:5632882 A C 0.359834 -1.1668e-04
12:5634216 C G 1.955936 -2.3579e-05
12:5635778 T C 0.469225 3.4438e-05
12:5636435 C T 0.075266 -2.4287e-05
12:5638368 A G 0.059946 1.2946e-05
12:5642920 A G 0.546198 -3.5583e-05
12:5647987 C T 0.140710 1.4853e-05
12:5658571 T C 0.050864 8.0471e-05
12:5660725 G A 0.562836 5.2924e-06
12:5665454 T C 0.108450 1.3426e-04
12:5672960 A G 0.024629 -3.7230e-05
12:5676977 T G 0.967883 2.3001e-07
12:5677588 A G 0.170457 -9.1100e-05
12:5679465 A G 0.534897 -6.9485e-05
12:5680477 A G 0.377526 3.3282e-05
12:5680924 A G 0.534916 -9.3422e-05
12:5682353 C T 0.053620 -4.4267e-05
12:5682600 C T 0.973774 9.2901e-06
12:5688200 A G 0.179493 3.7999e-05
12:5691659 T C 0.425262 -4.3645e-05
12:5698059 T C 0.430870 -6.1023e-05
12:5704804 G A 1.745423 -4.4386e-05
12:5711967 C A 0.049631 7.5444e-05
12:5721079 C T 0.033185 -3.2996e-05
12:5722788 C T 0.025995 2.2872e-05
12:5723883 C T 1.359425 -1.2417e-05
12:5723935 A G 0.458002 -6.5232e-05
12:5730396 A G 0.094435 -5.7407e-05
12:5735809 C T 0.024213 4.7440e-05
12:5740393 T G 0.055188 5.3423e-05
12:5740998 A G 0.579896 -5.3379e-06
12:5748079 G A 0.809698 -3.6187e-05
12:5748324 G A 0.795998 -5.3033e-05
12:5749168 T C 0.797173 1.0566e-05
12:5749281 T A 1.451101 4.3729e-05
12:5749363 G A 0.335325 7.4562e-05
12:5756520 T C 0.122819 1.9253e-05
12:5760898 C T 0.030809 -3.3090e-05
12:5760938 T C 0.050179 2.8592e-06
12:5765786 T C 0.356225 1.1739e-04
12:5767174 C T 1.249141 -5.4182e-07
12:5768444 T G 0.062701 -2.6007e-05
12:5775830 G A 0.439287 1.6233e-05
12:5786339 G A 0.363891 5.5835e-05
12:5789690 T C 0.129752 2.2196e-05
12:5797101 A G 0.159152 -2.7338e-04
12:5798755 T C 0.064042 7.4889e-05
12:5799384 G T 0.919392 -2.0772e-05
12:5803538 C A 0.038504 -2.7860e-05
12:5813402 C A 0.325640 7.9612e-05
12:5816143 G T 0.178130 -8.8138e-06
12:5826098 A G 0.065003 -9.7131e-06
12:5832466 A G 0.068008 6.1485e-06
12:5841733 C A 0.157026 -2.1490e-04
12:5846893 T G 0.155809 -1.5356e-05
12:5849572 C T 0.928165 3.6025e-06
12:5850147 T C 0.200042 -9.9746e-05
12:5852061 T C 0.167964 -1.6543e-04
12:5853200 A T 0.091287 -2.0294e-04
12:5858461 G A 0.219935 1.8595e-04
12:5858623 G C 0.028770 6.8613e-05
12:5866902 C G 0.142982 3.2906e-07
12:5876800 C T 0.082105 1.7099e-04
12:5879851 T C 0.346546 1.0112e-04
12:5881540 T C 0.081812 6.9306e-05
12:5896497 A G 0.022795 -2.6247e-05
12:5896983 G T 0.025580 3.8307e-05
12:5897339 G A 0.243461 1.1791e-04
12:5900632 T C 0.077093 -5.4860e-05
12:5900741 T G 1.751638 6.2832e-06
12:5901663 G A 0.538136 -2.4746e-05
12:5904935 T C 0.060485 -9.7313e-05
12:5906715 G A 0.066509 -4.8792e-05
12:5913167 T C 1.024022 -1.6812e-05
12:5917264 T C 0.037281 -2.6813e-05
12:5920051 T C 0.072036 -8.3032e-05
12:5920102 A G 0.022230 -2.4629e-05
12:5922895 A C 1.077710 -1.3867e-05
12:5923367 A G 0.706993 2.1170e-06
12:5923397 A G 0.107928 4.2809e-05
12:5935500 C T 0.035765 -6.5852e-05
12:5936762 A C 0.096980 1.7620e-04
12:5936910 T C 0.056694 -2.9026e-06
12:5937354 A C 1.505614 -8.4081e-06
12:5945363 T C 0.047349 3.3511e-05
12:5949262 T C 1.401133 -3.2962e-05
12:5949934 C A 0.694312 -2.4479e-06
12:5955486 G A 0.411130 1.4691e-05
12:5958450 T C 0.090423 -4.9666e-05
12:5961048 A G 1.955011 -3.2438e-05
12:5964914 C G 0.181649 7.2763e-05
12:5968429 G T 1.528509 5.0327e-05
12:5975104 T C 0.721602 2.9101e-06
12:5984434 C T 0.965686 3.2564e-05
12:5990275 T C 0.540599 -1.5960e-05
12:5994447 A G 0.069044 -1.1760e-04
12:5994600 T G 0.327918 -1.4697e-04
12:5995702 G A 1.092218 4.6997e-05
12:6006026 A G 0.022831 1.4023e-04
12:6008592 C A 0.035781 -1.2753e-05
12:6009297 A G 0.074662 3.6467e-05
12:6010244 A G 1.815846 -2.1692e-05
12:6016251 A G 0.045541 -4.4711e-05
12:6019866 G A 0.393093 -5.4653e-06
12:6020634 T C 0.057083 -1.2338e-05
12:6023716 T C 0.084211 -7.3302e-05
12:6027571 A C 0.909074 -9.4726e-07
12:6029460 T C 0.394537 -3.5034e-06
12:6030405 G A 0.398978 9.7005e-07
12:6030437 G A 0.129746 6.1821e-06
12:6031512 T C 0.040903 2.4643e-06
12:6034400 C T 0.125786 -6.2111e-05
12:6039379 A G 0.093426 -1.2573e-05
12:6049343 C T 0.235879 -9.5494e-06
12:6050273 A G 0.048160 2.3002e-05
12:6051318 C T 0.519703 -3.0482e-05
12:6051609 A G 0.791451 1.0331e-05
12:6054200 A G 0.077729 -1.2787e-06
12:6054395 G A 1.929580 -2.4644e-05
12:6059719 G A 0.431513 1.5439e-05
12:6060032 G A 0.030958 1.4949e-05
12:6061559 T C 0.115942 -1.3467e-05
12:6063905 A G 0.383758 -1.0103e-05
12:6073520 G T 1.208962 -2.5071e-05
12:6074650 T C 0.038735 -5.5573e-06
12:6077639 C T 0.185764 1.2196e-05
12:6079324 T C 0.261711 -7.5319e-05
12:6079908 T C 0.037894 -3.5606e-05
12:6081210 T C 0.164222 2.7856e-06
12:6081589 A G 0.055869 -1.9568e-05
12:6081938 T C 1.291741 -5.3074e-06
12:6084191 C G 1.308863 -4.8620e-06
12:6088103 C A 0.316140 3.1839e-05
12:6090825 C T 0.466389 -8.2302e-06
12:6093711 T C 0.168691 2.4398e-05
12:6095901 G A 1.766429 1.9833e-05
12:6099846 G A 0.160522 -8.3694e-05
12:6102533 A C 0.312384 2.4018e-05
12:6102607 C T 1.076791 -1.2778e-06
12:6103094 A C 0.049150 2.2261e-06
12:6103823 C T 0.035726 -1.6295e-05
12:6103998 T C 0.114036 -8.6221e-05
12:6105387 A G 0.756481 -6.1735e-06
12:6120431 T C 1.012931 5.3966e-05
12:6126413 A G 0.033509 -1.2626e-05
12:6127891 A C 0.172755 -1.8478e-05
12:6128388 T C 0.027073 3.7313e-05
12:6132671 T C 0.039829 -1.7203e-05
12:6138702 A G 0.171155 -2.9694e-05
12:6140659 T C 0.047596 -2.9581e-05
12:6142402 A G 0.135410 -7.1659e-05
12:6143984 C T 1.819643 1.3176e-05
12:6144520 C T 0.520859 -1.0285e-05
12:6146586 A G 0.111122 -1.1146e-04
12:6151597 A G 1.745559 -2.6287e-05
12:6154206 C T 1.811269 -8.6556e-06
12:6154304 T C 0.060202 -4.4112e-06
12:6154469 G A 0.753573 -1.9965e-05
12:6166455 A G 0.198036 -3.2025e-05
12:6167196 G A 0.745157 -1.5700e-05
12:6169027 C T 1.362651 -1.2341e-05
12:6169323 G T 0.399958 2.7809e-05
12:6169733 C T 1.038981 4.0751e-05
12:6170486 T G 0.139502 -6.4483e-05
12:6172202 C T 1.291910 1.8787e-04
12:6172393 C T 1.177773 1.8194e-05
12:6173433 T C 0.233856 -2.7221e-05
12:6174414 G T 0.272017 -6.8744e-05
12:6181635 A G 0.216135 -6.1411e-05
12:6182828 T A 0.053795 -1.8179e-05
12:6186116 C T 0.985608 -1.4818e-05
12:6186807 C T 0.182697 -7.8273e-05
12:6187665 T G 0.929697 -3.3331e-05
12:6189396 C T 0.057534 1.7452e-05
12:6189924 G A 0.131846 -6.2722e-05
12:6193096 T C 1.416803 -6.1528e-05
12:6194243 G C 1.436115 -6.6841e-05
12:6194586 G C 0.416527 7.5432e-07
12:6195675 G T 0.255097 3.5861e-05
12:6198035 A G 0.105354 1.6672e-04
12:6199754 A G 0.162959 -9.2382e-05
12:6200443 T C 0.956010 3.9719e-06
12:6202608 A G 1.407040 -1.7251e-05
12:6204615 G T 0.066668 -6.9108e-05
12:6205767 C T 0.049628 -1.5994e-05
12:6208682 G A 0.066191 -2.5366e-05
12:6221398 A C 0.135270 6.1645e-05
12:6222087 A C 1.283692 4.4509e-05
12:6225931 A G 0.143787 -3.3178e-05
12:6228117 A G 1.278495 2.8267e-05
12:6248983 G A 1.825664 4.7851e-05
12:6250284 G A 0.158834 -5.3310e-05
12:6261482 C T 1.309320 2.8389e-05
12:6261916 G A 1.976971 2.6732e-05
12:6280732 T C 0.983119 -4.9761e-06
12:6280805 T C 0.049313 -7.6505e-05
12:6282693 C T 0.057596 2.3556e-04
12:6283105 C T 0.045012 -6.7529e-05
12:6289219 A G 0.864081 1.1321e-04
12:6291093 A G 0.858086 7.8534e-05
12:6291892 G A 0.989494 7.0778e-05
12:6294417 A C 0.987900 6.7526e-05
12:6298784 C T 0.982522 6.5768e-05
12:6299131 A G 0.038732 -5.5568e-05
12:6320386 T C 0.817673 -4.2133e-05
12:6321862 G C 0.865178 -4.0509e-05
12:6322856 A G 0.025411 1.3486e-05
12:6323140 A G 0.029605 -6.9130e-05
12:6325952 T C 0.024243 3.0985e-08
12:6327437 G A 0.037339 3.5878e-05
12:6331208 T C 0.116798 -3.4413e-05
12:6332926 A G 0.034220 -3.0716e-05
12:6333608 G A 0.036761 -9.1083e-06
12:6343123 T C 0.065730 -5.1808e-05
12:6344174 G A 1.189727 -5.0332e-05
12:6345199 T C 1.009289 -6.2639e-05
12:6348926 G A 0.041753 -5.9179e-05
12:6355163 T C 0.043438 -3.8952e-05
12:6359872 G A 0.134348 5.2504e-07
12:6363341 G T 0.072913 1.0566e-05
12:6367415 G A 0.118704 2.0123e-04
12:6372381 C T 0.247544 2.9935e-05
12:6375865 T C 0.180318 1.8344e-05
12:6376428 G A 0.070728 6.6894e-05
12:6378297 C T 0.543991 3.5916e-04
12:6378970 G A 0.212652 8.8782e-05
12:6383775 C T 0.306201 3.0760e-04
12:6385727 T C 1.781502 -2.1099e-05
12:6390397 A G 0.110755 -5.3940e-05
12:6393613 C T 0.265688 9.4702e-05
12:6396286 C T 0.177802 -3.0667e-04
12:6402187 G A 0.300875 3.1500e-04
12:6404780 A C 0.035586 6.9908e-05
12:6408626 A G 0.185621 4.6077e-06
12:6413279 G C 0.070861 1.7823e-04
12:6413400 A G 0.187196 2.0784e-04
12:6415423 T C 1.614619 1.6769e-05
12:6415426 G C 1.571369 2.0452e-05
12:6420678 T G 0.244830 -2.5983e-05
12:6421495 A G 1.175777 4.5452e-05
12:6425927 T C 1.230426 1.2944e-05
12:6428116 G T 1.260183 9.0304e-06
12:6434625 A G 0.966082 1.2050e-05
12:6440009 C T 0.803191 1.8931e-05
12:6441860 A C 0.035259 1.1268e-04
12:6442643 T C 0.035148 -5.9372e-05
12:6446777 A G 0.791720 2.0942e-05
12:6449211 T C 0.185105 -1.1326e-06
12:6449743 A C 0.059384 -1.2018e-05
12:6450203 T G 0.040556 4.5551e-05
12:6451590 C A 1.170568 -1.4271e-05
12:6453212 A G 0.112407 2.9358e-06
12:6454297 G A 0.020974 -2.4772e-05
12:6457798 T C 0.056590 -6.4901e-05
12:6458350 G A 0.043224 -1.0423e-04
12:6461229 A G 0.022441 8.3758e-05
12:6464581 T C 0.073377 1.2547e-04
12:6464784 A G 0.042798 6.3204e-05
12:6466371 C T 0.093241 1.1898e-04
12:6469366 A G 0.137545 7.6374e-06
12:6469671 T G 1.116779 1.3110e-05
12:6473549 A C 0.532005 -2.0338e-06
12:6476559 A G 0.035275 -4.3447e-05
12:6476583 T C 0.538587 -5.2831e-06
12:6476892 G A 0.812902 7.2940e-06
12:6477036 C T 0.035979 6.2059e-05
12:6477813 A G 0.083234 -6.6899e-05
12:6482514 G T 0.222013 9.4419e-07
12:6482786 A G 1.109999 3.0611e-05
12:6485661 C T 0.498210 -1.5529e-05
12:6486656 C T 0.461884 2.7432e-06
12:6487161 C T 0.623055 -5.8113e-06
12:6488450 C T 0.417728 -3.4894e-05
12:6490033 A G 0.080751 3.7897e-05
12:6490743 C T 0.800448 3.6211e-05
12:6491280 T C 0.059676 6.2593e-05
12:6491629 A G 0.073231 -1.7171e-04
12:6491947 T C 0.473851 -1.9262e-06
12:6493911 T C 0.051422 -4.4849e-05
12:6494240 G A 0.024895 5.4460e-05
12:6496122 A G 0.062357 -8.8835e-06
12:6496381 G A 0.041546 -2.7585e-04
12:6497259 T C 0.237706 5.2778e-05
12:6500843 A G 1.472199 5.8372e-05
12:6502131 G T 0.396170 3.3776e-05
12:6502742 A G 0.851981 6.6554e-06
12:6505636 G A 0.037164 3.2382e-05
12:6525121 A G 0.982096 1.3236e-06
12:6526672 G C 0.816024 -1.2070e-05
12:6533725 T A 0.449628 -2.6421e-06
12:6537544 A G 0.755497 -3.7387e-05
12:6539491 C T 0.181207 7.8796e-05
12:6545417 A C 1.546166 -8.6570e-06
12:6545611 A G 0.706954 -4.3828e-05
12:6549751 C T 0.796089 -2.9388e-05
12:6552731 A G 0.023675 4.1711e-05
12:6553016 G A 1.213915 7.0174e-06
12:6553504 T C 0.132767 2.6748e-06
12:6553806 A G 0.517483 1.4613e-05
12:6554628 A G 0.478521 1.4031e-05
12:6555456 C T 0.044548 -5.4946e-05
12:6562293 T C 0.568889 1.1739e-05
12:6562810 G A 1.426170 3.2651e-05
12:6567907 T C 0.438030 4.0041e-05
12:6568572 C T 0.592700 1.7900e-05
12:6572191 C T 0.996365 -1.1734e-05
12:6575044 T G 0.625836 3.7595e-06
12:6577518 A G 0.063010 -1.6007e-05
12:6578469 G A 1.666317 -2.5286e-05
12:6580443 T A 0.179162 2.6498e-04
12:6580582 G A 0.440864 4.1613e-05
12:6581534 G C 0.036593 -3.1837e-05
12:6588972 C A 0.952313 -2.9970e-05
12:6598122 A C 0.532923 -1.8353e-05
12:6602645 C T 0.539801 -8.2602e-06
12:6604331 T G 0.065094 -2.2368e-04
12:6619284 G C 1.454256 1.6077e-05
12:6620226 T C 0.022701 -8.6981e-05
12:6622346 C T 1.434428 8.4778e-06
12:6624738 C T 0.041731 -3.7032e-05
12:6627975 T C 0.190626 9.8213e-05
12:6630988 G A 0.020588 -2.2924e-05
12:6635274 A G 0.516844 5.2543e-05
12:6637752 C T 0.054071 -2.1472e-05
12:6637845 C T 1.433525 2.0549e-05
12:6638350 T C 0.916006 2.3992e-05
12:6638666 T C 0.496834 -1.1278e-05
12:6639981 G C 0.381279 -3.0087e-05
12:6648198 G A 0.424827 -2.5455e-06
12:6651441 T C 0.521122 -2.4497e-05
12:6662661 A G 0.046800 -3.9042e-05
12:6668956 T C 0.041088 7.8192e-05
12:6675870 C T 0.078969 -2.2693e-05
12:6677603 G A 0.068232 -3.3939e-06
12:6690653 A G 0.130599 6.9269e-06
12:6692672 C T 0.047391 -3.7645e-06
12:6695787 G A 0.361275 2.5098e-04
12:6708047 A G 0.022263 -1.5469e-05
12:6709945 A G 0.483458 -2.0074e-05
12:6741987 A G 1.838968 5.1390e-05
12:6745554 C T 0.075999 -4.7884e-05
12:6746443 G A 0.329632 -3.2857e-05
12:6749947 A C 0.090826 2.0279e-04
12:6754191 G A 0.725692 1.5480e-04
12:6765989 T C 0.070822 -3.3983e-05
12:6766197 T C 1.863328 1.3553e-05
12:6771415 T C 0.057765 -8.3074e-06
12:6772875 A C 1.950148 1.9054e-05
12:6775503 C T 0.032373 5.6041e-05
12:6775967 G A 1.226206 4.1550e-05
12:6785945 C T 0.072854 -4.7431e-05
12:6795760 A T 0.327633 -2.1851e-05
12:6797472 G T 0.043467 -8.6009e-06
12:6800827 T C 0.043201 -6.2653e-05
12:6802779 T A 0.032665 2.2263e-05
12:6805206 G C 0.154027 -6.5077e-05
12:6811433 T C 0.034892 -2.1028e-05
12:6817264 A G 0.158497 -6.8573e-05
12:6818252 T C 0.192142 -3.0220e-05
12:6826159 G C 0.246314 3.9480e-05
12:6829472 T C 1.362034 -1.2498e-05
12:6830071 A C 0.080608 6.0329e-05
12:6833104 C T 0.234532 1.0754e-04
12:6836913 T G 1.423295 -1.4461e-05
12:6837643 C T 1.263662 1.1668e-05
12:6841813 G A 0.195073 4.0001e-05
12:6845294 T C 0.231659 -2.3621e-05
12:6848892 A G 0.077687 5.1900e-06
12:6858126 A G 0.274506 1.4259e-05
12:6866827 G T 0.745419 -6.8543e-05
12:6867152 A G 0.293397 -3.1210e-04
12:6871499 G A 0.830306 1.2547e-05
12:6871891 T C 0.656223 -2.5305e-05
12:6872512 A G 0.105325 -1.4307e-04
12:6873818 A G 0.175154 1.7301e-05
12:6875048 A G 0.020273 -2.3880e-05
12:6880474 G T 1.921962 4.8063e-05
12:6880996 A G 0.123420 1.9969e-05
12:6884244 A G 0.663172 -5.8935e-04
12:6885410 A G 1.337967 -1.9582e-04
12:6887020 C T 1.256077 3.6455e-04
12:6892826 C T 1.942729 2.2004e-05
12:6896055 A C 1.223934 -1.1614e-04
12:6896318 C T 0.292884 1.6978e-04
12:6896546 G A 0.610065 -7.8790e-06
12:6898460 A G 1.541946 -8.5016e-06
12:6901077 G A 0.939924 2.1992e-06
12:6901134 T C 0.647648 -9.6313e-05
12:6905181 C T 1.259037 -1.1257e-04
12:6905417 C T 1.544735 -1.8666e-05
12:6918196 G A 0.061968 1.1043e-04
12:6924109 T C 0.038086 4.0171e-05
12:6924718 A C 1.013853 -1.6493e-05
12:6925149 T C 0.732479 6.2394e-06
12:6928569 A T 0.063003 1.1684e-04
12:6929018 G A 1.204583 -3.3679e-05
12:6930804 G T 1.929467 -4.7483e-05
12:6932247 C T 0.151278 -7.0116e-06
12:6933223 T C 0.175381 -4.7565e-05
12:6933589 T C 0.036479 1.1871e-05
12:6933787 G A 0.932141 -5.1881e-08
12:6934300 T G 0.784661 3.1654e-05
12:6935977 G A 0.603843 8.6785e-05
12:6938872 T C 0.467226 -5.6657e-05
12:6939850 G A 0.975686 2.3250e-05
12:6939859 T C 0.083367 -3.6022e-06
12:6940254 G A 1.178880 -8.7899e-06
12:6940492 A G 0.065882 -4.6248e-05
12:6941021 A G 0.554368 6.1701e-05
12:6941481 C T 0.192071 -1.0350e-04
12:6943243 C T 0.092624 -3.6833e-05
12:6946247 T G 0.682501 4.4248e-05
12:6946718 A G 0.031776 -1.1008e-04
12:6947196 T C 0.022412 1.0029e-04
12:6947732 T C 0.608939 4.6390e-05
12:6948468 C T 0.735633 2.5659e-05
12:6949026 G A 1.298976 -2.5301e-05
12:6954864 A G 0.140768 -1.2812e-04
12:6954875 T C 0.608796 -8.9643e-05
12:6955188 G T 0.062033 5.3644e-05
12:6968741 G C 0.079239 8.5903e-05
12:6973088 T C 0.087265 5.9935e-06
12:6980973 A G 0.374313 -4.9235e-05
12:6982347 C A 0.563106 -4.4328e-05
12:6985075 A G 0.066320 4.0531e-06
12:6998915 G A 0.070884 -8.5251e-05
12:7008438 A G 0.552333 -6.3512e-05
12:7022085 A T 0.554521 -6.3082e-05
12:7023123 G A 0.560233 -6.6060e-05
12:7032253 T C 0.363774 9.2790e-05
12:7038321 G A 0.053944 1.4531e-04
12:7043486 T C 0.136951 -6.2027e-05
12:7045178 A G 0.024288 -3.5406e-05
12:7046077 A G 0.067703 -5.0034e-05
12:7047143 A C 0.712193 1.3873e-05
12:7052978 A G 0.109495 8.7127e-06
12:7053085 G A 0.598679 -4.3843e-05
12:7053086 T A 0.027024 -1.4195e-05
12:7053149 C A 0.594391 -4.3794e-05
12:7053908 T C 0.291011 1.0446e-04
12:7054350 C T 1.922884 8.0784e-05
12:7054859 A G 1.965900 1.7543e-04
12:7057437 T C 1.825612 -2.0595e-06
12:7065406 A G 1.880388 -1.4430e-05
12:7065635 C T 1.883400 -1.0230e-05
12:7066066 T C 0.030439 3.1239e-06
12:7069654 A G 1.757227 4.4655e-06
12:7074365 A G 0.070725 -2.6094e-05
12:7080187 G C 0.087863 -2.8470e-05
12:7082700 T C 0.037755 3.3118e-04
12:7085171 A G 0.179127 -2.3120e-05
12:7090193 G A 0.161927 -4.6025e-05
12:7091918 T C 0.158792 -3.3788e-05
12:7092665 G A 0.030413 -5.8080e-05
12:7104806 C T 0.030575 -6.3681e-05
12:7112236 G A 0.481160 2.5924e-05
12:7119782 A G 0.809049 -1.1387e-06
12:7123033 C T 0.040922 -9.1246e-05
12:7145853 C T 0.164589 -3.2488e-05
12:7151943 T C 0.141314 -5.7992e-06
12:7165427 G A 0.075671 2.2930e-05
12:7170336 A G 0.265175 -4.7746e-05
12:7171620 T C 0.143076 -2.5101e-05
12:7174770 G A 1.928723 1.2041e-05
12:7176618 A G 0.412655 -5.0836e-05
12:7179080 G T 0.034454 -3.0951e-05
12:7182138 T C 0.032993 -3.9309e-05
12:7188562 T G 0.053029 2.2948e-05
12:7242204 T C 0.170392 4.7949e-05
12:7242299 A G 0.477207 1.5809e-05
12:7243170 C T 0.056168 3.2377e-05
12:7243783 C T 0.633026 5.9929e-05
12:7248675 T C 0.525695 2.3264e-05
12:7248753 G A 0.155196 2.2087e-05
12:7248856 A G 0.175783 4.4507e-06
12:7249598 C T 0.707262 2.4150e-05
12:7250237 G A 1.130129 3.2680e-05
12:7252506 T C 0.146854 -2.9799e-06
12:7255370 C T 0.278547 1.9585e-07
12:7256639 G A 0.983346 1.9755e-05
12:7259606 A G 0.550324 3.4722e-05
12:7265709 T C 0.097003 -2.5724e-05
12:7267853 T C 0.081416 8.8211e-08
12:7270804 G A 0.659277 1.2175e-04
12:7275676 T C 0.073945 1.8447e-05
12:7278010 A C 0.237213 -4.5865e-06
12:7279258 A G 0.459735 1.3679e-05
12:7280880 G C 0.177487 1.4398e-05
12:7281317 T C 0.205411 -6.1952e-05
12:7284301 T C 1.134673 3.9856e-05
12:7284935 A G 0.159629 -1.1124e-05
12:7286591 T C 0.087249 -1.1200e-04
12:7288432 G A 0.119940 5.2925e-05
12:7289160 G A 0.162982 -2.1142e-05
12:7297252 T C 1.548753 4.9451e-07
12:7309199 A G 1.147695 -1.1231e-05
12:7314819 T C 0.060962 -1.6371e-05
12:7316029 G A 1.622045 4.6535e-05
12:7329996 G C 1.034538 2.4762e-05
12:7335778 T C 0.037703 1.7910e-05
12:7335781 G A 0.153073 -3.8691e-05
12:7347802 T C 0.096194 -1.6451e-05
12:7348005 T C 0.097863 2.0374e-05
12:7355327 A C 0.099606 1.3029e-05
12:7358509 C T 1.574238 -1.9962e-05
12:7358646 A G 0.561765 -5.1325e-05
12:7360892 C T 0.085539 1.5215e-05
12:7361287 A G 0.043058 -3.9374e-05
12:7362449 G A 0.044204 -3.6438e-05
12:7364442 T C 1.012655 2.1247e-05
12:7365310 C A 0.107220 -8.0218e-05
12:7370116 C A 0.764287 5.2859e-05
12:7373498 A C 0.057223 1.4645e-05
12:7377419 A G 0.243597 5.5010e-05
12:7380974 G C 0.920911 -1.9819e-05
12:7389865 A C 0.289920 -2.1132e-05
12:7393094 A G 0.020877 -1.1452e-04
12:7397510 T C 0.047044 1.7971e-05
12:7400474 A G 0.880329 -1.8737e-05
12:7400526 G T 0.097973 -1.3629e-05
12:7401343 C G 0.229579 4.4628e-05
12:7403576 T C 0.757318 -1.5450e-05
12:7410480 G A 0.217738 -1.8744e-05
12:7413307 A G 0.054613 1.2755e-06
12:7419999 C T 0.435223 -4.8511e-05
12:7423513 T G 0.069810 -4.4587e-05
12:7423648 T C 0.034681 1.6302e-05
12:7435097 T G 0.095133 1.1305e-05
12:7451462 A G 0.043084 7.5805e-05
12:7452463 A G 0.089752 -1.2377e-04
12:7455597 G A 1.701933 -7.4679e-05
12:7470064 A G 0.189506 1.7400e-05
12:7471154 C A 0.090810 -2.0049e-04
12:7471247 T C 0.346753 4.9149e-05
12:7475081 T C 0.089914 -1.8759e-04
12:7476127 A C 0.028212 -1.8730e-04
12:7476237 T C 0.078184 -1.2827e-04
12:7499090 T C 0.149710 -5.1754e-05
12:7502072 T C 0.154293 -2.5736e-05
12:7507726 G T 0.700602 3.5935e-06
12:7511504 G A 1.036388 3.7820e-05
12:7522668 C T 0.034759 -3.3285e-05
12:7527124 G A 0.104685 1.7393e-05
12:7529887 C T 1.510927 1.5217e-05
12:7536128 T G 0.098139 3.9412e-05
12:7541412 A G 0.139408 -2.6378e-05
12:7548996 G C 0.070491 -4.3500e-06
12:7552921 T C 0.070602 -1.0320e-05
12:7555636 G A 1.485944 -2.3685e-06
12:7557754 C T 0.098567 -2.5458e-05
12:7558008 C T 0.076863 -2.7395e-05
12:7564190 T C 0.040105 -1.2491e-04
12:7571012 A G 0.107876 -2.3140e-05
12:7585247 C T 0.589812 7.3982e-06
12:7585971 G A 1.113105 -1.0548e-06
12:7587380 G T 0.038267 3.1966e-05
12:7592379 G A 0.082458 -9.4935e-06
12:7594214 A C 0.108385 5.8907e-05
12:7597627 A G 0.388893 -7.8326e-06
12:7598522 A G 0.033139 -3.8960e-06
12:7600979 G A 0.756117 6.0019e-05
12:7603224 G A 0.257979 -4.0871e-05
12:7603245 T G 0.170925 -1.0976e-05
12:7608101 G T 0.061539 1.2308e-04
12:7624073 T C 1.162086 1.4676e-05
12:7631883 A G 1.771356 -2.1098e-05
12:7632376 C T 0.289576 -1.3431e-04
12:7640336 A G 0.122154 -9.2515e-05
12:7640589 T C 0.191298 5.6110e-06
12:7641535 A G 0.196728 -1.0317e-05
12:7643246 T C 0.055392 4.1480e-05
12:7645055 A G 0.059806 -6.4065e-05
12:7649484 C T 1.947967 -6.5805e-07
12:7649653 C T 1.546481 1.3734e-05
12:7651138 T A 1.948182 6.8226e-06
12:7655137 G A 1.469505 -1.6565e-06
12:7666386 G A 1.952356 3.9469e-05
12:7675799 T C 0.357270 -1.5532e-06
12:7709644 C T 1.895159 -1.0308e-05
12:7712932 A C 1.328470 1.2761e-05
12:7719395 C T 0.080303 -7.6279e-05
12:7722817 A G 0.322209 6.9420e-05
12:7724438 C T 0.444999 -5.1553e-05
12:7730186 G A 1.565907 2.3357e-05
12:7735241 A G 1.451974 7.9950e-05
12:7737334 A C 0.039884 -4.5176e-07
12:7745968 C T 0.091248 -1.9517e-05
12:7757834 A G 0.067622 4.7924e-05
12:7768090 G T 0.032571 2.3885e-05
12:7769947 G A 0.053370 -3.0956e-05
12:7786545 T C 0.195261 1.1087e-05
12:7789903 C A 1.140158 -3.0293e-05
12:7801532 A G 0.487583 8.6409e-05
12:7805154 A G 0.031688 -7.1487e-06
12:7805236 G C 1.771632 8.3445e-07
12:7805414 T C 0.020309 7.2001e-05
12:7805467 T C 1.770061 -6.6426e-07
12:7814547 G A 0.031000 -2.0454e-05
12:7815975 T C 0.255386 -1.8904e-04
12:7817167 C A 1.008478 1.3697e-05
12:7817725 T C 0.036122 3.9613e-05
12:7828231 T C 0.240828 5.2688e-05
12:7831955 C T 0.226868 -3.6189e-05
12:7832383 G A 0.886684 -3.1905e-05
12:7835965 A G 0.918626 5.9524e-05
12:7838471 C T 0.065373 1.7083e-05
12:7838604 T C 0.709103 -2.7797e-05
12:7842587 G C 0.064558 1.6208e-05
12:7842932 T C 0.646869 -3.1914e-07
12:7847308 T C 1.342424 4.3130e-05
12:7847834 A G 0.049284 1.3192e-04
12:7847940 T C 1.950834 -4.6289e-05
12:7848202 C G 0.174781 -6.5167e-05
12:7848749 G A 1.739551 1.3974e-05
12:7850371 A C 0.085091 2.6633e-05
12:7852052 A G 0.197173 9.1246e-05
12:7854839 T C 0.482186 3.3630e-05
12:7856726 C T 1.119687 -2.4838e-05
12:7860560 C T 1.485535 2.7075e-05
12:7863398 G A 0.236671 -8.4340e-05
12:7863441 G A 0.181726 -2.1777e-05
12:7869278 A G 0.135692 -3.7942e-05
12:7870848 C A 0.843418 -6.7728e-05
12:7871112 C A 0.298353 5.1303e-06
12:7876440 A G 0.590467 2.5125e-06
12:7879120 A C 0.608757 -6.2147e-05
12:7880551 T C 0.924497 -2.0278e-05
12:7882038 A G 0.276162 1.9029e-04
12:7897735 T C 0.569860 -6.9134e-06
12:7903171 A G 0.283202 9.9731e-05
12:7905385 A G 0.058342 -2.2215e-05
12:7911270 G A 0.041675 4.6018e-05
12:7912675 G A 0.811694 -2.3677e-05
12:7918339 A G 0.056083 -4.1699e-06
12:7933635 T C 1.685253 7.3900e-05
12:7938378 C T 0.389192 -5.8626e-07
12:7942734 C T 0.030156 2.7295e-05
12:7943129 T C 0.021922 1.1138e-04
12:7944013 T C 0.110687 -3.3866e-05
12:7945916 A G 0.613726 1.4094e-03
12:7946224 G A 1.144189 3.1316e-04
12:7949230 T G 1.597790 3.2511e-05
12:7949288 G T 1.584982 2.5829e-05
12:7953089 T C 1.011591 -1.0458e-04
12:7959591 T C 1.639413 2.7979e-05
12:7959616 G A 0.440640 -3.4917e-04
12:7967076 G A 0.647339 6.9526e-06
12:7968006 T C 0.566712 -1.3407e-04
12:7968112 C T 1.884256 2.8194e-05
12:7977723 C T 1.203781 6.3429e-06
12:7980058 G A 0.050981 4.1037e-06
12:7985318 A C 0.074344 -1.0226e-05
12:7985752 C A 1.957705 3.5126e-05
12:7992820 T G 0.701082 8.9293e-05
12:7993316 C A 0.427167 -4.7705e-04
12:7993553 T C 0.037897 3.5310e-05
12:7997038 C T 0.174660 -3.5401e-05
12:8000336 G T 0.975959 4.7792e-05
12:8000460 T G 1.720414 4.3333e-04
12:8003758 A G 0.758600 1.6099e-05
12:8008179 T C 0.284980 5.6774e-05
12:8012467 C A 0.629468 -9.5981e-06
12:8017427 G A 0.843016 -7.5516e-06
12:8017458 T C 0.636106 1.1376e-05
12:8021191 C T 0.084649 1.8607e-05
12:8021897 T C 0.123154 -2.5274e-05
12:8023680 T G 0.669157 1.9776e-06
12:8026675 C T 1.761905 -4.6075e-05
12:8034476 G A 1.201500 8.3362e-05
12:8036895 T G 0.429049 7.2657e-06
12:8038169 T G 0.056038 -1.3343e-04
12:8043688 C G 1.605683 6.6701e-06
12:8044997 A C 0.245083 -1.2015e-05
12:8045597 A G 0.853652 -5.8637e-05
12:8049561 G C 0.281192 -2.4876e-05
12:8053467 T C 0.237183 -2.4454e-05
12:8057859 T G 0.834885 -5.9894e-05
12:8062737 A G 0.784738 8.4280e-05
12:8066802 C T 0.588666 -5.3916e-05
12:8069058 A G 1.600127 6.7569e-06
12:8072008 C T 1.733553 4.6537e-05
12:8081949 C T 0.222331 -8.7075e-06
12:8086166 G A 0.985969 4.6146e-05
12:8087088 T C 0.035901 3.0452e-05
12:8087394 C T 0.540359 -1.4357e-05
12:8089858 T C 0.065360 1.9136e-05
12:8090505 G C 1.238167 -1.1433e-05
12:8090703 C A 0.741625 2.6991e-05
12:8097433 G T 1.443698 2.4151e-05
12:8101326 T G 0.459913 -2.4195e-05
12:8101367 G C 1.075016 -4.7361e-06
12:8104883 C T 0.489287 -4.7531e-05
12:8106127 A G 0.071777 -4.6448e-05
12:8108389 T C 0.567935 2.3478e-06
12:8109412 A G 0.074769 2.3888e-05
12:8109949 A G 0.073046 3.8184e-06
12:8111930 T G 0.028948 5.0953e-07
12:8114429 T C 0.177582 -1.7251e-05
12:8114606 G A 1.014489 -1.7607e-05
12:8116066 C T 0.380590 -5.0068e-05
12:8116068 C T 0.560519 -1.3243e-06
12:8123306 A G 1.427878 1.8127e-05
12:8123777 T C 0.071338 8.2076e-05
12:8125745 T G 1.346445 2.3382e-05
12:8130958 C T 0.602337 -3.8524e-05
12:8133373 T C 0.245807 -1.5577e-05
12:8134669 T C 0.080514 6.7019e-05
12:8137597 C T 0.716909 4.5942e-06
12:8138155 G A 0.065444 1.0557e-05
12:8142456 C T 1.151784 6.2838e-05
12:8144661 G A 0.117464 3.7398e-05
12:8145520 T C 0.127104 -3.6785e-06
12:8163956 T C 1.040692 3.8194e-05
12:8166718 G C 0.848745 -6.8051e-05
12:8171738 T C 0.033873 2.2226e-05
12:8177804 C T 0.055804 6.9934e-05
12:8178886 G T 1.059284 3.2108e-05
12:8179836 A G 1.050751 3.5978e-05
12:8185551 G C 0.230432 7.2999e-05
12:8186361 A G 0.063730 3.5594e-05
12:8188334 A G 0.020458 -5.8577e-05
12:8189880 T G 0.748493 -1.0695e-05
12:8190206 A C 0.791574 -4.6983e-05
12:8191117 A G 0.020273 -7.7922e-05
12:8196445 G T 1.539882 -1.4618e-04
12:8199756 G A 0.786556 -4.3607e-05
12:8200157 G C 0.031334 1.5425e-05
12:8203273 G T 0.755342 -2.2717e-05
12:8205751 A C 0.065853 4.6779e-05
12:8206167 G A 1.379260 -3.5644e-05
12:8211784 G A 0.054074 4.4573e-05
12:8216157 T C 0.114867 7.7627e-05
12:8220889 G A 0.084717 -4.9839e-05
12:8221448 T G 0.079307 1.3747e-04
12:8222847 T C 0.602502 7.8713e-06
12:8224464 C T 0.030604 -2.6167e-05
12:8228992 C T 0.223149 -1.9766e-05
12:8229813 C T 0.060868 -2.8698e-06
12:8232356 G A 0.713316 -1.7391e-06
12:8233971 C T 0.572807 -5.8864e-06
12:8238135 T C 0.590412 6.1215e-05
12:8239642 G A 0.883831 -1.9466e-05
12:8244972 G A 1.112099 1.2421e-05
12:8248367 C T 0.519937 -3.4105e-05
12:8251411 A G 0.815641 -3.5332e-05
12:8255715 C T 0.126107 -1.0857e-04
12:8263291 G T 1.415622 -7.0953e-05
12:8266292 A G 1.373628 -5.5835e-05
12:8269644 G C 1.381431 -2.1068e-05
12:8271760 A G 1.362284 -1.6935e-05
12:8273481 G A 0.070611 -7.4452e-05
12:8276048 T A 1.974557 -5.0499e-05
12:8278181 T A 1.358360 -2.0212e-05
12:8278195 A G 0.029627 -5.6290e-05
12:8278565 T C 0.059881 -9.8382e-05
12:8279824 T C 0.037203 1.5523e-05
12:8287850 C G 1.808312 6.5497e-05
12:8287961 A G 1.807903 5.8025e-05
12:8290194 T C 0.041202 -6.6516e-05
12:8299369 A G 0.027690 -9.3351e-05
12:8307004 A G 0.701676 -1.1870e-05
12:8308822 A C 0.065227 -8.7779e-05
12:8309400 G A 0.133511 1.1051e-04
12:8309975 T C 1.962946 -4.5686e-05
12:8310539 G T 1.977968 -6.9572e-05
12:8313370 A G 0.856486 -2.9973e-05
12:8315255 A G 0.878924 -3.7514e-05
12:8325660 G A 1.144787 2.8175e-05
12:8348768 C T 1.114046 1.7735e-05
12:8352832 T C 1.098330 2.9210e-05
12:8361035 T C 1.119554 2.2772e-05
12:8371320 G A 0.020938 4.9439e-05
12:8395803 A G 0.047427 -5.2566e-05
12:8401834 A C 0.430124 5.2871e-06
12:8410202 T C 0.191253 -2.7504e-05
12:8414649 C A 0.334994 6.3330e-05
12:8420824 T C 0.136604 5.7456e-05
12:8431030 T C 0.227397 6.6192e-06
12:8439222 T C 0.091504 -1.8246e-05
12:8439731 T C 0.135127 1.2072e-05
12:8447618 A G 0.300411 8.6835e-05
12:8452516 G T 1.806319 -7.2864e-05
12:8473692 C G 0.046203 5.3704e-05
12:8487047 T C 0.238297 9.3434e-05
12:8489582 A G 0.949249 3.5953e-06
12:8509868 G A 0.329983 -2.2980e-05
12:8513036 A C 0.413204 1.5208e-04
12:8515557 T C 0.533400 -5.1259e-06
12:8521482 T C 0.576251 -8.0381e-06
12:8524065 A G 0.737188 -2.0676e-05
12:8528879 A G 0.867661 -3.4582e-05
12:8532482 G A 0.154504 -1.7640e-05
12:8539399 C T 0.029809 -2.0434e-05
12:8554367 A G 1.971532 -5.8666e-05
12:8555348 C T 1.972194 -5.6194e-05
12:8598272 A G 0.276545 -1.9507e-06
12:8608730 C A 0.020419 -7.7825e-05
12:8609795 T C 0.625417 4.2181e-06
12:8611768 C T 1.568513 -2.8052e-05
12:8611984 A G 0.027128 -3.5777e-05
12:8623647 G A 0.025875 4.8982e-05
12:8637630 A G 0.035106 6.0886e-05
12:8638222 C T 0.374589 3.8388e-05
12:8657925 T C 0.026813 -4.2522e-05
12:8661200 G A 0.703948 5.7991e-05
12:8661359 G A 0.035934 -1.0269e-04
12:8664719 C T 0.444243 6.7678e-06
12:8667897 G A 0.440958 1.5038e-05
12:8669804 A G 0.040611 -4.4308e-05
12:8674253 C T 0.066428 -2.3143e-05
12:8674905 C T 0.041805 6.8759e-05
12:8686433 G A 0.632571 -3.9513e-05
12:8693521 T G 0.036784 -9.5054e-05
12:8696857 C T 1.507811 3.1074e-05
12:8696967 C T 0.135322 -1.1843e-04
12:8697920 T C 0.359308 1.7581e-05
12:8699378 A C 0.929197 2.2991e-05
12:8701311 T G 0.183236 -2.3892e-05
12:8710101 C G 0.059349 -5.0181e-05
12:8713658 T C 0.051692 1.5628e-06
12:8717683 C T 0.710382 -1.1402e-05
12:8722673 A G 1.700213 9.4381e-06
12:8725426 T C 1.751388 -1.1855e-05
12:8729956 A G 0.363440 2.8344e-05
12:8732461 A C 0.091663 -1.7540e-04
12:8738665 C T 0.056814 -5.2159e-05
12:8741068 G C 0.081248 2.0212e-05
12:8742188 T G 0.044210 -1.2905e-05
12:8744009 A C 0.262984 -1.8103e-05
12:8755852 A G 0.046382 -6.1662e-05
12:8757481 A G 1.300446 -5.3498e-05
12:8758543 G A 0.153031 1.5455e-05
12:8758594 G T 0.048758 4.0711e-05
12:8759007 A G 0.908937 -3.2493e-05
12:8760296 A C 0.155721 5.5750e-05
12:8761674 G A 1.868631 -2.0723e-05
12:8762466 A G 0.118415 2.1212e-05
12:8762963 T C 1.867794 -4.9066e-05
12:8766361 G C 0.970723 2.6991e-04
12:8766859 T C 0.350155 5.3614e-05
12:8774610 G A 0.130768 -4.2610e-05
12:8781504 T G 0.104383 -1.1407e-04
12:8785270 A G 0.054639 -2.5188e-05
12:8787362 T C 0.084312 -1.0888e-05
12:8790191 T C 0.039063 7.8191e-07
12:8798871 T G 0.122349 -1.4948e-04
12:8800566 G A 0.282767 -2.7094e-05
12:8805909 T C 0.176290 -6.2882e-05
12:8806052 G A 0.061699 1.1434e-05
12:8806750 G A 0.167984 -8.5264e-05
12:8808006 C T 0.738659 -3.3031e-06
12:8811050 A G 0.151937 -3.4003e-05
12:8812620 G A 0.078275 4.8494e-06
12:8818108 T C 0.030387 1.4878e-05
12:8818643 G A 0.132157 8.7774e-05
12:8832203 G A 0.661036 -3.5909e-04
12:8840919 G A 0.449326 5.8076e-05
12:8847598 G A 0.540661 -4.1076e-04
12:8849804 T C 0.577757 4.6498e-05
12:8871362 A G 0.030663 3.3704e-05
12:8872446 T G 0.036833 1.0037e-04
12:8889097 A C 0.034519 -1.5926e-05
12:8895027 C T 0.056158 -3.2763e-05
12:8896629 G T 0.079524 1.2892e-05
12:8896965 T C 0.096055 -5.8875e-05
12:8897963 G A 0.061728 2.0077e-04
12:8904132 G A 1.555627 1.3386e-05
12:8904494 G A 0.062656 5.0040e-05
12:8926119 G A 0.084500 2.1349e-05
12:8932201 G T 0.553826 -1.4467e-04
12:8938709 A G 0.083026 3.9745e-06
12:8955462 A C 0.041779 -2.6381e-05
12:8969005 C T 0.267950 5.6417e-05
12:8970652 C T 1.551330 2.5629e-05
12:8971968 C T 1.273227 -7.6764e-06
12:8975605 G A 0.534270 5.7780e-05
12:8981856 C T 1.648170 -4.9141e-05
12:8988777 G A 1.647119 -3.8179e-05
12:8990937 A C 0.024223 1.8401e-06
12:8995694 G A 0.732914 1.7861e-05
12:8995756 G A 0.206803 6.5014e-06
12:9009779 T C 0.112452 3.5402e-06
12:9009820 A G 0.517733 4.9205e-05
12:9010226 G A 0.168510 1.4662e-05
12:9010671 A G 0.737133 5.7078e-05
12:9012521 A C 0.862464 -4.8070e-05
12:9012933 A G 0.728126 4.0125e-05
12:9013755 T C 0.741378 -5.0922e-05
12:9014706 A G 0.180951 5.5327e-05
12:9016456 T C 0.169672 7.2320e-06
12:9020489 G A 1.650286 -3.5168e-05
12:9023259 A G 0.173187 1.7891e-05
12:9029601 T G 1.346283 -1.6373e-05
12:9029812 C T 0.554767 4.2932e-05
12:9031251 C T 0.131554 1.0349e-05
12:9032543 G A 0.241452 -3.8489e-06
12:9035849 G A 1.711482 -3.8100e-05
12:9038572 C T 0.867869 4.4975e-06
12:9041919 C T 0.465490 -1.4999e-05
12:9043671 C T 0.812444 1.0855e-05
12:9047391 C T 0.766462 -5.2144e-06
12:9048538 G A 0.091667 -4.7671e-05
12:9048576 G A 0.797650 -1.3014e-05
12:9063896 G T 0.043683 4.0705e-05
12:9067644 T C 0.020984 5.2975e-05
12:9069383 T C 1.889187 -7.7285e-06
12:9077330 G A 0.454064 -8.7313e-06
12:9079625 A G 1.436524 5.6867e-06
12:9082581 G A 0.204116 7.5349e-05
12:9084534 C T 0.262403 1.3616e-05
12:9094982 G A 0.084665 2.9018e-05
12:9095360 A G 0.020669 1.1521e-05
12:9097902 G C 0.110687 -1.3875e-05
12:9099533 C T 0.932449 3.0721e-05
12:9101137 G A 1.616511 -3.1835e-05
12:9108908 A C 0.931732 4.4523e-05
12:9129091 A C 0.917882 3.0941e-05
12:9133500 G T 0.033155 5.4525e-05
12:9133783 A G 0.074055 -2.7737e-05
12:9139282 A G 0.684656 -8.7693e-05
12:9140867 C A 0.088142 -4.5883e-05
12:9141665 C A 0.065879 -1.4555e-05
12:9143781 A G 0.032863 3.8055e-05
12:9147569 A G 0.915124 3.7014e-05
12:9153146 T C 0.069407 1.5415e-05
12:9153932 A G 0.761515 2.5654e-05
12:9163634 A G 0.028991 2.6478e-05
12:9164113 T C 0.084588 -1.2253e-05
12:9177898 C T 0.696623 -1.9665e-05
12:9178852 T G 0.610334 -3.8604e-05
12:9179007 C T 0.216479 1.3636e-05
12:9186717 C A 0.085532 5.2321e-05
12:9202577 G A 0.089966 -4.0161e-05
12:9205030 A G 1.768062 -6.9204e-06
12:9232268 C T 0.698392 2.2169e-05
12:9235045 G A 0.283757 2.3910e-05
12:9243017 A G 0.053630 -5.3551e-05
12:9244367 A C 0.066749 -6.2290e-05
12:9247967 C A 0.106886 -2.3692e-05
12:9253894 T C 1.896052 1.5411e-05
12:9261069 G A 0.097090 3.6941e-05
12:9262289 T G 0.704393 1.3087e-05
12:9273449 A G 0.850540 7.5083e-06
12:9277150 A G 0.045090 1.0333e-05
12:9279598 T C 0.763021 -6.7813e-06
12:9285480 G A 0.186462 1.1490e-05
12:9297676 G A 0.036791 -7.4979e-05
12:9298538 G A 0.933670 9.6741e-06
12:9303296 T A 0.632266 2.1064e-05
12:9303440 G A 0.313189 7.5221e-06
12:9305473 C T 1.238008 2.3471e-06
12:9311177 T G 0.071426 -2.0897e-05
12:9312024 G T 1.873860 7.4505e-05
12:9312951 A G 0.307366 -6.1719e-06
12:9314207 G A 0.652386 1.1865e-04
12:9317403 T G 0.865204 -4.6678e-05
12:9317784 G A 0.580983 -2.7944e-05
12:9322481 C A 1.335416 -4.2332e-05
12:9327441 G A 0.089362 3.9785e-05
12:9332607 T C 0.108827 -8.1395e-05
12:9333749 A G 0.393775 1.1661e-05
12:9334571 T C 0.198500 -2.4015e-05
12:9336501 C T 0.148490 -3.2188e-05
12:9346792 C G 0.542781 4.7987e-07
12:9349404 T C 0.196504 1.4621e-05
12:9359244 C T 0.149736 5.5712e-05
12:9363931 G A 0.085477 -7.1313e-05
12:9368672 A G 0.089888 -3.1695e-06
12:9370773 T C 0.093419 -1.5480e-05
12:9376649 T C 0.731593 4.9564e-05
12:9380859 A G 0.924303 -3.6774e-05
12:9381872 C T 0.095279 -2.0585e-06
12:9383128 T C 0.062273 -1.0248e-06
12:9384846 T C 0.203109 1.4720e-05
12:9388569 A C 0.032185 -7.4519e-06
12:9393282 G A 0.295746 -4.6475e-05
12:9395022 C T 0.499505 2.4167e-05
12:9399110 T G 0.051565 -9.1948e-05
12:9407639 T C 0.238891 -4.8619e-06
12:9417026 A G 1.295302 2.7738e-05
12:9420995 G A 0.568159 -2.1988e-05
12:9424989 C T 0.067917 -4.0128e-05
12:9433992 C T 0.667882 -2.1506e-05
12:9434852 G A 0.944475 2.4671e-05
12:9458525 A G 0.993833 9.1069e-05
12:9463296 T C 0.104030 -2.1494e-06
12:9472457 T C 0.797631 5.1929e-05
12:9472643 A G 0.787751 3.3671e-05
12:9474204 C T 1.000428 6.0867e-05
12:9479055 A G 0.071527 -7.9901e-05
12:9479498 C A 0.286094 -3.6021e-05
12:9480997 C T 0.213226 1.2035e-05
12:9482287 C A 0.103741 1.9255e-05
12:9482817 A G 1.339431 -3.0121e-06
12:9488339 C T 0.040552 5.0899e-05
12:9491907 G T 0.704030 1.3306e-05
12:9492194 G A 0.225888 3.1993e-06
12:9496777 T C 0.220468 -4.4660e-05
12:9496981 G C 0.775819 1.0488e-05
12:9506572 T G 0.071153 -1.9598e-05
12:9512532 A G 0.089076 -5.0898e-05
12:9512922 T C 0.847063 -9.8823e-06
12:9517521 C T 0.073312 1.9303e-05
12:9518222 C T 0.819341 4.4610e-05
12:9524940 A G 0.188286 -1.9316e-05
12:9529613 T G 0.601246 3.4695e-05
12:9532933 C T 1.015709 -3.7664e-06
12:9537345 C T 1.202356 -3.7136e-05
12:9540141 G A 0.169886 -3.4912e-05
12:9543484 G C 1.014969 -8.4214e-07
12:9565753 G A 0.183531 1.7165e-05
12:9566714 A G 0.165322 -2.3455e-05
12:9577051 G A 0.046142 1.0004e-05
12:9601903 A G 0.185651 9.6948e-06
12:9602380 G T 0.087700 -3.9546e-05
12:9612177 T C 0.645898 5.4094e-05
12:9624242 C A 0.807511 2.8605e-06
12:9625850 C T 0.085428 -2.2749e-05
12:9631656 G C 0.120041 -1.2538e-05
12:9738992 A G 1.733676 -8.1868e-06
12:9739885 A G 1.008660 2.7013e-06
12:9743238 A C 0.048378 -7.7593e-05
12:9744563 T C 0.090001 -1.0799e-05
12:9744627 T C 0.038144 9.4610e-06
12:9747466 C T 1.735640 9.0885e-05
12:9750669 G A 0.822431 7.4396e-06
12:9750965 C T 1.877492 -8.9646e-06
12:9754044 G A 0.083088 -3.6531e-05
12:9755812 G A 0.054068 -1.2366e-05
12:9755905 A G 0.724478 1.9439e-06
12:9760883 T C 0.039952 3.4536e-05
12:9769721 T C 0.049073 1.5208e-05
12:9788572 A G 1.738214 6.3393e-05
12:9795254 C T 1.695597 4.7908e-05
12:9801382 C T 0.578854 -1.8282e-05
12:9806426 G C 0.039764 8.8472e-06
12:9808278 G T 0.070449 4.9147e-05
12:9814019 A G 1.725072 -5.4514e-06
12:9816703 C A 0.237222 -9.2156e-05
12:9821098 C G 0.153164 2.7514e-06
12:9822387 G C 0.277126 -2.2884e-05
12:9822952 G A 1.154449 5.6824e-05
12:9830609 G A 1.785923 -3.4773e-06
12:9833284 T C 0.043256 3.2866e-06
12:9833524 G C 0.652890 -3.1025e-05
12:9833628 T C 0.923923 -4.9221e-05
12:9838916 G C 0.853935 3.9363e-05
12:9845703 G C 0.068937 -8.3542e-06
12:9853384 C T 0.084162 3.4122e-06
12:9853697 T C 0.126357 3.2899e-05
12:9856938 A G 0.066869 1.0849e-05
12:9864472 C T 0.027693 -7.2660e-05
12:9869271 G A 0.948980 -3.2345e-05
12:9869953 T C 0.102725 1.5774e-05
12:9875323 C T 0.027287 -8.5442e-05
12:9875533 T C 0.122267 -4.9150e-05
12:9876091 A G 0.990422 -2.4348e-05
12:9878009 A G 0.294188 -1.2540e-05
12:9878047 A C 0.040715 4.4412e-05
12:9889658 T C 0.076058 1.8277e-05
12:9893079 G A 1.705386 1.9074e-05
12:9894663 C G 1.704335 1.6099e-05
12:9897434 A G 1.542479 -8.6496e-06
12:9902857 T C 0.055230 -2.7462e-05
12:9906179 A G 0.091413 -4.8280e-05
12:9910164 A G 0.722702 1.6756e-05
12:9917106 C A 1.379662 5.4658e-05
12:9918266 C T 0.043152 -3.5576e-05
12:9919061 C G 0.104361 -1.3052e-05
12:9920899 T G 0.851198 1.3446e-04
12:9925336 T C 0.544819 4.2102e-05
12:9928292 T C 0.052201 -4.5733e-05
12:9939942 C T 1.969970 5.3266e-05
12:9941949 T C 0.503591 1.0766e-04
12:9945431 T C 0.106302 -1.4678e-05
12:9945853 A G 0.655726 -1.5726e-04
12:9948301 G T 0.475947 7.8169e-05
12:9949236 G C 0.168094 -8.3564e-05
12:9961073 T C 0.139042 1.1143e-04
12:9961770 G A 0.033055 -7.3123e-05
12:9961827 G A 0.337078 3.1060e-04
12:9965258 A G 0.042821 4.8506e-05
12:9968088 T C 0.833412 -3.8794e-05
12:9970062 G A 0.464061 -3.1485e-05
12:9970820 T C 0.113637 -5.2245e-06
12:9972278 T C 0.058008 -1.0273e-04
12:9973552 A G 0.082984 1.4153e-05
12:9976866 T C 0.029491 2.3545e-05
12:9981162 G A 0.669391 -2.0017e-05
12:9981240 G C 0.088479 4.9996e-05
12:9985915 T G 0.163459 1.8852e-05
12:9988724 C T 0.131021 -8.2758e-06
12:9995082 A G 0.085065 3.8821e-06
12:9997311 C A 0.167101 4.4734e-05
12:10003841 T C 0.077135 7.0919e-06
12:10008002 T C 1.115779 1.4285e-05
12:10008680 C T 0.311307 1.4678e-04
12:10010006 A G 0.105461 2.8226e-05
12:10012101 C T 0.063260 -2.8630e-05
12:10018275 T C 0.032321 5.7303e-06
12:10020296 C T 0.055609 2.3493e-05
12:10023591 C A 0.355264 -3.5786e-05
12:10025401 A G 0.126162 6.5807e-05
12:10027009 T C 1.364284 -1.1476e-05
12:10027374 T C 0.120401 2.6254e-05
12:10033226 G A 1.259936 -7.6830e-06
12:10041364 A G 1.549918 -1.1361e-05
12:10046052 A C 1.401500 -2.1533e-05
12:10049380 T C 0.063370 -6.1464e-05
12:10056112 A G 1.359782 9.4110e-06
12:10061513 T C 0.074172 -3.5471e-05
12:10066199 C T 0.022542 2.6212e-05
12:10066205 A T 0.024726 3.2412e-04
12:10069302 T C 1.292037 2.3120e-05
12:10072878 T C 0.038589 -1.5128e-05
12:10077175 A G 0.049069 8.5808e-05
12:10077685 A C 0.163771 4.4667e-06
12:10078633 C T 0.049624 -1.8899e-05
12:10079527 T C 0.076506 -1.8230e-06
12:10081594 G A 0.023892 4.8032e-05
12:10089737 T C 0.116068 -1.4305e-04
12:10089806 A C 0.199163 -6.3301e-06
12:10091508 T C 0.179253 -2.2370e-04
12:10094643 G A 1.013064 1.9888e-05
12:10095829 C T 0.059608 3.1798e-05
12:10098552 T G 0.094270 -4.6096e-05
12:10102441 C T 0.236836 -7.7056e-06
12:10103208 C T 0.048326 4.5198e-05
12:10108420 T C 0.460952 -2.3225e-05
12:10108499 G A 0.057408 -4.4969e-05
12:10113083 A G 0.678453 6.0650e-05
12:10114475 T G 0.538996 -1.1663e-05
12:10123861 A G 1.094153 -2.0215e-05
12:10126249 T G 0.538266 -7.4969e-06
12:10132283 T C 0.537662 -1.6204e-05
12:10133554 T C 0.047657 -2.3210e-05
12:10137557 C A 1.281946 -3.4831e-06
12:10138708 C T 0.055080 9.0319e-06
12:10149406 C T 1.109456 -4.2485e-05
12:10150974 G A 0.889070 4.8763e-05
12:10151228 T C 0.536938 -1.6083e-05
12:10151715 A G 0.077768 3.2028e-06
12:10152578 A T 0.073834 2.4859e-06
12:10153815 C T 0.135202 -1.4289e-05
12:10155560 C T 0.059190 7.1673e-05
12:10156741 C T 0.027099 -1.9486e-05
12:10157920 G T 0.741979 5.9564e-05
12:10158304 G C 0.047132 7.6852e-06
12:10161067 C T 0.096908 -8.6440e-05
12:10163375 A C 0.755640 4.5813e-05
12:10163379 T C 0.685344 5.3441e-05
12:10163583 G A 0.191749 -1.0797e-04
12:10165849 C T 0.312073 -5.1387e-07
12:10167277 C G 1.809049 -1.2880e-05
12:10170727 G A 0.519155 -3.0958e-05
12:10176728 G A 0.916678 2.4413e-05
12:10176824 C G 0.082796 1.1095e-05
12:10181396 G A 0.242889 -2.2069e-05
12:10182454 T C 0.635849 1.2378e-05
12:10183123 A C 0.204492 -4.7386e-06
12:10190464 T C 0.063766 -5.3066e-05
12:10192719 G A 0.063091 -1.2211e-05
12:10193525 A G 0.055515 1.8587e-05
12:10196051 G C 0.061192 5.1245e-05
12:10196783 G A 1.331492 4.5995e-05
12:10204478 G T 0.021750 -7.6187e-06
12:10222356 T C 0.251312 -3.7867e-05
12:10224073 G T 0.038358 -1.0612e-04
12:10224430 C A 0.174206 -3.4843e-05
12:10230072 A G 1.776881 7.3190e-05
12:10250423 G A 1.751843 1.7652e-04
12:10251445 G C 1.752878 1.9443e-04
12:10263139 C A 1.437115 9.1054e-05
12:10268044 A G 0.374927 -5.6104e-05
12:10271087 C A 0.168925 -5.3742e-05
12:10275533 G A 1.700962 -5.7970e-06
12:10277083 C A 1.512157 8.9958e-06
12:10282736 C T 0.038008 -1.7336e-05
12:10282987 A C 0.143848 -1.3540e-05
12:10285984 G A 1.660829 2.8850e-05
12:10290338 G A 0.372366 -2.3468e-05
12:10298009 C T 0.208183 -2.7483e-05
12:10311962 G T 0.965150 5.3378e-05
12:10313448 G C 0.178744 2.2147e-06
12:10316063 T G 0.023830 -1.1346e-05
12:10317246 A C 0.087616 1.8413e-05
12:10322182 C T 0.529330 -4.3862e-05
12:10323009 T C 0.034934 -1.8679e-05
12:10328698 T C 1.177883 3.0920e-05
12:10333347 A G 0.330706 -2.3138e-05
12:10333804 G A 0.033678 8.3778e-06
12:10336220 G A 0.273948 2.6433e-06
12:10343093 T G 1.949740 3.4172e-05
12:10345194 A T 0.229069 2.8471e-05
12:10347925 T C 0.048462 -4.2818e-05
12:10350587 A G 0.786559 4.4364e-06
12:10351901 T G 0.863711 1.1895e-05
12:10356932 G T 1.667255 2.0740e-04
12:10358525 C T 0.027845 -6.8231e-05
12:10359790 A G 1.857849 4.8266e-05
12:10362835 T C 1.859816 5.3265e-05
12:10364170 G A 0.162852 -6.6966e-05
12:10366515 A C 0.039728 -1.3912e-05
12:10367376 T C 0.110067 5.7929e-05
12:10370763 G A 0.291634 4.7876e-05
12:10374054 G A 0.051939 -2.1389e-04
12:10375302 A C 1.633022 1.1399e-04
12:10379520 G A 0.044473 -1.2424e-04
12:10381259 G T 0.160911 2.2277e-06
12:10391486 T C 0.047031 -1.5843e-05
12:10392641 A G 0.042552 2.9231e-05
12:10410907 C T 1.953385 8.4943e-05
12:10418405 G A 0.254577 -1.4777e-04
12:10426062 C T 0.240523 2.0405e-05
12:10442048 A G 0.066541 -2.9195e-05
12:10448838 A G 0.049852 -2.3968e-05
12:10454035 C T 0.114448 3.5961e-05
12:10456612 C T 0.049968 8.8446e-06
12:10458187 T G 1.279596 1.0202e-05
12:10468425 C G 0.091069 -1.4490e-05
12:10470029 G T 0.799620 -6.2305e-05
12:10479564 C A 0.030562 6.6454e-05
12:10480508 G A 1.362969 5.6068e-06
12:10482311 A G 0.247398 -1.4805e-05
12:10483383 C T 0.452338 -2.9046e-05
12:10483878 A C 0.212652 -2.4384e-05
12:10484257 G T 0.944780 -3.3257e-05
12:10491512 C T 0.129064 -1.0229e-05
12:10491546 T C 0.143089 2.1461e-05
12:10492982 A G 1.589860 -7.5025e-05
12:10496066 T C 0.937571 5.7392e-05
12:10502760 C T 0.769081 2.8796e-05
12:10511662 T C 1.695938 1.2136e-05
12:10513491 A G 0.057940 -1.3349e-04
12:10525740 T C 1.440117 -1.8622e-05
12:10532326 C T 1.618345 3.8325e-05
12:10534390 A G 0.078242 5.1232e-05
12:10535352 G A 0.130684 -2.4450e-05
12:10546010 C T 0.090456 -3.3669e-05
12:10550074 C A 0.047774 -4.3423e-05
12:10553965 G A 0.068904 -1.5736e-05
12:10556016 G T 0.052532 -4.6968e-05
12:10559231 A G 0.467745 -4.3444e-05
12:10560957 C T 1.391172 -1.0427e-06
12:10561646 C T 0.027001 -4.9590e-06
12:10562089 C A 1.393031 -2.4726e-06
12:10562623 A G 0.362606 -7.4380e-05
12:10568624 C T 0.036041 1.9466e-05
12:10579084 G A 0.379487 -3.6202e-05
12:10598620 C G 0.361700 -4.8742e-05
12:10601633 C T 0.841919 5.6598e-06
12:10608634 A G 0.083413 -6.3120e-05
12:10615671 T G 0.059553 -3.8304e-05
12:10621215 T G 1.672043 -9.9625e-05
12:10622175 T C 0.031961 7.5455e-06
12:10648844 G T 0.034950 -6.2774e-05
12:10650806 C T 1.205333 -3.7861e-06
12:10661517 T C 0.091469 3.0014e-05
12:10673541 C G 0.035866 6.9487e-05
12:10675250 C G 1.665029 1.1876e-05
12:10691944 A G 0.037992 5.1846e-05
12:10696090 T A 0.336192 -2.1976e-07
12:10697410 G A 0.052789 3.3830e-05
12:10699128 C T 0.335815 3.5957e-05
12:10699812 T C 0.027862 1.1039e-05
12:10701904 T G 0.812483 2.0450e-05
12:10702844 T C 0.063536 1.1741e-05
12:10707095 T C 0.330577 -3.0690e-06
12:10711824 G A 0.055609 2.3619e-05
12:10711901 T C 0.398267 9.0220e-06
12:10712196 C T 0.763751 -3.4325e-05
12:10720552 G A 1.099174 2.1894e-05
12:10720564 G A 1.098126 2.1825e-05
12:10729172 G A 0.049469 3.4390e-05
12:10741813 A C 0.060397 2.5076e-05
12:10742357 T C 1.243672 -2.3108e-05
12:10742389 C T 0.506529 -2.6372e-05
12:10745008 T C 0.824596 2.5849e-05
12:10747616 A G 0.321622 -6.6802e-05
12:10748314 T C 1.024849 1.4760e-05
12:10748403 T A 1.602665 3.0991e-05
12:10748933 C T 0.028468 -4.0725e-05
12:10750157 T C 0.073549 -1.5025e-05
12:10751146 T C 0.126231 4.2607e-05
12:10751678 A G 0.028439 2.5604e-05
12:10752574 C T 0.048167 6.3806e-06
12:10760762 T C 0.046586 3.9168e-05
12:10763953 T C 1.478275 9.5993e-06
12:10765031 G A 0.376864 7.0493e-06
12:10765500 T C 0.113056 -3.0251e-05
12:10768253 C T 0.693124 2.2214e-05
12:10768488 A C 0.090018 1.6402e-05
12:10769208 G A 0.901469 7.8091e-06
12:10772983 G A 0.703241 4.8114e-06
12:10776328 A G 0.041831 6.4342e-05
12:10782116 A G 0.103014 -1.8641e-05
12:10786797 T C 1.202425 -9.1397e-05
12:10789169 G A 0.414421 1.9450e-04
12:10791540 C A 0.139262 -8.8422e-06
12:10794021 T C 0.826411 5.4859e-05
12:10806500 G A 1.142589 -5.9989e-05
12:10817925 A G 0.183612 1.2808e-05
12:10819146 C T 0.415326 2.2875e-05
12:10819922 C A 0.750506 -3.9918e-05
12:10826653 T C 0.056473 4.4696e-05
12:10827799 G T 0.052406 1.0725e-05
12:10833668 T C 1.281102 7.7283e-05
12:10838111 G A 0.072348 -1.6385e-05
12:10847527 C G 0.907077 -2.3640e-05
12:10847800 G A 0.384966 5.8990e-06
12:10851658 A G 0.157834 -2.3875e-05
12:10854537 T C 0.403729 -1.2150e-05
12:10864204 T C 0.560905 -3.4206e-05
12:10869062 C T 0.062510 -8.4085e-05
12:10880071 A G 0.084263 7.8579e-05
12:10880420 A G 0.034856 -2.7195e-05
12:10881912 G A 0.188062 -8.4267e-06
12:10883516 C T 0.352236 3.1209e-06
12:10884263 A G 0.688450 -1.4080e-05
12:10884492 A G 0.161749 1.3071e-05
12:10885625 C A 0.058430 -3.3071e-05
12:10885863 C T 0.979876 -3.3218e-06
12:10895135 C T 0.656901 -1.1591e-04
12:10902579 A G 0.731703 4.8912e-05
12:10905137 A G 0.066840 1.6202e-05
12:10905253 C T 0.217378 -1.4323e-04
12:10909412 G A 0.238595 6.2503e-05
12:10913034 C A 0.228605 -1.0182e-05
12:10916325 A G 0.135604 -2.5343e-04
12:10921384 G A 0.020666 3.4671e-05
12:10925439 C T 1.258041 7.9761e-05
12:10928023 C A 0.074682 -2.1825e-05
12:10937355 G A 0.256372 8.4683e-05
12:10939938 C T 0.039527 5.8032e-05
12:10945215 T G 0.097071 -2.1331e-05
12:10947853 T C 1.453273 1.7057e-05
12:10954258 T C 0.254311 -6.7844e-06
12:10957712 G A 0.050202 4.2096e-05
12:10958896 G T 0.044139 -2.2892e-05
12:10960692 C A 0.068813 -1.4339e-04
12:10962115 G A 1.196034 1.2851e-05
12:10966136 T C 0.046057 -8.8342e-05
12:10975130 C T 0.170571 8.6177e-05
12:10977654 C T 1.177617 1.4987e-05
12:10980480 C A 0.035025 7.9583e-05
12:10989065 T C 0.235483 6.0137e-07
12:10999708 C T 1.644457 1.6185e-05
12:10999780 T C 1.131453 1.3242e-05
12:11000611 A G 1.764715 9.5077e-06
12:11003178 A G 0.056174 -1.6059e-05
12:11009603 A C 0.293689 -4.9709e-05
12:11035274 T G 1.138327 4.1543e-06
12:11036278 T C 0.067466 -1.0248e-04
12:11079986 T C 1.127925 -2.8605e-06
12:11082411 G A 0.065081 8.7155e-06
12:11083356 G A 0.551032 1.4458e-05
12:11088634 G T 0.069462 -2.6629e-05
12:11089355 G A 0.514500 1.4754e-05
12:11091206 A G 0.037612 -6.0558e-05
12:11091551 C T 0.031344 1.6441e-05
12:11093081 C T 0.037070 -8.4976e-05
12:11102861 T G 0.031669 -1.2650e-06
12:11111375 C A 0.056570 3.6351e-05
12:11115248 C A 0.054016 -6.4405e-05
12:11119119 C T 1.636904 2.4678e-05
12:11135721 G T 0.022204 7.5715e-05
12:11138683 T C 1.183612 -4.1167e-06
12:11138852 T C 0.606154 -4.8962e-05
12:11138935 C T 0.313705 -1.9326e-05
12:11146864 A G 0.047015 4.2779e-05
12:11149459 T C 0.040903 -2.6979e-05
12:11169054 A G 0.027595 4.9177e-05
12:11174845 G T 0.032367 2.3449e-05
12:11181501 T G 0.073059 -2.0964e-05
12:11182792 C T 0.031555 2.2959e-05
12:11184140 A G 1.592437 1.3073e-05
12:11185604 A C 0.043824 -4.6489e-05
12:11188140 G A 1.030104 6.0233e-05
12:11194384 A G 0.533433 -8.3726e-05
12:11198566 G T 0.037813 -5.8677e-05
12:11214145 T C 0.481991 2.7589e-05
12:11216751 G A 0.639842 -4.0949e-05
12:11217237 A G 1.667687 3.9024e-05
12:11225574 T G 0.033360 -6.4053e-06
12:11279857 A G 0.076791 -7.3575e-05
12:11283936 G A 0.033022 8.2988e-05
12:11292304 C T 0.021117 -4.7524e-05
12:11294862 C T 0.022814 -1.8945e-05
12:11304132 G A 0.606582 -5.0834e-05
12:11307312 C T 1.065285 1.0417e-04
12:11315434 A C 0.059780 -2.2549e-05
12:11315439 C T 0.031205 1.6260e-05
12:11318954 T C 0.551596 5.8931e-05
12:11325804 A G 1.167925 7.0713e-06
12:11328198 G T 0.037816 -5.7689e-05
12:11332558 G A 0.057599 3.3329e-05
12:11335730 A G 0.202817 -5.5278e-05
12:11339020 A T 1.166601 2.6951e-06
12:11346562 C T 1.670670 5.6972e-05
12:11349415 G C 0.501767 2.6309e-05
12:11349503 A G 0.073831 6.8933e-05
12:11353322 C T 0.679696 1.5131e-05
12:11354121 C T 0.608400 -1.8317e-05
12:11370046 A G 0.035298 3.3222e-06
12:11378557 T C 0.085201 -6.2241e-05
12:11382163 T C 0.277398 8.5053e-06
12:11383264 T C 0.086532 5.0928e-05
12:11385271 G A 1.923222 1.5540e-05
12:11393828 A G 0.046836 6.4380e-05
12:11401259 C T 0.292926 1.1144e-05
12:11405633 A G 0.775933 -5.2000e-05
12:11417912 T C 0.088950 1.8234e-05
12:11425424 T C 0.031338 5.7255e-06
12:11428152 G A 1.920930 2.5887e-05
12:11436008 A C 0.554219 7.3044e-05
12:11437633 G A 1.650059 6.7039e-06
12:11460094 C T 0.037547 -1.7146e-04
12:11461154 G C 0.037832 -1.1853e-04
12:11462275 G A 1.711459 3.8557e-06
12:11463508 A G 0.597472 -2.1142e-05
12:11463923 A C 0.024402 -1.0038e-05
12:11464705 C G 0.047713 -8.4492e-06
12:11477887 T C 0.094208 3.3914e-05
12:11480428 G A 0.063893 2.0742e-05
12:11482208 A G 0.035655 -7.2515e-05
12:11482970 T C 0.033016 1.8205e-05
12:11483985 A G 0.066142 1.5315e-06
12:11492818 T G 1.085883 -5.8497e-07
12:11496719 T C 0.046090 -1.2191e-05
12:11502532 C A 0.022035 4.1265e-05
12:11503269 T C 0.263490 -1.0271e-05
12:11504091 A C 0.096129 -3.6356e-05
12:11547532 G A 0.054681 1.1567e-04
12:11550899 T C 0.033249 1.5925e-04
12:11553039 T C 0.056096 1.1608e-04
12:11577150 T C 0.038702 1.0368e-05
12:11581608 A G 0.073789 -1.7462e-06
12:11582782 T C 0.236463 -2.8048e-05
12:11583159 G A 0.063464 -6.3268e-06
12:11586582 A C 0.850705 -1.2173e-05
12:11586758 C T 0.048083 3.1217e-05
12:11589460 A G 0.163651 -1.4766e-05
12:11592851 A G 0.022665 3.3904e-05
12:11593007 A G 0.034937 -1.1493e-05
12:11600364 A G 1.219802 -2.0568e-05
12:11604401 A G 1.878067 -1.0548e-04
12:11606653 T G 0.148818 -3.2920e-05
12:11609177 A G 0.029627 1.1621e-04
12:11609904 A C 0.099722 5.6179e-06
12:11614499 T C 1.569964 -6.4673e-05
12:11614777 A C 1.877424 -1.3153e-04
12:11621349 G A 0.151119 2.6655e-04
12:11633790 C T 0.122595 7.6412e-05
12:11634456 A G 0.136507 5.1960e-05
12:11638238 T C 1.866674 -9.3749e-06
12:11648418 T C 0.475967 6.6516e-06
12:11654041 T C 0.024934 -2.3028e-04
12:11656621 C T 1.872082 -4.5650e-05
12:11658023 A C 0.369298 2.5037e-05
12:11658736 C T 0.102076 6.2378e-05
12:11659529 G A 0.317087 -3.8612e-05
12:11660165 C T 0.082303 -7.5486e-06
12:11671395 A G 0.288155 6.0933e-05
12:11673054 T C 0.032036 4.0230e-05
12:11676354 A G 1.360889 -3.7441e-06
12:11680270 C T 0.226648 -1.1692e-05
12:11682128 C T 0.096243 3.1049e-05
12:11687997 T C 1.741888 -1.2760e-04
12:11688064 G A 0.152171 -3.1667e-05
12:11697835 T G 1.803038 -1.4228e-05
12:11701602 C T 0.112430 1.6622e-05
12:11702086 A C 0.094880 -4.2162e-05
12:11708953 C A 1.100157 1.6419e-04
12:11714854 C T 0.056866 -1.9419e-05
12:11725910 A G 0.121661 1.6636e-05
12:11727655 G T 0.032785 -2.2306e-05
12:11730137 A C 1.812649 -3.2823e-06
12:11740837 A G 0.072309 -3.0135e-05
12:11744993 T C 0.120151 5.6985e-05
12:11748120 T G 1.463250 -3.2778e-06
12:11750137 T C 0.325030 -2.2402e-04
12:11753188 A G 0.243181 2.1553e-05
12:11754985 A G 0.508437 -2.0935e-05
12:11757743 A G 0.694708 -1.0485e-04
12:11762344 A G 0.080741 -1.2107e-04
12:11769991 C T 0.322164 -2.9161e-05
12:11774771 T C 0.301741 -2.7327e-05
12:11776504 A G 0.150194 4.9619e-05
12:11784396 C T 0.152995 4.5305e-05
12:11784641 A G 0.170363 4.7636e-05
12:11786153 A T 0.033181 4.4386e-05
12:11789527 A G 0.810455 7.1812e-05
12:11791979 C T 0.045979 -1.2347e-04
12:11793197 A G 0.046022 -5.7815e-05
12:11793675 T C 0.160425 2.7519e-05
12:11795363 T G 0.054925 1.2225e-04
12:11801209 A C 0.204800 4.2918e-05
12:11808534 T C 0.752735 -2.2395e-04
12:11810134 G A 0.022646 -3.8100e-05
12:11816511 C A 0.024171 -5.6921e-05
12:11816585 G T 0.063601 -1.8882e-05
12:11818827 G A 1.805966 -4.7377e-06
12:11825572 G T 0.050708 -1.8219e-04
12:11829990 T C 0.058943 1.4811e-05
12:11832914 C T 0.083630 2.7696e-05
12:11836602 G A 0.172655 1.8576e-05
12:11840504 G C 0.766653 -4.2834e-04
12:11841327 G A 0.159194 4.5668e-05
12:11841685 T C 0.022558 6.3044e-05
12:11844650 A G 0.042016 3.4772e-05
12:11846864 T C 0.024204 4.7620e-05
12:11848818 G A 1.149963 1.4473e-04
12:11850388 A C 0.073896 2.8799e-05
12:11851360 G T 1.900190 -5.4678e-05
12:11855624 C A 1.245944 2.3030e-05
12:11855773 A G 1.278031 8.2042e-06
12:11859839 A G 0.060465 4.5141e-05
12:11870464 G A 0.033292 -4.3244e-05
12:11871052 T C 0.047745 -1.4417e-04
12:11877232 C T 0.802223 -1.4815e-05
12:11877958 A G 0.075675 1.1456e-04
12:11882607 T C 0.082393 -1.2143e-05
12:11885454 A G 0.029439 1.7474e-05
12:11888140 A G 0.123748 -5.6527e-05
12:11897897 C T 0.064909 6.8089e-05
12:11898545 T C 0.055350 -6.0694e-06
12:11904252 G A 0.021578 -1.1037e-05
12:11905187 C T 0.029734 2.7881e-05
12:11906034 G C 1.141106 1.9867e-05
12:11906819 C T 0.053977 -1.9096e-05
12:11908138 C G 0.282935 -3.7596e-05
12:11908713 G A 0.056937 -3.3152e-05
12:11908980 G A 0.761574 -5.4586e-06
12:11924187 A G 0.060046 -7.9148e-05
12:11926549 T C 0.088924 9.1522e-05
12:11928097 C T 1.211393 1.0515e-06
12:11929153 A G 1.604099 1.4320e-05
12:11930710 G A 0.187932 -1.7291e-05
12:11931586 A G 0.311573 1.1193e-05
12:11939472 C T 1.672841 1.5356e-05
12:11942433 C G 1.831714 -6.6880e-05
12:11942777 T C 1.763385 -1.4817e-05
12:11943333 T C 0.065162 2.2792e-06
12:11943494 G A 1.939330 -1.3916e-05
12:11944344 G A 0.041442 -7.4814e-06
12:11945952 C A 1.215275 -2.7322e-05
12:11947535 C T 0.094679 -1.1556e-05
12:11949670 C A 0.081929 -5.5413e-05
12:11955712 C G 0.184284 4.3041e-05
12:11960842 T C 0.501806 -7.2180e-05
12:11965477 G A 0.474299 1.4296e-04
12:11967710 A G 1.008682 1.1584e-05
12:11970248 A G 0.069686 -8.5055e-06
12:11973791 G C 0.050481 1.9493e-05
12:11973980 G A 0.106678 -9.7660e-05
12:11975818 G A 0.181058 9.6349e-05
12:11980179 A G 0.074432 -1.2331e-04
12:11982256 G A 0.607069 8.8186e-04
12:11986289 A G 0.040423 1.3358e-04
12:11987759 C T 0.512352 -3.7477e-05
12:11990642 T C 0.049507 -1.6519e-04
12:11992168 A G 0.226716 -1.2170e-05
12:11993949 A G 0.266525 1.5534e-05
12:11996609 A G 0.023418 -4.1127e-05
12:12000019 A C 0.038540 7.5866e-06
12:12001252 C G 0.884101 8.1036e-06
12:12001582 A G 0.026703 -7.6720e-05
12:12002586 T C 0.166316 9.3319e-05
12:12003064 T C 0.101501 6.8936e-05
12:12009741 G A 0.324215 -5.4742e-06
12:12010544 T G 0.398562 5.4535e-05
12:12011520 A G 1.052325 -1.1870e-04
12:12014808 C T 0.134400 1.8114e-04
12:12019372 C T 0.127162 -3.3661e-05
12:12023773 A C 1.300170 -5.5781e-05
12:12023844 A G 0.115912 1.4009e-04
12:12025940 T C 0.022603 1.2868e-05
12:12028157 T G 1.055632 -9.4421e-05
12:12028661 T C 0.021393 5.8377e-05
12:12031894 C G 0.767802 5.1148e-05
12:12033536 T C 0.103572 7.3572e-05
12:12034259 T G 0.063153 9.4143e-06
12:12035282 G C 0.241419 1.7850e-05
12:12036529 G A 1.110628 -9.0644e-05
12:12036763 C T 0.053643 -4.2752e-05
12:12037318 G C 0.223668 3.6565e-05
12:12039794 G A 0.169970 -3.8666e-06
12:12040381 A G 0.990620 -2.1740e-05
12:12042459 G T 0.608965 4.1013e-05
12:12046429 G A 0.601736 3.2648e-05
12:12047277 G A 0.170964 5.7965e-05
12:12047429 C T 0.857645 6.5538e-05
12:12047474 C T 0.188007 4.1440e-05
12:12054833 G A 0.618478 -2.6311e-07
12:12058009 T G 0.097606 -8.3253e-05
12:12059549 G C 0.073549 -7.4167e-07
12:12062539 T C 1.122732 -2.9718e-05
12:12068495 T C 0.045824 1.3247e-07
12:12076022 T C 0.022892 9.5747e-05
12:12081442 A C 1.119187 -3.4024e-05
12:12082620 T C 0.047719 2.3500e-05
12:12082699 G T 0.095260 2.8733e-06
12:12084598 C A 0.122229 -5.0650e-05
12:12084660 G A 0.035697 6.7534e-05
12:12094208 T C 0.051559 -1.1125e-04
12:12094475 G A 1.472435 2.6080e-05
12:12094718 T C 0.972564 -2.2080e-05
12:12098263 G A 1.596832 2.2245e-06
12:12101174 C G 0.301952 -1.6770e-05
12:12102961 T C 0.035278 2.4907e-05
12:12103914 C T 0.625099 -7.5888e-06
12:12109867 T C 0.274707 2.7963e-05
12:12112433 A G 0.119255 -8.3394e-05
12:12114780 A G 0.558772 -1.0466e-05
12:12116440 A G 0.224165 -1.4436e-05
12:12118184 A G 0.089287 -1.7354e-04
12:12119465 A G 0.049615 2.8354e-05
12:12120029 G A 0.028699 4.3649e-05
12:12123149 A G 1.037268 -3.7663e-05
12:12129214 T C 0.096707 -6.8869e-05
12:12129961 C T 0.216287 2.1122e-05
12:12134504 G A 0.110979 -9.0323e-05
12:12136291 A G 0.123653 8.3839e-06
12:12136450 G A 1.035950 1.9669e-05
12:12136751 T C 0.051026 2.8145e-05
12:12146475 A G 0.168555 -1.9306e-06
12:12148314 G A 0.029981 1.7169e-05
12:12156158 A C 1.008559 1.2569e-05
12:12157880 C T 1.403398 -2.1963e-05
12:12158579 A G 0.109849 -9.9458e-05
12:12160730 T A 1.174573 2.1113e-05
12:12161496 A G 0.042607 6.0087e-05
12:12167398 A G 1.173735 2.7488e-05
12:12169720 T C 0.078804 -2.5403e-04
12:12174778 G T 0.050968 1.1953e-05
12:12175779 G A 0.340450 9.1158e-06
12:12179827 T C 0.222844 -2.2111e-05
12:12186453 T C 1.394132 2.3281e-05
12:12191926 G C 0.225330 7.9016e-05
12:12197023 C G 0.071374 1.0251e-05
12:12200594 G A 0.351450 -1.1046e-06
12:12201505 G A 0.037284 4.2243e-05
12:12204292 G A 0.098434 -9.9029e-06
12:12204745 G A 0.612061 8.0717e-05
12:12208578 C T 1.649524 2.9596e-05
12:12208769 T C 1.822788 2.4398e-05
12:12209057 C T 1.361512 1.4276e-06
12:12209203 A G 0.173086 -1.4436e-05
12:12219272 C G 0.107318 3.3708e-05
12:12220638 C T 0.241286 2.8454e-05
12:12222042 T C 0.106513 2.2928e-05
12:12224718 A G 1.433071 4.8847e-05
12:12225613 G A 0.549506 -5.3250e-05
12:12229786 G C 0.248261 1.5927e-04
12:12229952 T C 1.076100 -4.7146e-05
12:12231269 A G 0.170412 3.7431e-04
12:12236353 T C 0.780616 2.7058e-05
12:12238317 C T 0.561278 1.1970e-05
12:12240851 A G 0.240536 -1.9694e-05
12:12243097 A G 0.346185 7.2455e-06
12:12243828 A C 0.037076 2.5255e-05
12:12247594 G A 0.472792 -1.8891e-05
12:12247793 T A 0.028365 -2.3577e-05
12:12247836 T C 0.049170 -4.8718e-05
12:12249054 G A 0.027988 -1.4039e-05
12:12251576 G T 0.127250 4.0042e-05
12:12252078 G T 0.557088 1.0236e-04
12:12266353 T C 0.104007 7.5220e-05
12:12267823 C T 0.127298 -1.6643e-05
12:12275297 G A 0.129437 3.0038e-05
12:12275828 T C 0.030614 -1.2273e-04
12:12280521 T C 0.033126 4.6896e-06
12:12289156 C T 0.324760 -1.3452e-05
12:12301898 T C 1.615437 3.5540e-06
12:12303899 A G 0.028689 -3.7377e-05
12:12306974 C T 0.163810 -9.2509e-06
12:12307828 A G 1.964151 8.0648e-06
12:12309096 C T 0.338084 4.6050e-05
12:12314808 A G 0.958675 -3.4955e-06
12:12315728 T C 0.045801 1.4080e-05
12:12321181 C A 0.215989 3.3672e-04
12:12323996 C T 0.084549 -4.5276e-05
12:12324058 A G 0.074159 -3.5825e-05
12:12324841 G A 0.131576 1.6784e-05
12:12326128 T C 0.116854 -5.4536e-05
12:12331760 T C 0.043503 -8.1947e-05
12:12338554 G A 0.088625 -1.8876e-05
12:12352490 G C 0.036453 -2.1092e-05
12:12354072 T C 0.064405 1.6066e-05
12:12364852 T C 0.062809 -7.4042e-06
12:12377516 T C 0.190347 5.8355e-05
12:12407708 G T 0.187231 6.9292e-05
12:12410062 C T 0.049111 9.0484e-06
12:12415697 C T 0.977870 -1.5767e-05
12:12425833 T G 0.110274 -2.1520e-05
12:12426161 G C 0.355634 -2.0421e-05
12:12434238 G A 1.653159 2.5762e-06
12:12434997 A C 0.605349 6.4794e-06
12:12437482 G T 0.937107 2.3316e-06
12:12439431 T C 1.077466 -1.4662e-07
12:12440038 C T 0.338545 -2.9062e-05
12:12440249 G A 0.025541 -4.3052e-06
12:12440378 T C 1.541281 -1.1203e-05
12:12442273 C T 0.155952 -5.3435e-05
12:12444014 T G 1.221480 -2.0605e-05
12:12447249 T C 1.222607 1.4594e-05
12:12450399 G T 0.052552 3.4716e-05
12:12457960 C A 0.311560 -2.3586e-05
12:12458379 A C 0.111138 -7.0447e-05
12:12460071 G A 1.674983 -2.3535e-05
12:12462144 T C 0.119483 -1.3546e-05
12:12467207 C T 0.106883 -3.5119e-05
12:12471802 G A 0.515980 8.2356e-06
12:12472918 C T 1.555358 9.9506e-06
12:12477016 T C 0.173820 -8.8063e-05
12:12477531 C T 1.944008 4.6960e-06
12:12480360 C T 0.285983 -1.0746e-04
12:12483713 G A 1.510768 5.3503e-05
12:12483764 T C 0.174222 -7.6756e-05
12:12487698 G A 0.252773 1.8070e-05
12:12495925 T C 0.048303 -2.1312e-05
12:12495959 T C 1.094166 3.5798e-04
12:12496635 G A 0.244694 -2.0968e-04
12:12502001 A G 0.892582 2.6568e-05
12:12508903 C A 0.064470 -3.3849e-05
12:12509865 T C 0.119479 -2.5923e-05
12:12511517 A G 0.116415 -1.2386e-05
12:12515184 T C 1.508723 1.5260e-04
12:12518657 G A 0.744017 3.9822e-05
12:12521332 G T 0.145338 2.3518e-05
12:12525610 A G 0.743469 3.2088e-05
12:12526576 G A 0.100644 -4.2778e-05
12:12549963 G A 0.735101 -7.1152e-06
12:12580009 C A 0.293410 3.2264e-06
12:12584109 T C 0.056814 3.6835e-05
12:12586842 A G 1.204898 -2.6676e-05
12:12592252 A G 0.039601 -7.3286e-05
12:12593275 T C 0.060313 1.2602e-04
12:12601760 T C 0.316276 -7.3631e-06
12:12606506 C T 0.029812 -2.9100e-05
12:12607102 G A 0.192655 -1.1931e-04
12:12608050 T C 0.594382 6.5261e-08
12:12613847 T C 0.191616 2.6856e-05
12:12616403 C T 0.586391 -1.4785e-06
12:12618690 A G 0.188734 -4.6820e-05
12:12619184 T G 0.053432 -4.2373e-05
12:12621567 G T 0.196735 -2.3074e-05
12:12630669 T C 0.064159 -3.9072e-05
12:12650954 T C 0.059108 7.2266e-05
12:12655795 C T 1.099294 -7.4784e-05
12:12658282 T C 0.188581 -3.3806e-05
12:12664650 A C 0.029871 -1.7408e-05
12:12679491 G A 0.182116 -3.1858e-05
12:12680166 A G 0.286963 -1.7608e-05
12:12687224 A G 0.062971 5.8044e-05
12:12690235 C T 0.047145 1.2450e-04
12:12690562 T G 0.132057 -1.2592e-05
12:12700958 G A 1.159733 -5.9009e-06
12:12701791 C G 0.063945 -1.9813e-06
12:12704027 C T 0.582720 -1.4023e-05
12:12707576 T C 0.257339 5.5837e-05
12:12710575 C T 0.039553 8.1422e-05
12:12716979 A G 0.161840 7.7118e-05
12:12717504 T C 0.093783 -1.4158e-05
12:12718142 C G 0.091170 2.6852e-05
12:12721143 T C 0.514007 1.7079e-05
12:12721149 G C 0.243860 -8.3740e-05
12:12721298 T C 0.964514 1.5075e-05
12:12728945 T G 0.116938 -7.3901e-05
12:12728951 C A 0.036005 2.8742e-05
12:12729316 A G 0.512754 -1.0109e-04
12:12730537 A G 0.166601 4.6106e-05
12:12733105 T C 0.038439 8.7387e-05
12:12734261 A G 0.066489 -9.8896e-05
12:12734920 A G 0.048719 -9.1290e-06
12:12735409 C T 0.067473 1.7222e-05
12:12736547 T C 0.031857 -1.0979e-05
12:12736912 C A 0.177689 -1.8564e-05
12:12739125 C T 0.426700 4.7283e-05
12:12739197 A C 0.382700 -2.0931e-05
12:12741405 T C 0.182694 6.4710e-05
12:12745334 A G 0.818504 -1.1889e-04
12:12745873 T C 0.221760 -1.5779e-04
12:12746903 G T 0.126175 -6.0814e-05
12:12757953 A G 0.064396 -3.8605e-06
12:12762259 A C 0.028563 -1.3797e-05
12:12772866 A C 1.193512 2.0091e-05
12:12786190 A G 0.772693 -5.3917e-05
12:12790089 T C 1.930560 -2.0047e-05
12:12796969 C T 0.028069 -3.6473e-05
12:12802521 A G 0.062714 5.0051e-05
12:12810328 G C 1.101517 3.7959e-05
12:12811209 T C 1.627871 1.9146e-05
12:12812881 G A 1.923319 -2.2412e-04
12:12813647 A C 0.969941 3.7029e-05
12:12815037 T C 0.049248 1.3533e-05
12:12815674 T C 0.037544 1.3358e-06
12:12815726 A G 0.063575 4.9133e-05
12:12816097 T C 1.309596 7.2281e-05
12:12817965 G T 0.476217 -5.0458e-06
12:12819636 A C 1.864091 -3.5176e-05
12:12828130 G A 0.277862 -3.6098e-06
12:12831568 T C 1.167715 9.2747e-06
12:12839118 C T 0.197004 -2.1793e-05
12:12847990 G A 0.189318 -1.0115e-05
12:12851339 G T 0.408475 -4.6715e-05
12:12857086 G T 0.041370 6.6611e-05
12:12863388 C T 0.469414 9.9659e-05
12:12868452 T C 0.238326 -1.1305e-06
12:12871099 G T 0.465139 -7.3238e-05
12:12879057 A G 1.193661 -1.8833e-05
12:12879254 G T 0.572930 -2.4420e-04
12:12879570 C T 1.047326 7.9216e-05
12:12884357 G A 0.698411 3.5980e-05
12:12885173 G C 0.181425 -4.5424e-05
12:12887402 T C 0.286295 -8.2504e-06
12:12890754 A G 0.032477 -3.0234e-05
12:12898699 C T 0.932346 1.8159e-05
12:12900504 G T 0.023697 -5.5866e-05
12:12900512 G A 0.718450 2.9929e-05
12:12901887 C A 0.139772 -8.0441e-05
12:12902011 G T 0.635044 -2.4683e-05
12:12903539 A T 1.345316 4.1515e-05
12:12904907 G A 0.086993 4.7741e-06
12:12905989 C T 0.051799 3.7824e-06
12:12909286 T C 0.050543 -1.4783e-04
12:12910099 G A 0.042987 -1.3363e-06
12:12910304 A G 0.214651 -3.0111e-05
12:12916202 T G 1.546997 -5.3020e-06
12:12916226 G T 0.046927 -1.1746e-05
12:12920279 A C 0.136951 1.6084e-05
12:12922323 C A 0.690151 1.0495e-05
12:12922690 C G 0.114221 1.0147e-05
12:12928295 A G 0.371058 2.6354e-05
12:12932281 C T 1.127915 -1.5260e-04
12:12939551 G T 1.061770 -3.1435e-05
12:12940830 C T 0.532897 -9.1059e-05
12:12941696 A G 1.695604 -6.9980e-05
12:12942126 T C 0.087681 -8.0741e-06
12:12942264 C A 0.103140 3.2438e-05
12:12943749 A T 0.035382 -5.9004e-05
12:12944138 A G 0.125886 -2.0981e-07
12:12949313 G C 0.030533 7.3464e-05
12:12949882 C T 1.273127 3.4841e-05
12:12950602 G T 0.187754 -1.9877e-06
12:12952593 G C 1.456927 2.0960e-05
12:12953664 C T 0.053896 -4.4919e-05
12:12960276 G A 1.582629 -1.2850e-05
12:12961064 T C 0.040082 -2.8459e-05
12:12966151 T C 0.435168 -6.1876e-05
12:12966967 G A 0.724838 -2.0017e-05
12:12967127 T C 0.542602 -6.9406e-05
12:12970100 T G 0.048832 1.2526e-04
12:12973420 G A 0.213863 -3.1099e-05
12:12974543 A G 0.093338 5.3773e-05
12:12981519 C A 0.104069 -1.4472e-05
12:12986051 T C 0.171340 -4.2479e-05
12:12986182 T C 0.138626 4.7958e-06
12:12988718 G C 0.041546 -4.1046e-05
12:12989427 C T 0.608377 2.4787e-04
12:12990743 G C 0.135250 -2.6096e-05
12:12991526 A C 0.262406 2.2991e-05
12:12998388 T C 0.110791 9.6756e-05
12:13007952 G A 0.209010 -6.3752e-05
12:13008488 T C 0.737432 5.7113e-05
12:13011576 A G 0.026063 2.0049e-05
12:13013826 G A 0.395832 -6.2030e-05
12:13014573 A G 0.449465 -1.9450e-06
12:13026620 A T 0.323653 -1.4035e-05
12:13030845 G A 0.380740 9.5063e-05
12:13032787 C T 1.284977 4.9689e-05
12:13033985 C T 1.190224 2.1016e-04
12:13034585 C T 0.314721 -6.2077e-05
12:13034729 A G 0.110774 7.6499e-06
12:13036807 G A 1.277304 8.0576e-05
12:13038247 T C 0.039799 -2.6404e-05
12:13038295 G C 0.125663 -1.3577e-05
12:13044987 C T 1.177124 4.3186e-05
12:13046211 T C 0.304377 -5.2507e-05
12:13047277 C T 0.053276 -2.0745e-04
12:13050366 G A 0.593113 -2.1926e-05
12:13050484 T C 0.174196 5.0376e-05
12:13053909 G T 0.203976 8.8932e-06
12:13054317 G A 0.621578 3.1083e-05
12:13055428 A G 0.020640 -2.2456e-05
12:13058306 G C 0.021698 6.5591e-05
12:13061294 T C 0.533082 -5.6952e-06
12:13061453 T C 0.021010 1.7795e-05
12:13061727 G A 0.020796 1.4094e-05
12:13063003 G C 0.055269 -3.4013e-05
12:13072952 A G 0.810617 4.0352e-05
12:13078086 G A 0.414067 8.2578e-05
12:13078482 A G 0.053977 -2.8443e-05
12:13079836 G T 0.038310 -1.4432e-05
12:13079933 T C 0.302556 -3.4686e-05
12:13088147 A G 0.105052 -5.4519e-07
12:13089917 C G 0.093533 2.3369e-05
12:13090831 G A 1.073659 2.7116e-05
12:13091573 A G 0.236288 -2.5409e-06
12:13091656 A C 0.022639 7.2828e-07
12:13092583 A G 0.434347 -1.6283e-05
12:13093342 A G 0.631545 6.4061e-05
12:13094335 T C 1.007501 -2.3763e-06
12:13094854 G C 0.371908 1.7633e-04
12:13096761 T C 0.146964 7.4809e-05
12:13097327 C T 1.821766 -8.3641e-05
12:13098264 C T 1.174683 -6.3038e-04
12:13102576 A G 0.025314 -3.0017e-05
12:13103266 T G 0.152580 1.3908e-05
12:13104138 T C 0.056307 1.7967e-05
12:13109958 A G 1.244103 -2.0044e-05
12:13112000 A G 1.766598 -3.7438e-05
12:13113794 A G 0.051676 2.7678e-05
12:13116801 A G 0.040763 -2.8664e-05
12:13123769 G A 0.832772 -8.7796e-05
12:13125834 G A 0.172229 -1.4984e-04
12:13128058 C T 1.887379 1.1835e-06
12:13128263 G C 0.076041 -2.1327e-05
12:13140338 G T 0.050011 2.9618e-05
12:13141452 T C 1.752661 -3.0944e-05
12:13145457 A C 1.607871 -1.2031e-05
12:13147428 T C 0.072179 2.2619e-05
12:13154911 G A 1.302128 -8.1709e-06
12:13155166 T G 1.289696 -1.4725e-05
12:13158974 T C 0.026505 -8.2488e-06
12:13169260 C T 0.140551 4.4461e-06
12:13181472 C T 0.070456 -3.2429e-05
12:13183951 T C 1.162787 -1.3045e-05
12:13184050 T C 1.547253 -9.4925e-06
12:13189747 T C 0.140947 1.6534e-05
12:13191995 G C 1.526902 -3.0975e-05
12:13200105 A G 0.084422 2.0951e-05
12:13211471 A G 0.035687 9.3865e-05
12:13212226 A G 0.271426 3.6494e-05
12:13213682 G T 0.060666 1.1488e-06
12:13215613 A G 0.040121 7.9392e-05
12:13217724 G C 0.037683 -2.8122e-05
12:13222535 A G 0.058180 -3.8277e-05
12:13222679 A G 0.026365 -5.0622e-05
12:13227541 G C 0.312962 2.5655e-05
12:13229306 T C 0.963125 2.5194e-05
12:13235944 G A 0.340155 4.6884e-05
12:13240597 G A 0.799604 -9.4922e-05
12:13243647 G A 0.030565 1.7407e-04
12:13246547 A G 0.055184 9.2605e-06
12:13257838 A C 0.499502 -1.5435e-05
12:13257875 G A 0.197316 1.1522e-05
12:13267703 T C 0.032831 1.0817e-04
12:13269208 G A 0.213181 -3.2821e-06
12:13279148 G A 1.420043 -6.3624e-06
12:13285371 G T 0.058969 5.5188e-06
12:13285981 C A 1.465808 1.6093e-05
12:13302532 T C 0.060923 -3.0128e-05
12:13303095 A G 0.189513 -1.9548e-06
12:13306942 A G 0.064233 -1.4951e-05
12:13319380 C G 0.070488 1.3025e-05
12:13319685 A G 0.026089 1.3950e-06
12:13320841 T C 0.110703 -1.3766e-05
12:13322171 C A 0.137221 1.3735e-06
12:13322867 T C 1.090066 1.8435e-05
12:13331931 T C 0.115364 6.2318e-06
12:13335670 G A 1.200432 -9.2348e-05
12:13341032 C T 0.058878 -1.1164e-05
12:13341209 T C 0.949051 5.3294e-06
12:13344982 A G 0.241380 3.5891e-04
12:13347027 C T 0.037693 3.1269e-05
12:13347567 T C 0.286415 -1.8058e-04
12:13349036 G A 0.082254 -6.5631e-05
12:13352977 G A 0.191960 -1.5319e-05
12:13355925 T C 0.407413 -1.8404e-05
12:13362446 A G 0.481251 -4.6824e-05
12:13362818 C A 0.179435 5.9304e-06
12:13366504 A G 0.153112 1.6019e-05
12:13370961 C A 0.425596 8.1251e-06
12:13375068 A G 0.054766 -2.5695e-05
12:13380338 T G 1.575446 -5.2847e-05
12:13380419 C G 0.974362 -1.2495e-04
12:13382117 T C 0.155082 7.5808e-05
12:13385707 C T 0.434097 -1.1923e-06
12:13403073 C T 0.537325 -1.8639e-05
12:13403367 A G 0.132436 -5.8668e-06
12:13405140 A G 0.030757 -1.9397e-06
12:13405378 G A 0.454090 -1.9853e-05
12:13406688 G T 0.214515 -1.0009e-05
12:13410443 G A 0.102773 7.2984e-05
12:13418859 G A 0.117194 1.4138e-04
12:13423186 G A 1.556364 1.3519e-05
12:13435651 A G 0.886574 2.0050e-04
12:13437496 A G 0.033259 1.9819e-05
12:13448558 G A 0.549808 3.1779e-05
12:13450412 G T 0.025590 1.4106e-04
12:13450775 A G 0.048378 -2.3005e-05
12:13452949 A G 0.468618 -1.0286e-04
12:13454164 A G 0.134283 8.8231e-05
12:13466366 G A 0.189367 3.8435e-05
12:13468453 G A 0.328814 1.2875e-04
12:13470586 C T 0.767215 5.6348e-06
12:13474729 T C 0.038881 4.7280e-05
12:13479485 T C 1.639397 1.3547e-04
12:13481710 G C 0.159590 1.2612e-04
12:13481819 A G 0.762758 1.8150e-06
12:13490282 A G 0.444077 2.3892e-05
12:13501229 G T 0.888077 -5.3151e-05
12:13509806 T C 0.046099 2.8168e-04
12:13512761 C T 0.126617 -5.9228e-05
12:13515734 C T 0.043513 3.4032e-04
12:13521343 T C 0.054308 -5.9095e-05
12:13521600 C T 1.860433 3.3335e-05
12:13525943 T C 0.051163 -4.5840e-05
12:13526328 T G 0.713024 4.2895e-04
12:13530145 A G 0.075561 -5.2652e-05
12:13530528 G A 0.092829 -4.1397e-05
12:13533981 C T 0.239384 -3.3397e-06
12:13534777 T G 0.515513 -3.5780e-05
12:13541120 A G 0.028738 2.3367e-05
12:13541424 G C 0.285159 -1.5680e-05
12:13553794 T C 0.147954 -2.0595e-05
12:13554632 A G 1.705990 -2.4104e-05
12:13555544 A G 0.248199 5.4017e-05
12:13555908 G C 0.646875 2.2999e-06
12:13555947 A G 0.102170 -8.2461e-05
12:13556792 A G 1.889518 5.8598e-05
12:13557238 A C 0.043084 1.1661e-04
12:13559471 C T 0.029212 -6.5132e-05
12:13559819 T C 1.602817 1.1482e-05
12:13560255 A C 1.446706 2.1931e-05
12:13561793 G A 0.155608 -4.3958e-05
12:13570684 A G 0.074409 1.9361e-05
12:13571348 T C 0.030831 6.9182e-05
12:13571657 T C 0.042260 2.3779e-05
12:13574009 G A 0.869521 -3.1510e-06
12:13575292 G A 0.043824 -2.7161e-05
12:13576211 A G 0.590198 1.5769e-05
12:13583937 C G 0.342784 -1.4153e-05
12:13584000 A G 1.152401 -4.4572e-05
12:13588748 T C 0.079940 4.5377e-05
12:13590359 G A 0.196985 -8.1957e-05
12:13602110 C A 0.068898 1.3982e-05
12:13603607 A G 0.293348 7.8652e-06
12:13612160 G A 0.217086 3.4564e-05
12:13618558 C T 0.049384 3.3957e-06
12:13626132 T C 0.117175 -1.3851e-04
12:13627623 T G 0.095529 -8.7288e-06
12:13629381 T C 0.279459 6.8419e-07
12:13636176 A G 1.109278 -5.4960e-05
12:13636432 A G 0.122797 7.8132e-05
12:13643519 T C 1.067765 -8.6696e-05
12:13644060 A G 1.821185 1.2473e-05
12:13646062 C A 0.231818 -4.2146e-05
12:13655971 G C 0.451530 2.2978e-06
12:13657536 T C 0.035411 -2.9743e-05
12:13662749 C T 0.307090 -1.1640e-05
12:13663806 A C 0.956634 -6.3135e-06
12:13674937 T G 0.137484 9.3956e-06
12:13676099 C T 0.545621 1.6696e-05
12:13676937 G A 0.054026 -5.1434e-06
12:13682508 C T 0.708966 1.4477e-05
12:13688908 G A 0.216359 1.0612e-04
12:13695122 C A 0.201970 -1.0610e-04
12:13700649 G A 0.602473 -2.6147e-05
12:13703465 C T 0.205531 -9.0456e-05
12:13705892 C T 1.453688 -3.0903e-05
12:13710267 C A 0.170788 -5.3761e-05
12:13711987 C T 0.073130 6.4791e-05
12:13715150 G T 0.042516 -1.7856e-04
12:13715308 C A 1.045369 1.7133e-05
12:13715975 G A 0.149921 3.2589e-05
12:13716638 A G 1.048897 -4.2894e-05
12:13721148 C A 1.127457 2.8660e-05
12:13732966 A G 0.120648 4.5928e-06
12:13738168 C T 0.099327 -2.3303e-05
12:13752832 G A 0.771668 6.7512e-05
12:13785674 T C 0.019837 8.3657e-05
12:13787846 C T 0.049374 -1.2275e-04
12:13788827 A G 0.699836 -6.9342e-05
12:13798059 T C 0.067158 7.7522e-05
12:13807004 C A 0.203194 -2.8211e-05
12:13820027 C T 0.792385 1.0941e-04
12:13827948 G A 0.249647 -2.5037e-06
12:13836059 C T 0.023610 -3.8782e-06
12:13842155 C T 1.616219 -4.7619e-06
12:13847424 T C 0.292092 2.2498e-04
12:13855449 T C 1.966578 -2.0986e-05
12:13856861 C T 1.114874 -4.6053e-05
12:13857554 T C 0.917366 -1.0489e-05
12:13858771 C T 0.201577 1.3813e-05
12:13859584 A G 0.118944 1.1808e-04
12:13861951 C T 1.081991 -1.6288e-05
12:13862534 A C 1.354660 2.0497e-05
12:13870464 G A 0.106461 2.7347e-05
12:13872044 T G 0.114676 5.6285e-05
12:13874474 T G 0.081134 -1.3297e-04
12:13893865 C T 0.487596 2.5351e-06
12:13894396 A G 0.489592 -1.1917e-04
12:13898156 T C 0.276911 1.0700e-04
12:13904807 G T 0.210010 5.7262e-05
12:13911665 C T 0.069154 2.1732e-05
12:13913209 T C 0.049514 2.7014e-05
12:13916300 A G 0.026755 -4.9415e-05
12:13918320 T C 0.340262 3.3820e-07
12:13927896 T C 1.582567 -5.1275e-05
12:13937320 C T 1.161535 -1.9112e-05
12:13940083 G A 0.506431 1.1408e-05
12:13945607 T C 0.038774 1.4344e-05
12:13953703 C T 0.569496 -2.3922e-05
12:13955016 A G 0.143550 -2.2152e-04
12:13957830 T C 0.031604 2.6143e-05
12:13964967 A G 0.629351 -1.3812e-05
12:13970704 A G 0.031266 -1.1731e-04
12:13975298 A G 0.681403 -1.1600e-05
12:13985992 A C 0.033717 5.0334e-05
12:13987986 T C 0.038998 2.1991e-05
12:13988493 G A 0.448521 -5.7230e-06
12:13994519 C T 0.538185 -1.6597e-05
12:13995233 A C 0.217530 1.2784e-06
12:14001448 T C 0.214476 3.0577e-05
12:14004308 G A 0.070001 1.5168e-05
12:14006305 C T 0.081579 -6.8736e-06
12:14009187 T G 0.085526 1.1047e-05
12:14010378 C T 0.038855 3.5767e-06
12:14011562 T C 0.186887 -2.4735e-06
12:14018167 T C 0.084081 -8.6006e-05
12:14019128 T C 0.069556 3.9235e-06
12:14019157 T C 0.234084 -9.7511e-06
12:14022546 A C 0.055360 1.8384e-05
12:14026448 A G 0.084993 -3.8798e-06
12:14029888 T G 0.085383 7.8888e-05
12:14033444 G T 0.026485 2.8775e-05
12:14045266 C T 0.173612 -6.5855e-05
12:14054916 T G 0.272851 4.3396e-05
12:14061569 T G 0.398669 -2.7282e-05
12:14061933 A G 0.021088 -1.1542e-04
12:14064461 T C 0.143920 -5.1492e-06
12:14068697 A G 0.416696 2.2930e-05
12:14072230 G T 0.041834 -5.5107e-05
12:14083859 G A 1.728499 -1.4232e-04
12:14086593 T G 0.102053 8.0907e-05
12:14086683 A G 0.197971 4.1642e-04
12:14091633 C A 1.759999 -2.1032e-04
12:14093403 T C 0.178990 -7.7675e-05
12:14094914 G T 1.212009 1.0157e-04
12:14096896 C T 0.025281 8.3817e-05
12:14105762 C T 0.110674 -7.9036e-06
12:14115355 C T 0.029166 3.9968e-05
12:14115482 T C 0.161869 -5.0264e-06
12:14120489 G A 0.698726 3.3398e-05
12:14127702 T C 0.047206 -7.4479e-05
12:14132811 G T 1.949298 9.1256e-05
12:14136141 C T 1.075230 -8.3422e-06
12:14141030 A C 0.033454 -6.6689e-05
12:14142036 C T 0.141067 -1.7428e-05
12:14142486 C A 0.578185 -2.2379e-05
12:14144656 A G 0.080008 -3.2645e-07
12:14153668 T C 0.122910 -2.6949e-05
12:14156876 A G 0.659796 -7.2854e-05
12:14161147 T G 0.085603 1.0677e-05
12:14179521 C T 0.154141 3.0967e-05
12:14181764 T C 0.041825 -3.4451e-05
12:14182283 T C 0.025265 -4.5205e-05
12:14197140 A G 0.034275 -1.7758e-05
12:14197508 C T 0.033146 -7.4261e-05
12:14200602 T G 0.302335 2.0576e-05
12:14205666 A G 0.345530 -1.1456e-04
12:14209479 T C 0.037054 5.7177e-05
12:14212129 T G 0.024619 -4.4790e-05
12:14217473 G T 0.074107 2.5313e-06
12:14225505 G C 0.319830 1.8843e-05
12:14226627 C T 0.301904 4.6859e-05
12:14230675 C T 0.251069 -6.8039e-05
12:14247984 C T 1.417667 -3.7501e-05
12:14264289 A G 0.891277 2.5744e-05
12:14264599 T C 0.783972 6.1169e-05
12:14264695 C T 0.827248 5.3590e-05
12:14265171 C T 0.223905 5.8306e-05
12:14265870 T C 0.088726 6.2087e-06
12:14266144 G T 1.126721 -9.3723e-06
12:14266345 T C 0.641640 9.8911e-06
12:14271203 C T 0.063042 -3.7266e-06
12:14277051 T C 0.030786 8.9704e-06
12:14277877 A G 0.392139 -2.6319e-05
12:14281615 A C 1.547971 -8.3280e-05
12:14289414 T C 0.415891 6.1623e-05
12:14290517 C T 0.045794 -1.5542e-05
12:14290964 C T 0.922319 -1.2704e-04
12:14294621 C T 0.022587 -6.7667e-05
12:14299083 C T 0.117652 -1.1661e-04
12:14300449 T C 0.115938 -1.1532e-04
12:14304708 C T 0.555205 -1.8315e-04
12:14312518 G A 0.262890 -1.7903e-05
12:14317347 C T 0.111199 1.2074e-04
12:14318556 A C 0.041760 -6.8460e-06
12:14325293 A G 1.675110 -4.5064e-05
12:14325980 C G 0.263734 -7.5347e-05
12:14326698 C T 0.191337 1.2964e-04
12:14341143 A G 0.020860 5.4961e-05
12:14342428 A G 0.295935 -8.1082e-05
12:14342473 C T 0.079615 1.2038e-05
12:14344879 T C 0.192087 -1.6114e-05
12:14344939 T C 0.372356 -1.4200e-04
12:14348635 T C 0.254123 -3.8122e-05
12:14356938 T C 1.887866 8.0721e-05
12:14358839 T C 0.109989 9.9635e-05
12:14361754 G A 0.068073 -4.7184e-05
12:14363655 A G 0.126458 1.6750e-04
12:14366764 T G 0.237910 -4.0179e-05
12:14367408 G T 0.100067 3.5033e-05
12:14367905 T G 0.059611 1.4900e-05
12:14369343 A T 0.028855 -9.3834e-05
12:14388518 T C 1.851646 3.0537e-05
12:14390700 T C 0.201386 1.8075e-05
12:14396892 G T 0.860348 1.1736e-04
12:14399714 T C 0.248741 -3.8178e-05
12:14403600 A G 0.065837 4.2751e-05
12:14407855 C T 0.020331 3.2636e-05
12:14408639 T C 0.391623 1.0227e-04
12:14408741 A G 0.831844 3.4050e-05
12:14410634 T C 0.400581 -1.3683e-04
12:14412901 A G 0.036310 -1.0249e-04
12:14413123 T C 0.113355 -6.4389e-05
12:14414886 C G 0.044512 -1.7317e-05
12:14416130 T C 0.277340 -2.1612e-05
12:14426383 T C 0.039676 1.0442e-04
12:14426816 C T 0.162856 -1.6305e-05
12:14428118 A G 0.754014 4.8954e-05
12:14430436 C T 0.217449 -8.5465e-06
12:14431168 A C 0.043915 -4.8657e-05
12:14433765 C G 0.687376 -1.0322e-04
12:14445548 C T 0.050033 -9.0629e-06
12:14451076 T C 0.572366 -4.5845e-05
12:14451770 C T 0.407991 -3.1047e-05
12:14461010 G A 0.139055 1.3704e-04
12:14466020 C A 1.706685 -3.0901e-05
12:14466871 A G 0.684523 2.7042e-05
12:14477187 C T 0.558604 -3.0265e-05
12:14483680 C A 0.080563 6.3872e-05
12:14487349 T C 0.025268 4.4944e-05
12:14492516 G A 0.864552 -2.9453e-05
12:14548314 C A 1.058586 1.1187e-05
12:14557680 T C 0.836706 3.2437e-05
12:14560191 G A 0.163161 -2.5363e-05
12:14561102 T C 0.074350 7.8114e-05
12:14562724 C A 0.060569 4.5810e-05
12:14563307 T C 0.106918 -5.8352e-05
12:14577892 T A 0.839196 3.5799e-05
12:14580590 A G 0.032467 7.1331e-06
12:14583110 A G 0.191668 -6.8026e-05
12:14585941 G A 0.051195 -2.5337e-05
12:14587301 G A 0.919401 -3.4156e-05
12:14601250 C T 0.040724 -1.0876e-05
12:14631753 C G 0.067002 -7.9752e-05
12:14642072 T C 0.059943 3.4197e-05
12:14653867 T C 0.756757 6.4433e-05
12:14656072 C G 0.047317 -7.6038e-05
12:14656768 C G 0.998010 1.0531e-05
12:14660184 C T 0.282231 3.4480e-05
12:14660494 C A 1.750665 4.7187e-05
12:14663757 C T 1.226164 7.8802e-05
12:14664250 G A 0.134442 -2.2775e-05
12:14674637 C T 0.026573 -1.5657e-05
12:14677643 G A 0.398663 9.7470e-05
12:14680320 C A 0.736922 -6.3291e-05
12:14685519 C G 0.179854 -1.2814e-05
12:14688644 T C 1.962593 -1.7664e-05
12:14693353 A G 0.621821 1.7546e-05
12:14700841 T C 0.030929 4.4143e-05
12:14711123 T C 0.100479 1.3310e-05
12:14715793 T C 0.602798 3.1751e-05
12:14717253 T C 0.045161 -7.5033e-05
12:14723788 A G 0.026518 -1.4165e-05
12:14735003 T C 0.061195 -9.7035e-05
12:14737497 C T 0.153907 1.5938e-05
12:14741557 G A 0.067116 8.0821e-06
12:14744468 A G 1.961677 -2.6609e-05
12:14765555 T C 0.035453 -4.0907e-05
12:14770417 A G 0.083796 1.6193e-05
12:14770729 A C 0.152982 1.0938e-05
12:14775214 C T 0.831928 2.8126e-05
12:14797088 G C 0.044814 -5.4316e-06
12:14798664 C T 0.249949 -8.6051e-06
12:14802050 G A 0.026268 3.8771e-05
12:14812266 C T 1.144543 1.9854e-05
12:14824846 T C 1.703634 -1.2175e-05
12:14829702 T G 0.077603 -1.0332e-04
12:14836878 G A 0.075681 -2.1879e-05
12:14841126 T C 0.181834 5.0623e-06
12:14841358 G T 0.235035 3.5447e-05
12:14841524 C T 0.310580 1.5837e-05
12:14849828 C T 0.037002 -5.9584e-05
12:14866749 G T 0.503705 -4.1868e-05
12:14891740 T C 0.054681 9.5453e-05
12:14891897 C T 0.359642 -1.2375e-06
12:14894148 A C 0.512939 -4.3542e-05
12:14895023 T C 0.024626 6.4574e-05
12:14896899 T C 0.052562 -7.2958e-05
12:14902160 A G 0.043584 -8.8319e-05
12:14902622 A G 0.083896 -3.4539e-06
12:14915907 T C 0.041656 -8.5421e-05
12:14923347 A C 0.075470 -3.8214e-05
12:14924365 C T 0.166783 5.0224e-05
12:14925996 C T 0.142738 2.5696e-05
12:14928493 A G 0.053425 8.7415e-05
12:14929721 T C 0.094237 1.8850e-05
12:14930055 T G 1.176510 3.1658e-05
12:14930869 T C 0.037102 8.1957e-05
12:14934971 A G 0.114166 1.0140e-05
12:14935047 G A 0.067265 5.1148e-05
12:14950247 T C 0.038177 7.0191e-06
12:14951341 G A 0.422389 1.6161e-05
12:14955413 G C 0.499648 -1.0259e-05
12:14955702 A T 1.132813 4.2818e-05
12:14958488 A G 0.406758 -1.7644e-05
12:14959470 G A 0.052240 -2.6935e-05
12:14966643 T C 0.176572 -1.6333e-05
12:14976178 A T 0.282582 4.0598e-05
12:14980005 A G 0.215008 -3.8679e-05
12:14982352 C G 0.205489 1.2346e-04
12:14985204 T C 0.400269 -5.1812e-05
12:14993439 T C 0.795501 3.8864e-05
12:15000276 T G 0.084756 4.9557e-05
12:15000451 A G 0.218192 -6.0504e-06
12:15004591 C T 0.038787 2.4355e-05
12:15027480 G A 0.226054 -6.9493e-06
12:15035081 C T 0.789902 4.3895e-05
12:15039295 A G 0.101722 -3.3612e-05
12:15041228 T C 0.077625 -8.9885e-06
12:15044239 G A 0.039316 -3.3435e-05
12:15054743 T G 0.040598 -8.8567e-06
12:15057079 T C 0.047060 3.9932e-04
12:15057859 T C 0.400256 1.8148e-05
12:15062382 T C 0.034110 -2.1839e-06
12:15064688 T C 0.055285 -3.4147e-05
12:15064883 A G 0.371671 2.2240e-07
12:15070314 G A 0.039501 1.7945e-05
12:15070810 G A 0.050919 -9.5303e-06
12:15071941 G A 0.023908 8.8669e-05
12:15081218 A G 1.224327 -2.1715e-05
12:15084767 A G 0.081543 -9.8414e-06
12:15090599 T C 0.023230 -1.8099e-05
12:15090695 T A 0.040614 2.3953e-05
12:15091701 T C 0.034032 -5.8989e-05
12:15101435 C T 0.093374 -1.0170e-05
12:15101759 C T 0.084367 4.0353e-05
12:15102521 A G 1.076476 -3.2509e-05
12:15104605 G T 0.057966 -5.8587e-05
12:15104675 A G 0.482118 3.3383e-05
12:15105984 C T 0.543401 2.5002e-05
12:15107849 A G 0.034739 2.0413e-07
12:15108696 T C 0.051818 -1.5008e-05
12:15112447 A C 0.051517 6.2421e-05
12:15113971 G T 0.235139 -3.3208e-05
12:15116840 G A 0.362813 5.6477e-05
12:15126938 C A 1.970684 -2.1098e-05
12:15130644 T C 0.051533 -7.8363e-05
12:15135956 C A 0.022503 2.7739e-05
12:15137857 C G 0.029072 -1.5728e-05
12:15138159 A G 0.912657 1.0384e-05
12:15138775 T C 0.085795 -1.0566e-05
12:15140219 G A 0.222824 7.2473e-06
12:15163084 G A 0.092588 -6.8005e-05
12:15163601 T C 0.160564 -2.3121e-06
12:15169444 A G 0.256775 2.3667e-05
12:15176831 C T 1.661380 2.4914e-05
12:15190441 T G 0.758201 3.2821e-05
12:15192814 G A 0.312842 -3.1992e-05
12:15201824 C A 0.809627 8.6825e-06
12:15203238 G A 0.046612 1.1980e-04
12:15205163 C T 0.091115 1.5990e-05
12:15205467 T G 1.720369 4.6252e-05
12:15218445 A G 1.159191 -1.9449e-05
12:15230290 C T 0.498074 2.1029e-05
12:15238321 T C 0.892377 4.2718e-05
12:15239535 A G 0.857138 -4.0808e-05
12:15241484 A G 0.291228 -2.4397e-04
12:15243647 A G 0.060173 -4.3869e-06
12:15245164 T G 0.904685 -3.8384e-05
12:15250843 T C 0.032866 -4.7628e-05
12:15259723 A G 0.478242 7.7950e-06
12:15261881 G A 0.041435 2.2401e-05
12:15270194 T C 1.333274 -1.8441e-05
12:15275119 T C 0.074539 1.2352e-04
12:15277357 C A 0.257609 2.5789e-05
12:15292753 T G 0.873545 -3.8651e-05
12:15302829 C T 0.052880 6.4805e-05
12:15303708 G A 0.945033 -4.3299e-06
12:15305161 C T 0.373489 -4.9155e-05
12:15310339 T C 0.309898 4.0429e-05
12:15311829 C A 1.522699 2.2257e-05
12:15317413 G A 0.122800 3.6225e-05
12:15318866 C T 0.071653 1.2352e-04
12:15319537 G A 1.279151 -2.1059e-05
12:15320159 A G 0.044347 1.6229e-06
12:15321802 C T 0.428748 4.6820e-05
12:15341028 C T 0.300122 3.5986e-06
12:15344407 C T 0.242256 -7.3948e-05
12:15351588 A G 0.164050 -3.6225e-04
12:15351989 T C 0.035853 -4.0983e-05
12:15356376 G A 0.036959 4.8708e-05
12:15364914 C T 0.039465 -3.5227e-05
12:15367871 A C 0.049608 1.8771e-05
12:15371606 G A 0.646005 1.5612e-05
12:15387778 T C 0.046194 9.8694e-06
12:15395793 T C 0.363670 -4.0506e-06
12:15398104 T C 0.031532 4.2120e-06
12:15422233 C T 0.063360 -1.1070e-05
12:15422326 A G 0.023649 -1.2827e-04
12:15430153 G A 0.061935 1.9320e-05
12:15437997 A G 0.388458 -3.5646e-06
12:15456529 T C 0.051069 2.9980e-05
12:15471757 A G 0.037566 3.2677e-05
12:15498725 T C 0.037712 4.4141e-05
12:15500146 G A 0.137208 3.1301e-05
12:15503107 C T 0.039390 -2.9481e-05
12:15506641 C T 0.565494 4.6118e-05
12:15508031 A G 0.234428 -1.3728e-04
12:15509853 A G 0.031033 -1.3554e-05
12:15515239 G A 0.533868 5.1212e-05
12:15520729 T G 0.560808 1.4710e-04
12:15523603 G A 0.028163 -9.4065e-06
12:15528049 G A 0.076324 1.0177e-04
12:15547710 A G 0.410438 2.8764e-05
12:15552594 A G 0.143848 1.7512e-05
12:15567923 A G 0.426716 -3.9781e-05
12:15568254 A G 0.076158 -3.1390e-05
12:15570450 A G 0.182590 8.3971e-06
12:15574860 G A 0.023428 6.9110e-05
12:15577635 T G 1.068550 -5.1651e-06
12:15582344 A G 0.202629 2.7824e-05
12:15583214 T G 0.267070 4.9873e-05
12:15609844 T C 0.683903 -4.7317e-06
12:15623603 G A 0.520301 -5.7908e-06
12:15625273 G T 0.045509 -1.5471e-04
12:15625399 C T 0.062208 -1.0023e-04
12:15626920 T C 0.057995 3.2885e-05
12:15630762 G A 0.064149 5.3367e-05
12:15638143 A C 0.079485 5.6142e-05
12:15641002 T C 1.236450 1.7482e-05
12:15656846 G C 0.066096 -2.8382e-05
12:15661441 G A 1.329535 1.3376e-05
12:15663238 T C 0.030543 -4.1019e-05
12:15663968 A G 1.412318 4.2364e-05
12:15668152 A G 0.756312 -3.0749e-06
12:15668642 A G 0.045307 1.1721e-05
12:15679208 A G 0.781178 2.4072e-05
12:15681099 G A 0.078164 3.1841e-05
12:15689109 T C 0.023924 1.8316e-04
12:15689418 G A 1.544868 2.8315e-05
12:15693895 G A 0.129960 3.9799e-05
12:15699498 A C 0.066067 -7.5469e-06
12:15700364 C T 0.086473 -1.8638e-05
12:15703938 T C 0.568932 -2.8630e-05
12:15723681 C A 0.054142 -1.3309e-04
12:15723745 A C 0.067278 -6.3275e-05
12:15731744 T C 1.439309 -1.0178e-04
12:15735442 A G 0.381382 1.4480e-05
12:15738030 C A 0.102387 2.9698e-05
12:15738735 A G 0.094130 -2.5290e-05
12:15745091 G A 0.086214 6.6288e-06
12:15756489 G T 0.290628 1.7133e-05
12:15759588 C T 0.077281 1.5978e-05
12:15764436 A G 0.303595 -4.7589e-05
12:15771079 A G 1.947545 2.1357e-05
12:15775786 A C 0.338409 -1.2158e-05
12:15799990 C T 0.079985 -7.6172e-06
12:15801554 T C 0.118908 9.8071e-05
12:15808421 G T 0.221156 -6.1152e-05
12:15812177 G A 0.367689 -2.0253e-06
12:15816183 T G 1.947610 2.8282e-05
12:15826413 C T 0.043840 -1.1771e-04
12:15834192 C T 0.027206 4.9541e-05
12:15836518 T C 0.052883 2.1260e-05
12:15838602 G A 0.081027 -7.2563e-05
12:15849625 A C 0.121602 2.7100e-06
12:15856513 G T 0.367111 3.6402e-06
12:15861393 A C 0.061559 3.9742e-05
12:15864308 G A 0.024538 3.1008e-06
12:15875749 A G 0.023584 3.9075e-05
12:15899535 C T 1.410231 1.0799e-05
12:15915361 T C 0.023064 5.5657e-06
12:15930366 A G 0.496938 4.4523e-05
12:15930805 C T 0.072874 -5.4610e-06
12:15941484 G A 0.059676 3.9008e-05
12:15972355 C T 0.220711 2.6745e-05
12:15984819 G A 0.305370 -1.8277e-05
12:15986148 T G 0.107873 -9.1475e-05
12:15997805 A G 0.040861 -4.8162e-05
12:16004467 G A 0.091335 2.5397e-05
12:16007121 T C 0.101745 -9.0461e-05
12:16012689 G T 0.092403 -5.2779e-07
12:16016108 C T 1.524725 -3.1305e-05
12:16024672 C T 0.052318 5.3860e-05
12:16024769 T C 0.084409 1.1702e-05
12:16036261 G C 1.700599 1.4026e-05
12:16040464 C G 0.065337 7.1546e-07
12:16042988 T C 0.023178 7.0799e-06
12:16049958 G A 0.298444 -1.6628e-05
12:16060925 A G 0.055632 9.5144e-05
12:16061804 C G 0.052098 3.8860e-06
12:16072620 C A 0.423597 -1.3485e-04
12:16096497 G T 0.448498 3.7918e-05
12:16104291 G T 0.085165 3.0891e-05
12:16105710 T C 0.068547 -7.6989e-05
12:16105834 A G 0.050747 -3.1468e-05
12:16106230 A G 0.075529 -4.0137e-05
12:16109673 G T 0.709999 -2.4203e-05
12:16128785 G C 0.539240 5.3039e-05
12:16129119 T C 1.196037 1.8180e-05
12:16130165 A G 0.626641 -9.7599e-06
12:16131292 T C 0.281186 -7.3732e-06
12:16138787 C G 1.177267 -1.2289e-05
12:16138806 C T 0.418939 3.0282e-05
12:16141549 T C 0.265999 -6.3241e-06
12:16143569 C T 0.060098 8.4135e-06
12:16148805 G C 1.956932 -1.3457e-04
12:16150512 A G 0.158678 7.7347e-08
12:16153532 T C 0.067765 -7.2333e-06
12:16155283 A G 0.544384 1.5839e-06
12:16163105 A G 0.038326 1.2111e-04
12:16169287 C T 0.067048 -3.4871e-05
12:16170574 C T 0.057924 4.7483e-05
12:16174267 G A 1.472468 2.9515e-05
12:16180922 G A 0.066158 4.2929e-05
12:16184839 T G 0.037268 5.1113e-05
12:16187967 A G 0.416985 -1.0170e-04
12:16202190 C G 0.120372 4.1868e-05
12:16213713 A C 0.127347 -2.5475e-05
12:16214979 G A 0.040883 2.5132e-05
12:16218747 G T 1.481517 5.8911e-05
12:16222043 A C 0.099732 6.1231e-05
12:16223147 T C 1.500833 7.0849e-05
12:16227751 T C 0.065087 7.1548e-05
12:16231209 T G 0.037904 4.2268e-05
12:16235817 G A 0.021269 4.7239e-06
12:16241655 A G 0.267291 -3.2761e-05
12:16242177 A G 0.113387 -1.1148e-05
12:16246415 A G 0.047427 9.5014e-05
12:16250713 A G 1.761223 -5.8597e-05
12:16253170 C T 0.033629 -4.1132e-05
12:16253493 C T 1.116925 1.9560e-05
12:16260142 C T 0.056226 1.3392e-04
12:16261743 T C 0.945991 1.7567e-05
12:16262265 T G 0.150960 -4.0610e-05
12:16266652 C A 0.093507 5.8452e-05
12:16270410 T C 0.033853 -4.5489e-05
12:16272937 C A 1.030299 2.2481e-05
12:16273550 G A 0.618313 -1.7206e-05
12:16276559 C T 0.813616 -2.1884e-05
12:16277030 A G 1.395524 -1.6038e-05
12:16277174 G C 0.776043 1.6515e-06
12:16277422 C G 1.315997 -2.2051e-06
12:16278812 A G 0.083322 8.1769e-06
12:16285718 T C 1.754988 -1.0243e-05
12:16294049 T C 0.924293 3.2147e-05
12:16295453 G A 0.159600 -2.0985e-05
12:16295582 A G 0.437167 -1.2645e-05
12:16299842 A G 0.238839 -8.6029e-05
12:16300444 C T 0.132761 2.1928e-05
12:16301626 G A 0.473854 -2.4269e-05
12:16304213 T C 0.247962 1.8997e-05
12:16307468 G A 0.072458 -2.1341e-05
12:16307995 A G 0.092173 -1.4308e-05
12:16309061 G A 0.722170 -3.7663e-05
12:16309290 G A 1.127149 3.0859e-05
12:16310816 G A 0.782677 -6.1068e-05
12:16317511 T G 0.058956 1.1738e-04
12:16317914 A G 0.154027 2.6017e-05
12:16320013 G A 1.514108 -2.9958e-05
12:16320109 G T 0.024463 -4.9758e-05
12:16320547 C T 0.099560 3.9169e-05
12:16322428 A C 0.197874 -3.8954e-04
12:16323450 C A 0.368156 1.8159e-05
12:16325402 A G 0.086541 6.4902e-05
12:16325851 T C 0.074847 -6.1109e-05
12:16328667 A G 1.206410 -1.8865e-05
12:16329053 G A 0.970509 -3.8703e-06
12:16329764 C A 0.107752 -7.3688e-05
12:16330140 G A 0.030306 -6.4298e-05
12:16330884 T C 0.039627 3.5711e-05
12:16332781 T G 0.069495 -4.3967e-06
12:16337500 G A 0.046671 5.6038e-05
12:16337967 T C 0.234191 -3.9546e-06
12:16338513 T C 0.842704 2.1775e-05
12:16340300 T C 1.508324 4.3395e-05
12:16343700 T G 0.076399 8.1922e-05
12:16345657 T C 0.079940 1.0646e-04
12:16347308 A G 0.969847 3.3163e-05
12:16355504 T C 1.068631 6.3456e-05
12:16358948 G A 0.038673 1.4196e-05
12:16363176 C T 0.339889 2.5984e-05
12:16364884 G A 0.351775 4.9055e-05
12:16375114 T C 0.028942 1.0553e-04
12:16377514 C T 0.071708 -1.4721e-04
12:16384735 C A 0.222964 -2.6222e-05
12:16392018 C G 0.069488 -3.8248e-07
12:16394164 T G 1.928743 1.3852e-04
12:16395148 A G 0.162168 -1.8467e-05
12:16397677 A G 1.928808 1.3979e-04
12:16397734 A C 0.878690 3.9176e-05
12:16407309 A G 0.845755 7.2004e-05
12:16414097 C G 1.928139 1.1860e-04
12:16419405 G T 0.618040 1.4219e-04
12:16421539 T C 0.308441 2.6163e-05
12:16423998 G T 0.136403 -3.6580e-05
12:16425656 T A 0.402684 -1.1281e-05
12:16426631 T C 0.283675 -1.7356e-05
12:16429167 G A 0.036502 1.2429e-04
12:16442476 G A 0.029231 1.5193e-04
12:16443522 C A 1.591243 2.7377e-05
12:16461783 G A 0.194911 -1.4041e-04
12:16464540 G A 1.701462 2.5553e-05
12:16475760 G A 1.876590 -3.7925e-04
12:16480895 G C 0.437670 -1.2698e-04
12:16480949 A C 1.049293 9.2409e-06
12:16482540 G A 0.281524 -6.2791e-05
12:16504304 T C 0.039218 -3.3478e-05
12:16505296 A G 1.470475 1.2405e-05
12:16513161 C G 1.377117 -2.5814e-04
12:16513370 G A 0.335530 -3.7599e-05
12:16514921 A G 0.640130 -4.8606e-04
12:16514931 T C 0.157935 3.5788e-04
12:16519385 G A 0.795670 -6.8428e-05
12:16529342 G A 0.177299 4.0608e-04
12:16537669 A G 1.049624 1.4108e-05
12:16537735 G C 0.078648 -2.0533e-05
12:16539850 C T 0.661377 -2.5804e-04
12:16546705 T C 0.079492 -4.2511e-05
12:16547010 G A 0.637034 -1.8141e-04
12:16549372 T C 0.229669 1.0542e-03
12:16565164 C T 0.806339 -8.4466e-06
12:16568790 A G 0.102988 2.4003e-05
12:16571129 T C 0.130849 -1.7115e-05
12:16571448 G A 0.864367 1.1726e-05
12:16577024 A G 0.039342 -1.9200e-05
12:16586596 G A 0.046852 -2.5963e-05
12:16589369 T G 0.089226 -1.6772e-05
12:16590311 T C 1.283309 2.6332e-05
12:16609038 C T 1.075113 -9.2865e-05
12:16622999 A G 0.098781 7.2417e-05
12:16640907 C T 0.049907 6.9419e-05
12:16650668 A G 1.179159 -4.6672e-06
12:16652161 T G 1.852036 7.9495e-05
12:16662428 T C 0.026771 1.0459e-04
12:16666657 A G 0.082569 2.1936e-07
12:16670599 G A 0.181902 -3.3989e-05
12:16670944 A G 0.094724 -3.3896e-05
12:16672401 G T 1.087249 -1.8009e-05
12:16674220 G A 0.278612 4.0474e-05
12:16687223 T G 0.674126 -7.4823e-05
12:16695762 A G 0.811308 2.1353e-05
12:16699139 A G 0.034210 -5.8171e-05
12:16707237 G A 0.358737 -5.1180e-06
12:16710805 T C 0.573031 2.3984e-05
12:16729539 T C 0.040192 -6.2588e-05
12:16730275 T C 0.081718 1.7697e-05
12:16731959 A C 0.255921 1.3656e-05
12:16733283 T C 0.132952 2.6919e-05
12:16737369 A G 0.024350 -1.8991e-05
12:16738120 C T 1.120434 -3.4032e-05
12:16743217 G A 1.173012 2.1155e-04
12:16746127 G A 1.055973 -8.6971e-05
12:16753352 T C 1.754907 -3.7358e-05
12:16757757 C A 0.048186 3.9637e-05
12:16757863 C T 0.227631 -1.8977e-06
12:16773372 A C 0.631877 1.3603e-05
12:16776256 G A 0.074441 1.5475e-05
12:16778817 G A 0.107752 -3.7946e-05
12:16796779 T C 0.055314 -7.4544e-05
12:16796927 G T 0.087269 -3.8650e-06
12:16799226 G T 0.047437 -9.6374e-05
12:16800090 T C 0.031636 1.1646e-05
12:16814306 G A 0.510476 -2.9260e-05
12:16817197 A C 0.974070 -3.1024e-05
12:16817767 A G 0.239215 1.9289e-06
12:16827653 A G 0.105461 3.2571e-05
12:16835652 T A 0.670699 8.8477e-06
12:16837560 A G 0.037901 1.5422e-04
12:16842124 C T 0.084441 -5.0817e-05
12:16848162 C T 1.802126 -1.2256e-07
12:16855409 C T 0.039465 -1.7510e-05
12:16856066 G A 0.144257 1.4639e-05
12:16856880 T C 0.043915 4.4830e-05
12:16858726 G A 0.029838 -4.9197e-05
12:16869546 T C 1.362765 4.2150e-05
12:16872317 C T 1.646408 1.3317e-05
12:16872687 C A 0.086717 8.7518e-05
12:16872910 G C 0.293215 -1.1316e-04
12:16880852 A C 0.066947 2.1279e-07
12:16881345 C A 0.068456 -3.0926e-05
12:16890177 C T 0.524819 -1.2463e-05
12:16897233 G A 0.101725 -2.6477e-05
12:16908506 C T 0.602937 7.4640e-06
12:16912173 A G 0.122524 1.6361e-05
12:16914486 A G 0.124150 -1.1555e-05
12:16914688 T C 0.094867 1.8608e-05
12:16928510 G T 0.086584 9.9658e-06
12:16937823 G A 0.039825 9.6431e-05
12:16942023 C A 0.356163 1.2282e-05
12:16958019 A G 1.220636 -1.5534e-05
12:16963879 A G 0.056012 7.1396e-05
12:16964245 G T 0.259547 1.6274e-05
12:16989525 G A 0.748039 -1.4949e-05
12:16998148 T C 0.048323 -3.0199e-05
12:17008555 G A 0.304202 3.4453e-06
12:17010248 A G 0.066207 1.5469e-05
12:17010595 A T 0.070456 -6.1264e-06
12:17010988 T C 0.062127 -1.2654e-04
12:17025362 G A 0.970155 4.4190e-07
12:17028884 T G 0.652133 -2.0168e-05
12:17029434 T G 0.141291 2.6161e-07
12:17053234 T C 0.057550 1.7056e-05
12:17054504 C T 0.913024 -2.8720e-06
12:17055157 A G 0.098762 7.6155e-06
12:17056829 G A 0.056226 3.8998e-05
12:17057795 A C 0.033970 1.6802e-05
12:17067227 C T 0.055522 -1.7589e-05
12:17070922 C T 0.035356 8.4966e-05
12:17077553 C T 0.065837 4.8543e-06
12:17082057 G A 0.021347 -1.5314e-05
12:17101836 G A 0.055454 -6.0924e-06
12:17139900 T C 0.326059 3.4628e-05
12:17145006 T C 0.031844 4.3467e-05
12:17168386 C G 0.063175 7.8670e-05
12:17169177 C A 0.067077 -3.2097e-05
12:17174618 C T 1.022571 -1.2904e-05
12:17174622 G A 0.411208 -1.7903e-05
12:17193780 G A 0.092121 -1.9493e-05
12:17201808 G A 1.622392 7.7616e-06
12:17208539 A C 0.026135 -1.2308e-04
12:17232920 C T 1.405307 -5.2023e-05
12:17236951 A G 0.054340 -9.9959e-05
12:17241392 T C 0.614586 -4.2826e-05
12:17243894 A G 0.030338 2.3884e-05
12:17246848 T C 0.410218 -9.7102e-06
12:17249469 C T 1.092549 -2.0568e-05
12:17257066 G T 0.032854 3.4184e-05
12:17259227 C T 1.959753 -2.1955e-05
12:17261163 C T 1.631318 5.0516e-05
12:17262296 A G 0.044272 1.7492e-04
12:17264606 G A 0.326188 -1.7198e-04
12:17274640 A C 0.689427 3.9034e-06
12:17281712 A G 0.041624 5.2863e-05
12:17282350 T C 0.936620 2.1963e-05
12:17298933 A G 0.022181 1.1868e-04
12:17317161 A T 0.065210 -4.3530e-05
12:17322791 C A 0.040348 3.0526e-06
12:17339144 C A 0.313205 -1.7160e-04
12:17341343 C T 0.054097 1.4478e-05
12:17348169 G A 0.066457 -2.2117e-05
12:17352290 A C 1.817835 -8.0125e-05
12:17355056 G T 0.376283 -1.6928e-05
12:17355174 G A 0.677255 -2.0028e-05
12:17355887 C A 0.466204 -2.0028e-04
12:17356185 T C 1.419169 1.1725e-05
12:17361114 T C 0.086061 1.6111e-05
12:17363694 T C 0.528775 -2.4468e-05
12:17364274 G A 0.603859 -1.4905e-05
12:17368155 A G 0.025551 2.0886e-05
12:17368540 T C 1.357007 -2.7945e-05
12:17368721 T C 1.355939 3.0386e-05
12:17369014 A G 0.055791 8.1869e-05
12:17369769 G A 0.066064 5.3663e-06
12:17373739 A G 0.104737 -1.3102e-05
12:17376899 G A 1.094533 -8.4505e-06
12:17379051 C T 0.105075 4.3476e-05
12:17387563 G A 0.502170 4.1484e-05
12:17392449 T C 0.819475 2.1611e-06
12:17398514 C T 0.358402 8.2736e-06
12:17403746 G C 0.029234 -2.1545e-05
12:17410181 C G 0.026401 -3.2541e-05
12:17410365 C T 0.089956 -2.3015e-05
12:17434118 T C 0.872601 -2.8380e-05
12:17447349 C A 0.167737 4.9992e-05
12:17462627 T C 0.876217 -3.7661e-06
12:17465883 T C 0.036333 1.0592e-04
12:17467001 T C 0.099466 2.2550e-05
12:17474427 A G 0.158860 -4.1839e-05
12:17478622 T C 0.064487 -6.3794e-06
12:17481539 G A 0.067028 -1.7875e-04
12:17500701 C T 0.311569 1.3920e-05
12:17502660 G A 0.161687 3.7286e-05
12:17503818 C T 0.068391 -2.0248e-05
12:17506210 G T 0.021555 1.6483e-05
12:17522852 T C 0.271235 -3.7219e-05
12:17522997 C T 0.040056 1.2787e-06
12:17523754 C A 0.117227 7.0857e-06
12:17543321 A G 0.096441 4.9261e-05
12:17570599 A C 0.065214 -2.4222e-05
12:17572290 G A 0.631075 -9.7493e-06
12:17575269 T C 0.084136 -3.5516e-05
12:17579995 C T 0.096759 2.2169e-05
12:17596073 A G 0.049423 -1.1257e-04
12:17596117 T C 0.049446 4.3620e-05
12:17602841 G A 0.152151 1.1755e-05
12:17608424 A G 0.704903 3.4732e-05
12:17615363 C T 0.124906 -9.5348e-06
12:17616124 T C 0.502910 -6.0555e-06
12:17618955 C G 0.021737 1.6557e-05
12:17645847 A G 0.052016 1.7303e-05
12:17646311 A G 0.170470 -2.5488e-05
12:17651718 A C 1.168153 -4.2483e-04
12:17662085 A G 0.022938 -9.0130e-05
12:17664633 C T 0.107847 4.9451e-05
12:17672547 G C 0.137714 -9.6359e-05
12:17678372 A C 0.280391 6.9100e-06
12:17688011 C T 0.155611 6.9257e-04
12:17704383 A G 0.483179 -1.2180e-05
12:17708675 G C 0.212214 -5.4581e-05
12:17713750 G A 0.021782 1.1096e-05
12:17738829 A G 0.725052 9.7743e-05
12:17741906 G T 1.884029 4.8667e-05
12:17744928 C T 0.419640 -1.3226e-05
12:17745826 T G 0.043405 -1.6033e-05
12:17745917 T C 0.029556 1.5653e-04
12:17750376 C T 0.022308 -4.1204e-05
12:17764274 A G 0.550710 -4.6858e-05
12:17774637 T C 0.066327 8.8998e-05
12:17786693 A T 0.567786 -3.3310e-05
12:17786786 G A 0.653500 -1.2767e-05
12:17791485 T A 0.058086 -2.2442e-06
12:17795398 T C 1.223084 -1.0184e-05
12:17804455 C G 0.071965 1.0607e-04
12:17816777 T C 0.352992 -1.0597e-05
12:17821038 A G 0.224979 -2.7615e-06
12:17821101 T C 0.907545 5.5965e-05
12:17822790 T C 1.719431 -3.3871e-05
12:17831311 C A 0.021954 -1.1703e-05
12:17832927 T C 0.392015 4.1033e-06
12:17833713 C G 0.055950 -2.1062e-05
12:17835628 A G 0.072117 1.7731e-05
12:17837857 G T 0.137328 1.2935e-04
12:17840127 T C 0.636411 -7.0199e-05
12:17844630 T C 1.824311 -1.7066e-05
12:17849601 T C 1.918067 -2.4436e-05
12:17851495 A C 0.620202 -3.4057e-05
12:17870765 C T 0.598552 -2.3023e-05
12:17884776 T C 0.744001 2.0575e-04
12:17884937 A G 0.614713 -2.7481e-05
12:17886835 G A 1.214895 2.0521e-04
12:17886960 A C 0.035239 6.4813e-05
12:17894506 G T 0.103442 -4.3214e-05
12:17895222 A G 1.831795 -4.7286e-05
12:17896849 T C 0.207111 3.4055e-05
12:17904181 C T 0.067460 -5.2728e-05
12:17905767 G A 1.030932 1.0044e-04
12:17928152 A C 0.085139 -4.5156e-05
12:17930677 T G 0.070086 9.1629e-05
12:17931904 T C 0.417998 1.2701e-05
12:17933554 A G 0.308801 8.9002e-05
12:17934156 G C 0.036317 3.5105e-05
12:17943846 T C 0.063192 -3.2084e-05
12:17944000 A G 0.055428 -6.4089e-06
12:17944586 C T 0.093023 6.2945e-05
12:17947648 C T 0.394852 -6.6362e-05
12:17954912 A C 1.856226 -1.0342e-04
12:17964679 A G 0.035674 4.1243e-05
12:17982880 C T 1.412834 -3.0925e-05
12:17989172 T C 1.395709 -2.1027e-05
12:18005419 A G 0.224100 -2.5729e-05
12:18026239 T C 0.134322 -3.3228e-05
12:18028135 A G 0.027134 -9.2963e-05
12:18040077 T C 0.070137 2.2572e-05
12:18043538 C T 0.022844 -4.5257e-05
12:18049226 G A 0.344845 -1.5678e-05
12:18065810 A G 0.070819 5.5347e-05
12:18085024 T C 1.965429 -6.2205e-06
12:18091459 G A 0.329622 2.6277e-05
12:18097464 G A 0.571509 -3.7145e-05
12:18107647 G A 0.109567 -1.3406e-04
12:18113421 C T 0.131307 -1.8052e-07
12:18119569 T C 0.203840 8.9103e-05
12:18125515 A G 1.524657 -4.3277e-05
12:18128212 A G 0.053247 -9.5923e-06
12:18129375 C T 0.049991 -5.7464e-05
12:18135826 G A 0.196053 -4.2180e-05
12:18138862 T C 0.225015 -4.6761e-05
12:18139438 C T 0.261410 2.6361e-06
12:18142192 A G 0.213856 -5.2356e-05
12:18146047 C T 0.179743 5.9782e-06
12:18147653 C G 0.027365 -5.8843e-06
12:18152229 G T 0.229494 -7.5643e-06
12:18160534 A G 0.150561 2.0368e-05
12:18184944 C G 0.242643 1.8100e-05
12:18185053 T C 0.170217 4.3014e-05
12:18195118 T G 0.020286 9.4803e-05
12:18196110 G T 0.218313 -5.6276e-05
12:18203558 C G 0.041484 4.9913e-05
12:18210143 A G 0.050192 6.1452e-05
12:18220079 T C 0.128064 3.7940e-05
12:18232377 C G 0.105380 -3.2434e-05
12:18233067 C T 0.390912 4.5727e-05
12:18261281 A G 0.037024 -4.4548e-05
12:18264013 G T 0.264188 5.6114e-05
12:18272889 T C 0.148694 5.1119e-05
12:18287298 A G 0.130249 -1.0156e-05
12:18297916 C T 0.787939 3.8752e-04
12:18300746 G A 0.670842 -4.2914e-05
12:18304128 T C 0.744634 -1.5736e-05
12:18307287 A G 1.794271 5.3555e-05
12:18310551 C T 0.124390 -4.8313e-05
12:18318298 A G 0.068881 -9.0653e-05
12:18321010 G T 0.146017 8.6540e-05
12:18323689 T C 0.028433 -1.5730e-05
12:18329459 G A 0.128357 -7.6143e-06
12:18330582 A C 0.044071 -3.1574e-05
12:18330877 T C 0.453578 8.7274e-05
12:18342503 A C 0.164592 4.8128e-05
12:18343378 T G 1.038238 3.6362e-05
12:18344211 C T 0.114757 1.6776e-05
12:18345507 G T 1.049783 3.2076e-05
12:18358271 A G 0.096996 1.1500e-04
12:18361477 T C 0.108694 -4.8864e-05
12:18362907 G A 0.172697 4.6766e-05
12:18371430 T C 0.278830 1.1469e-05
12:18376533 A G 0.568078 -1.2163e-04
12:18382920 G T 0.986653 7.0123e-05
12:18383033 G A 0.110648 -4.9420e-05
12:18394902 T C 0.045213 -1.4702e-06
12:18399030 T C 0.056625 -7.8372e-05
12:18400269 C A 0.232918 1.2013e-05
12:18401879 C T 0.082510 -1.5072e-04
12:18405963 G A 1.019637 5.0501e-05
12:18406727 A G 0.845045 4.3735e-05
12:18414399 T C 0.057437 -5.5349e-04
12:18430857 C T 0.211918 1.6456e-05
12:18434000 C T 0.137824 -9.8734e-05
12:18435452 T C 0.828702 7.0328e-05
12:18438080 G A 0.226070 3.7093e-05
12:18440116 C T 0.063717 5.7431e-05
12:18443809 A C 0.173089 2.0411e-05
12:18463752 G A 0.265035 -1.6473e-05
12:18466442 T C 0.087184 -1.1096e-04
12:18467005 T C 0.087937 -7.3173e-05
12:18484033 T C 0.031912 6.7589e-06
12:18487363 C T 0.125231 5.5748e-06
12:18487714 A G 0.033016 -1.1340e-04
12:18488064 G A 0.580951 -1.9735e-04
12:18488169 T C 0.043081 6.2569e-05
12:18497329 A G 0.026985 1.1649e-04
12:18527463 C T 0.049800 -5.0824e-05
12:18528562 C T 0.119492 1.6854e-05
12:18533329 C T 0.687168 -1.2104e-05
12:18534866 A C 0.152752 -2.2973e-05
12:18558176 G T 0.362388 -2.1387e-05
12:18558204 G A 0.231695 -7.0991e-05
12:18569224 A G 0.357925 -1.3555e-05
12:18571221 G A 0.062101 -2.7843e-04
12:18575554 C T 0.360759 -1.4074e-05
12:18578181 C A 0.107921 -5.2726e-07
12:18588015 G A 0.251591 -1.5791e-05
12:18589360 T C 0.361262 -2.3807e-05
12:18589718 T C 0.110459 -1.8701e-05
12:18592889 G C 0.063295 4.3709e-06
12:18617441 A G 0.063227 4.6070e-05
12:18619730 A G 0.027122 1.4711e-06
12:18622411 G T 0.124423 4.7847e-05
12:18629432 G A 0.039631 1.1695e-04
12:18629649 A G 0.032237 4.2345e-05
12:18629717 C T 0.641452 -2.8608e-05
12:18636441 A C 0.361496 -2.8639e-05
12:18638263 T C 0.137435 -1.2754e-04
12:18651537 G A 0.116360 1.1496e-05
12:18655475 G T 0.051513 1.3313e-05
12:18656225 A G 0.330086 2.5703e-06
12:18663922 A C 0.731382 -1.1800e-05
12:18677238 C T 0.260991 -2.2325e-05
12:18685521 C T 0.691660 2.3479e-05
12:18686733 C T 1.406394 -3.0059e-05
12:18690612 G A 0.039494 -5.8911e-05
12:18690977 G A 0.349470 1.4464e-05
12:18691966 A G 0.038456 8.7359e-06
12:18701314 T C 0.040510 -1.0122e-04
12:18706024 G A 0.034700 4.0622e-06
12:18706892 G A 0.046002 -1.9353e-04
12:18712243 G A 0.117902 4.3563e-05
12:18718019 A G 0.038887 -3.3756e-05
12:18719972 G T 0.035314 6.9599e-06
12:18721719 T C 0.023989 2.0093e-05
12:18733250 C T 0.397131 -5.3975e-06
12:18733372 A G 0.069410 4.9008e-05
12:18744322 G A 0.028157 6.7338e-05
12:18773504 A G 0.033262 2.8324e-05
12:18784357 A G 0.162353 8.6258e-05
12:18787066 C T 0.048057 -1.0149e-04
12:18787403 G A 1.271803 5.4867e-05
12:18788943 C A 0.290920 9.9121e-05
12:18795667 A G 0.044123 -8.7992e-05
12:18796311 C G 1.657755 2.8247e-05
12:18797676 T C 0.255360 2.6357e-05
12:18800961 C G 0.041234 -1.6708e-04
12:18801018 A G 0.060218 -5.7880e-06
12:18802064 G A 0.246171 -2.8674e-06
12:18802140 T G 0.053156 -9.0525e-05
12:18802189 T G 0.027440 1.1078e-04
12:18802580 G A 0.051721 -1.9931e-05
12:18808012 T G 0.921936 -1.7166e-04
12:18809872 G A 1.636041 1.3708e-05
12:18809975 A G 0.037531 -8.5779e-05
12:18813505 A G 0.983005 4.3926e-05
12:18820035 G A 1.201977 8.6901e-06
12:18823192 T C 0.028335 1.3467e-04
12:18829657 C T 0.239777 -5.9922e-05
12:18836699 C T 0.052688 -2.7042e-06
12:18839235 T C 0.793129 -4.2118e-05
12:18839869 C T 0.753962 -2.4135e-05
12:18841115 A G 0.101634 -6.9185e-06
12:18844727 C T 1.962791 1.8212e-04
12:18845136 G A 0.158682 -1.0640e-04
12:18847532 T C 0.299012 5.0431e-06
12:18871359 C A 0.042513 -2.7456e-05
12:18872984 T C 1.097694 4.5266e-05
12:18882763 T C 0.400393 -2.3010e-05
12:18884314 G A 0.063237 -8.1004e-05
12:18891318 A G 0.024226 1.1769e-04
12:18895278 G A 0.024479 2.5931e-04
12:18895455 G T 0.132975 -2.4173e-05
12:18900373 T C 0.056337 2.3442e-05
12:18902716 C T 0.051426 -2.1898e-06
12:18912321 G T 0.192028 -1.7437e-05
12:18913524 G A 0.073153 1.0866e-05
12:18935188 T C 0.115016 -5.2193e-05
12:18949404 A G 0.063773 6.4969e-05
12:18955155 T C 0.062812 -1.3753e-04
12:18957254 T C 0.180490 1.3697e-04
12:18959432 C T 0.209406 2.1076e-05
12:18961108 C T 0.203518 -4.2347e-05
12:18964607 A G 0.023687 5.2852e-05
12:18965900 T C 0.086895 -4.5069e-05
12:18968599 G C 0.053902 -3.9927e-05
12:18971674 T C 0.042766 -3.5720e-05
12:19004415 A C 0.335435 3.4059e-05
12:19016013 T G 0.063497 -6.6354e-06
12:19022388 A G 0.115266 5.0320e-06
12:19022416 T C 0.124981 -3.3397e-05
12:19022468 A G 0.022571 2.7358e-05
12:19034348 C T 0.113657 -4.3132e-05
12:19037097 C T 0.062705 -1.6905e-04
12:19038319 A G 0.196485 -8.5960e-05
12:19041274 G C 0.028916 1.5467e-06
12:19042725 A G 0.022357 8.9244e-05
12:19049683 T C 0.034217 3.4683e-04
12:19053043 T C 1.065882 1.8599e-06
12:19056073 G A 0.068148 -2.1856e-05
12:19057106 T C 0.152180 3.6963e-05
12:19080966 C T 0.123426 -5.8244e-05
12:19082159 T C 0.127081 -8.1249e-05
12:19087282 A C 0.034668 -1.8641e-05
12:19089030 C T 0.033331 2.2963e-05
12:19089827 A G 0.041662 1.0323e-04
12:19092553 T C 1.355725 -1.9405e-05
12:19096208 T C 1.273322 -2.5527e-06
12:19096972 T G 0.102975 5.8776e-05
12:19099697 A C 0.069462 8.4749e-07
12:19103960 G T 0.044087 -3.6299e-05
12:19104007 C G 1.373677 -1.2055e-06
12:19105689 G A 1.270767 1.1612e-05
12:19106523 T C 0.052630 -2.6565e-05
12:19107330 C A 0.041052 -4.6222e-05
12:19115850 T C 0.080618 -1.9262e-05
12:19119248 C T 0.026784 2.5692e-04
12:19122916 T C 0.151369 -1.8821e-05
12:19126621 C T 0.055308 -4.5747e-05
12:19128595 A G 0.041163 1.8673e-05
12:19141273 A G 0.031338 -7.8996e-05
12:19142197 T C 0.143423 -1.9717e-05
12:19145903 T G 0.028722 2.6025e-05
12:19148920 A G 0.347188 1.1056e-04
12:19152341 A G 0.383369 1.6774e-04
12:19160261 T C 0.029819 -2.5758e-05
12:19169453 A G 0.034882 8.3468e-05
12:19172663 A G 0.071897 3.7191e-05
12:19172840 C T 0.032620 -8.2945e-05
12:19173081 T G 1.348785 -7.5853e-05
12:19173507 C T 1.974378 -5.1337e-05
12:19179640 G T 0.331560 9.3167e-05
12:19183702 T G 0.033639 9.2234e-05
12:19190539 G A 1.881475 -3.4558e-05
12:19191292 G A 0.042776 -1.3573e-04
12:19192691 A G 0.025775 3.3779e-05
12:19193000 A G 0.106435 -2.1124e-06
12:19202658 C A 0.071481 4.7474e-05
12:19203581 A G 0.177945 7.7324e-05
12:19204571 G A 0.100654 -9.9685e-06
12:19217690 C T 1.497230 -1.6539e-05
12:19218576 G C 0.021630 7.5378e-07
12:19223541 G A 0.271819 1.4586e-06
12:19226740 A G 0.083731 4.3638e-05
12:19239067 T C 0.052958 -1.5599e-05
12:19241028 A G 0.093893 6.8455e-06
12:19251492 A G 1.420964 3.2149e-06
12:19261049 A G 0.026336 -5.2340e-05
12:19266133 G A 1.901362 -2.8342e-05
12:19277678 T C 0.289872 3.7279e-05
12:19281902 T C 0.022058 8.3383e-05
12:19291884 A G 0.039459 2.3511e-05
12:19297329 C T 0.066697 -3.5249e-05
12:19303901 G A 0.025567 -2.2581e-05
12:19320243 T C 1.682049 -1.6921e-06
12:19321072 C A 0.035330 -1.7242e-04
12:19322754 A G 0.252016 1.7417e-05
12:19326757 A G 0.082679 8.0739e-06
12:19330570 C T 0.030698 -8.1838e-05
12:19331026 T C 1.798030 -2.5622e-05
12:19340003 C A 1.964242 2.0581e-05
12:19344365 C A 0.157773 3.9711e-05
12:19344476 G A 0.038832 8.8268e-05
12:19359192 A G 1.517094 -2.2129e-05
12:19366123 C A 0.158571 2.7090e-05
12:19370580 A G 0.028855 6.4706e-05
12:19376346 A G 0.067547 2.3988e-05
12:19406469 A G 0.221808 7.9511e-05
12:19408144 A G 0.087265 1.7076e-05
12:19414842 G C 0.070628 -3.7566e-05
12:19414900 G C 0.223950 -4.0486e-05
12:19416628 A G 0.302384 6.2705e-05
12:19416864 G A 1.948915 -3.5218e-05
12:19427513 G A 0.031059 -9.5454e-05
12:19428009 A T 1.645476 -1.2601e-04
12:19443544 G A 0.067388 -1.2277e-04
12:19447611 C T 0.162635 7.2980e-06
12:19459756 G A 0.049994 3.9409e-05
12:19472656 A G 1.859569 -3.5880e-05
12:19472835 G A 0.159078 -3.3201e-05
12:19485889 G C 0.073909 -5.8565e-05
12:19501182 T C 0.120966 -6.7223e-05
12:19512563 A G 1.861082 -2.4938e-05
12:19522884 A G 0.040322 -3.5226e-05
12:19528638 A G 0.194761 -1.0258e-06
12:19529796 G C 0.084886 1.5457e-05
12:19531925 C G 0.026836 5.2695e-05
12:19533819 T C 0.178783 1.8225e-05
12:19535709 A G 0.126552 -3.5326e-05
12:19540094 G A 0.609659 1.8570e-06
12:19542163 A G 0.055311 5.9705e-05
12:19546635 G A 0.096938 4.8151e-05
12:19547577 A G 1.543082 -3.6097e-05
12:19562440 A G 0.075886 3.8743e-05
12:19563201 T C 0.108765 -9.5128e-06
12:19564722 C A 0.072124 3.0034e-05
12:19571867 C T 0.229520 4.7391e-05
12:19590807 G A 0.047674 -2.4391e-05
12:19597947 A G 0.025661 8.7331e-06
12:19604133 T C 0.024778 -8.2649e-05
12:19617041 T C 0.060141 9.8340e-05
12:19619726 A G 0.049014 -5.1223e-05
12:19623408 A C 1.648881 -2.5676e-05
12:19623741 G T 0.089547 7.5195e-05
12:19626964 C T 0.302777 -1.9261e-05
12:19644251 G T 0.025934 8.3236e-06
12:19644932 G A 0.112751 3.8163e-05
12:19653062 G A 0.050368 -2.9917e-05
12:19657579 G A 1.471754 -8.8652e-05
12:19659947 T G 0.068021 -6.1337e-05
12:19662055 G A 0.065697 3.5951e-05
12:19668267 C T 0.049368 -4.1243e-05
12:19669455 G A 1.103614 -1.1661e-04
12:19675702 G A 0.227991 4.9386e-05
12:19683720 C A 0.147760 -1.6916e-05
12:19685284 T C 0.061163 1.6348e-05
12:19696844 T G 0.114108 6.2737e-05
12:19701695 C T 0.040922 5.1346e-05
12:19703703 T C 0.573323 -5.5343e-05
12:19723328 G C 0.030332 3.1145e-05
12:19724105 C A 1.023512 4.0928e-05
12:19726646 A C 0.625158 -1.2170e-04
12:19726982 T C 0.101900 -1.1870e-05
12:19732288 T G 0.954592 -2.2990e-05
12:19733293 C T 0.079161 9.0800e-05
12:19734378 C G 0.021153 -7.1061e-05
12:19735023 T C 0.022084 -1.3147e-04
12:19740347 A G 0.038203 2.5384e-05
12:19741802 T C 0.025073 1.3678e-05
12:19745334 G A 0.254590 3.2397e-05
12:19747950 T C 0.078599 -8.9439e-05
12:19750658 A G 0.031234 3.5297e-05
12:19756366 C A 0.122339 -5.5168e-04
12:19765837 G A 0.521300 1.3484e-04
12:19766390 G A 0.763219 -3.2328e-05
12:19766650 G A 0.130018 1.5336e-06
12:19767668 C T 0.040578 1.2793e-06
12:19770928 G A 0.141836 6.3451e-06
12:19772987 C T 1.872224 -6.6004e-06
12:19775200 T C 0.039468 2.2589e-05
12:19776466 T C 0.207147 -3.8366e-05
12:19778561 G A 1.786040 -9.3083e-05
12:19779958 G A 0.120012 -1.1873e-05
12:19781710 T C 0.056291 1.3080e-04
12:19783721 T G 1.012087 -9.6674e-06
12:19786227 C A 0.287944 3.9879e-06
12:19792173 A G 0.120330 -6.8900e-05
12:19793979 T C 1.304461 2.6125e-05
12:19794064 C A 0.035758 3.4025e-05
12:19795300 A G 0.063110 3.4101e-05
12:19797922 G A 1.773057 -8.6056e-05
12:19801595 T G 1.672659 -6.0875e-05
12:19805862 A G 0.196319 -1.6106e-05
12:19812159 A G 0.254704 2.8693e-05
12:19815284 G T 0.728146 -5.7873e-05
12:19820242 A G 1.428433 -9.0430e-05
12:19840469 A G 0.091491 9.5521e-06
12:19848087 G T 0.617215 -3.3019e-05
12:19849490 G A 0.486827 -8.5420e-06
12:19864420 T G 0.020542 2.5645e-06
12:19866129 G A 1.472127 3.5432e-05
12:19871599 A G 0.027047 -9.9205e-05
12:19874174 G A 0.091761 -2.2530e-05
12:19888150 G T 0.202804 -4.6813e-05
12:19891879 C A 0.089336 -2.9688e-05
12:19893246 G A 1.633577 -5.3398e-05
12:19895722 A G 0.086701 1.6721e-05
12:19897136 T C 0.810490 1.5781e-05
12:19899608 T C 0.051565 1.1404e-05
12:19910602 T C 0.034678 3.4467e-05
12:19911308 T C 0.133800 -7.0940e-05
12:19917862 C G 0.072341 -6.7661e-05
12:19923025 T C 0.110563 -6.0043e-07
12:19923758 C T 0.102780 -2.4229e-05
12:19924660 G T 0.081829 -1.7515e-04
12:19926251 A C 0.030763 -2.2332e-05
12:19928758 C A 1.477187 3.1619e-05
12:19929190 T C 0.030254 3.9278e-05
12:19929495 A C 0.304987 9.2065e-06
12:19930494 G A 0.191866 -3.7970e-06
12:19931411 G A 0.057473 2.4831e-05
12:19931643 T G 1.750317 -8.4129e-06
12:19932384 A G 0.025849 -4.3694e-05
12:19932485 G A 1.326029 8.4482e-06
12:19933196 C T 0.205563 -3.4455e-05
12:19933262 A G 0.080790 2.0271e-06
12:19943220 G A 0.847602 -7.8689e-05
12:19952886 T C 0.246693 -1.2963e-04
12:19959375 C T 1.979234 8.0224e-06
12:19964114 G T 0.454100 -8.2785e-05
12:19964634 G A 0.056807 -1.7106e-05
12:19970967 A C 1.067242 6.9203e-06
12:19975862 C T 1.451367 4.8643e-05
12:19979708 C T 0.038764 8.4112e-05
12:19980873 C T 0.054983 -4.4575e-05
12:19989440 A C 0.555721 2.3928e-05
12:19994917 G C 0.197076 -3.7576e-05
12:19997262 A G 0.217712 -6.7996e-05
12:19997513 C T 0.089459 6.4119e-07
12:20000865 A G 0.023347 -1.2193e-06
12:20006985 T C 1.393359 7.5149e-04
12:20011371 G A 0.051276 -6.6758e-05
12:20012639 A C 0.513368 -1.3019e-04
12:20012675 T C 0.021734 9.8485e-05
12:20018222 C T 0.969584 7.0523e-05
12:20018727 G A 0.127276 -2.8533e-05
12:20021125 A G 1.270228 6.3540e-05
12:20022049 T C 0.102160 2.9271e-04
12:20023128 A G 0.088336 -1.4398e-05
12:20023841 G A 0.419549 -5.4983e-05
12:20025790 G A 0.087304 3.1698e-05
12:20030873 T C 0.366380 1.3239e-05
12:20036137 A G 0.774771 -4.9642e-06
12:20046100 C T 0.133280 6.1932e-05
12:20046132 G A 0.294591 -4.7180e-05
12:20048258 C T 0.044493 -6.7722e-05
12:20048513 C T 0.623736 4.0508e-05
12:20065496 T C 0.897243 6.5239e-05
12:20065876 T A 0.786913 4.1990e-05
12:20069139 A G 0.132222 -8.2657e-05
12:20072962 G A 0.766828 2.8881e-05
12:20076298 A G 1.244993 -1.5393e-05
12:20076358 T C 0.160882 -1.2136e-05
12:20076928 T C 0.119191 1.1426e-04
12:20077135 G T 0.292598 2.7622e-05
12:20077695 A C 0.037096 -1.3898e-06
12:20079447 A G 0.771661 7.7377e-04
12:20079490 A C 0.208815 2.4292e-04
12:20085660 C T 0.581843 -1.0692e-05
12:20093620 T C 0.043133 -2.8319e-04
12:20099140 C T 0.029738 1.3764e-05
12:20099306 T C 0.148279 1.2982e-04
12:20103757 A C 0.106055 5.2720e-06
12:20111569 T C 1.089849 4.2418e-04
12:20118528 A G 0.036054 -6.3243e-05
12:20122470 T C 0.069638 -2.8263e-05
12:20122534 G A 0.449232 4.1760e-05
12:20125065 G A 0.069803 -7.7894e-06
12:20128692 A G 0.070173 -5.8198e-04
12:20129090 C A 0.081416 2.6894e-04
12:20130875 A C 1.014359 -7.9222e-05
12:20135242 A G 1.605476 -4.1812e-06
12:20136035 G A 0.167422 3.4152e-05
12:20146185 T C 0.075097 -1.8784e-05
12:20147892 T C 0.492407 3.1401e-05
12:20150910 C T 0.020241 -1.2060e-05
12:20151739 T G 0.059108 -2.1232e-04
12:20158160 T C 0.768192 6.8141e-05
12:20160507 T C 0.158230 -4.7980e-05
12:20164705 C G 1.454782 2.2841e-03
12:20166069 C A 1.526036 2.1832e-04
12:20169706 G A 0.072585 -2.1728e-05
12:20175190 C T 1.706409 1.8466e-05
12:20177148 T C 0.106720 8.5761e-05
12:20182895 A C 0.063555 -4.8156e-04
12:20192972 A G 1.435528 8.9473e-05
12:20196154 G A 0.194281 -2.9235e-05
12:20197472 A G 0.049413 -5.9298e-05
12:20215110 A G 0.118525 -7.9496e-05
12:20218803 T G 0.344472 -3.8198e-05
12:20223124 A C 0.020474 -6.7054e-05
12:20230357 C T 1.422467 8.4048e-05
12:20230639 G A 0.399643 -4.0290e-05
12:20230940 A G 0.068677 -1.8319e-06
12:20232456 A G 0.031085 9.2272e-06
12:20233284 C A 0.020435 5.3014e-05
12:20243244 T G 0.052909 -1.2476e-04
12:20247409 A G 0.255395 4.4147e-04
12:20249136 A G 1.912277 4.0134e-05
12:20251030 A G 0.040358 -3.5709e-05
12:20251924 A G 0.025638 1.3076e-05
12:20257908 G A 1.269232 -3.8246e-05
12:20264279 T G 0.456418 -6.7406e-06
12:20273905 T C 0.264581 -9.9734e-05
12:20274416 C T 0.075675 -4.2082e-05
12:20274936 T G 0.021688 4.1700e-05
12:20274968 A G 0.031260 7.0442e-05
12:20278430 A G 0.635862 1.5848e-03
12:20280672 A G 0.054769 -2.2829e-05
12:20283673 G T 0.140139 2.2073e-05
12:20287145 T C 0.715461 -1.5912e-05
12:20288286 G A 0.087827 1.4944e-05
12:20290523 G A 0.026343 1.6105e-05
12:20290761 G T 0.208170 -5.0436e-05
12:20291846 C T 0.107574 1.3426e-04
12:20293893 T C 0.921401 -9.1300e-05
12:20305518 A G 0.044045 -1.2934e-04
12:20307118 G T 0.096831 1.2690e-04
12:20313437 C A 0.514767 4.1412e-06
12:20317201 G A 1.162180 -4.5780e-06
12:20317548 A G 0.240569 -7.1698e-05
12:20321728 G A 0.128710 -8.4125e-05
12:20327408 T C 1.300287 1.9408e-05
12:20328644 A C 0.079943 1.5410e-05
12:20330370 T G 0.077262 -3.3423e-04
12:20334200 G A 0.921498 -1.9681e-05
12:20334823 G C 0.077564 3.1886e-05
12:20334981 C T 0.265081 5.6926e-06
12:20337185 C T 0.486512 3.1725e-04
12:20337201 T G 0.301326 -2.4857e-05
12:20344546 G A 0.075129 -9.4101e-06
12:20347787 A G 0.107253 -1.1819e-05
12:20348651 G T 0.276382 8.2532e-05
12:20365563 T C 1.531421 -1.5505e-04
12:20366213 G C 0.043461 -1.8279e-05
12:20368321 A C 0.063175 -7.4848e-04
12:20372444 T C 0.251659 1.3019e-05
12:20378131 T C 0.893530 1.3124e-04
12:20381235 G A 0.044700 4.1721e-05
12:20394299 T C 0.648420 2.5620e-05
12:20395121 T C 0.062559 -3.9235e-05
12:20397774 C T 0.525604 1.6344e-05
12:20400011 G A 0.461965 -5.3202e-05
12:20407206 A G 1.671481 1.2392e-04
12:20416472 C T 0.146955 5.3880e-05
12:20417147 C T 0.140658 -1.2689e-04
12:20426588 A G 1.276769 3.3223e-05
12:20427707 A G 0.068534 -3.2210e-05
12:20431100 G A 0.046580 1.0787e-04
12:20458686 T C 0.132300 1.5017e-04
12:20464073 A C 0.029780 6.3034e-05
12:20467697 G A 0.464798 -3.5329e-06
12:20468094 A G 0.428498 -1.3693e-05
12:20473758 A C 0.861471 -1.1313e-05
12:20478324 C A 0.039757 -4.2426e-05
12:20479425 G T 0.050501 1.7262e-05
12:20480437 C T 0.920284 1.2619e-04
12:20481286 A C 1.867937 4.6220e-05
12:20492724 C T 0.531427 -2.5844e-05
12:20494145 A G 0.033311 -2.6316e-05
12:20500961 G A 0.794287 -2.6966e-05
12:20501791 A G 0.201717 -2.2789e-05
12:20505035 A C 0.031286 -1.8320e-04
12:20507156 A C 0.034236 -1.2807e-05
12:20508037 T C 0.775547 -1.3909e-05
12:20514485 A G 0.071189 -3.3274e-05
12:20516358 G A 1.004392 1.2707e-04
12:20520295 T G 0.196751 -3.8097e-05
12:20521654 A C 1.025810 -3.7430e-05
12:20522252 A G 0.599387 1.4739e-04
12:20524202 T G 1.097373 1.8908e-05
12:20526181 C T 0.859030 5.2455e-05
12:20528692 C T 0.624379 2.8011e-06
12:20530097 G A 0.368104 1.5577e-05
12:20531641 C T 0.378224 1.3242e-04
12:20536297 G A 1.379188 6.2213e-05
12:20536371 A G 1.022298 3.5821e-07
12:20542034 G T 0.187514 -3.0879e-05
12:20543806 G A 0.292536 2.9934e-05
12:20572030 G A 0.127000 5.8307e-05
12:20573236 A G 1.383327 -7.2488e-06
12:20573593 A G 0.021052 -1.0207e-05
12:20573687 A G 0.067291 -1.2648e-06
12:20574818 T C 0.116432 -1.4051e-04
12:20576596 C T 0.021870 -1.0035e-05
12:20576874 G A 0.095808 1.5656e-05
12:20576951 A G 0.091926 6.9174e-05
12:20579600 T C 0.469453 5.2503e-05
12:20579969 T G 0.399906 -1.8937e-04
12:20584099 A G 0.130203 1.2648e-04
12:20585303 T C 0.279508 1.2986e-04
12:20585884 G A 0.110862 4.5404e-05
12:20586278 G A 0.131421 -5.5148e-05
12:20586901 T C 0.068875 -7.8148e-05
12:20589390 G A 0.756065 -2.1645e-05
12:20590063 A C 0.041747 -6.4490e-06
12:20592624 A G 0.144666 4.6916e-04
12:20600896 G T 1.947627 -8.8717e-05
12:20602477 T C 0.042659 -5.0366e-05
12:20603024 A G 0.046229 3.8473e-05
12:20603641 G A 0.109797 -1.2297e-05
12:20607266 A G 1.947156 -5.4534e-05
12:20609297 C T 0.344173 2.3528e-05
12:20619090 T C 1.207725 -3.4430e-05
12:20622033 A G 0.064156 2.6424e-07
12:20624799 T C 0.238907 -1.1865e-04
12:20627297 A G 0.040049 -3.8915e-05
12:20642560 C T 0.165365 2.5787e-05
12:20644432 T C 1.946867 -5.3041e-05
12:20644663 A G 0.045466 4.0132e-05
12:20648187 C A 0.072594 -4.9207e-05
12:20650951 T C 0.517474 5.5054e-05
12:20652339 C T 0.087960 -2.7304e-05
12:20663536 C G 0.088411 2.5452e-06
12:20668544 G T 0.582239 -1.6955e-05
12:20678518 C T 0.357231 7.9781e-05
12:20684933 A G 0.036810 7.2803e-05
12:20691072 A G 0.217800 -1.6496e-04
12:20698548 C T 1.213486 -1.6003e-05
12:20708306 C T 1.026810 -1.0578e-04
12:20708518 G C 0.096022 8.2301e-07
12:20710598 T C 1.743323 -8.1972e-06
12:20713699 C T 0.954345 1.9606e-05
12:20724352 A C 0.832578 -3.9483e-05
12:20731846 G A 0.220117 -1.7013e-05
12:20743031 G A 0.494364 -3.9435e-05
12:20751526 G A 1.115721 6.1531e-05
12:20754154 T C 0.194904 -2.1025e-05
12:20756038 G C 0.233710 2.1228e-05
12:20758613 A G 0.114257 -2.2625e-05
12:20773378 T C 0.035226 2.9686e-05
12:20774915 C T 0.487489 9.1049e-05
12:20775890 C T 0.664918 8.1532e-05
12:20782116 C T 1.312115 2.0260e-05
12:20787484 T C 0.171476 -1.9464e-05
12:20789083 T G 0.181879 -9.9790e-06
12:20789625 T C 0.393356 -1.2981e-05
12:20789876 A G 0.050621 -1.9849e-05
12:20794150 A G 0.949058 -2.1473e-04
12:20795573 A G 0.082488 8.1855e-06
12:20795627 A G 0.102452 2.6819e-05
12:20797003 T A 0.038147 -1.7857e-06
12:20797429 G T 0.801152 -9.9474e-05
12:20800020 T C 0.132433 4.2511e-06
12:20800470 T C 0.499664 3.5881e-05
12:20801159 C T 0.411104 3.7726e-05
12:20806178 G A 0.250958 -2.1101e-04
12:20809745 A G 0.058411 -4.6063e-05
12:20810122 T G 0.054103 -9.6420e-05
12:20813109 T G 0.050299 -3.4281e-05
12:20831714 C T 1.126081 -7.9485e-05
12:20839851 C A 0.144790 2.1863e-04
12:20840839 C T 1.187387 -3.7007e-04
12:20849399 T C 0.092757 1.6442e-04
12:20852546 T C 0.168990 2.9619e-05
12:20853121 C T 0.067106 2.9616e-05
12:20857467 C A 1.318577 -3.6130e-05
12:20860093 A G 1.183700 -2.1349e-04
12:20861525 T C 0.070189 -5.3002e-05
12:20862939 A G 1.247151 -1.2610e-04
12:20863469 T C 0.464931 2.6229e-08
12:20863549 A C 0.706633 -1.0953e-04
12:20863607 C A 0.087869 -1.9836e-05
12:20864133 G A 0.095091 -1.0880e-04
12:20864342 A C 0.107993 3.5285e-05
12:20865301 A G 0.453516 2.6969e-05
12:20868247 T C 0.250140 8.2104e-05
12:20868469 T C 0.062267 -2.4301e-05
12:20876993 T C 0.079488 -1.1768e-04
12:20881762 G A 0.694422 3.1516e-06
12:20884800 T C 0.445460 5.3393e-05
12:20885438 T G 0.110385 -9.1194e-05
12:20885641 C T 1.118639 -1.9380e-05
12:20889086 T C 1.818553 3.1786e-05
12:20889186 A C 0.075824 4.1695e-05
12:20890501 T C 0.020348 2.6222e-05
12:20900839 T C 0.170649 -2.8973e-05
12:20902534 C A 0.052192 -3.0517e-05
12:20902648 A G 1.129447 1.2539e-05
12:20902795 C T 0.204044 1.5785e-06
12:20907111 A C 1.106727 1.4752e-05
12:20908165 G A 1.330924 5.6354e-05
12:20915065 C T 0.222964 5.8041e-05
12:20915109 C T 1.328613 5.8021e-05
12:20928398 T C 1.325805 5.4369e-05
12:20952032 A C 1.327938 4.3105e-05
12:20952165 C T 0.224587 1.1330e-04
12:20954486 A G 0.333608 -1.2267e-05
12:20954879 C T 1.737234 1.1091e-05
12:20958886 C T 0.308346 7.5083e-05
12:20959196 T C 1.947662 -3.4024e-05
12:20971231 C G 0.090754 -4.5259e-06
12:20972693 T C 0.031140 5.6118e-06
12:20977974 A G 0.258816 -1.7099e-05
12:20978241 T C 0.032471 2.4553e-05
12:20980800 C G 1.091641 -2.5963e-05
12:20984832 T C 0.860481 2.3187e-05
12:20985229 G A 0.039342 3.8193e-05
12:20985903 C A 1.091482 -2.2231e-05
12:21016375 C T 1.743293 -1.7431e-05
12:21018956 A C 0.037790 -2.3732e-05
12:21020988 T G 0.024421 5.0252e-05
12:21025531 G A 0.054435 -1.4942e-05
12:21027327 T C 0.293338 2.9355e-04
12:21035981 G A 1.717392 -4.0447e-05
12:21036411 G A 1.712826 -3.6183e-05
12:21038609 A G 0.047862 6.0054e-05
12:21045694 G A 0.282143 1.9355e-05
12:21056168 A C 1.787906 -5.6215e-05
12:21074122 T C 1.287119 -7.9873e-05
12:21085911 A G 0.062312 -4.6915e-05
12:21110657 T C 0.035833 -4.9522e-05
12:21121769 C T 0.078450 -2.4390e-05
12:21142621 A G 0.086509 -1.1749e-05
12:21144438 G A 0.106461 7.9175e-05
12:21144925 C T 0.091407 5.1040e-05
12:21154087 A G 0.106107 8.5884e-05
12:21163457 A G 0.079417 -5.6877e-05
12:21166323 A G 0.506246 8.2347e-04
12:21168582 G A 0.037037 -3.0964e-05
12:21171495 G A 0.044460 6.6748e-05
12:21172053 C T 0.785608 -9.0087e-06
12:21173005 A T 0.043616 -2.0425e-05
12:21174496 T C 0.039212 3.6608e-05
12:21176135 C T 1.874753 2.6781e-05
12:21179263 G A 0.046132 -1.0157e-04
12:21180864 G A 0.066457 9.9426e-06
12:21185523 C T 0.064126 3.5311e-05
12:21185656 G T 1.147961 -1.2059e-04
12:21193963 A G 0.046090 -3.9484e-05
12:21205561 G A 0.380028 1.4410e-04
12:21205801 T C 0.064305 1.0459e-05
12:21206834 C T 0.253610 4.8778e-05
12:21207642 T C 0.058589 -7.8974e-05
12:21210451 A G 1.323709 -5.0481e-04
12:21224690 G T 0.120190 4.5575e-05
12:21235850 T C 0.108927 -1.1815e-05
12:21242299 C T 0.063156 8.2688e-06
12:21264941 T C 0.047463 -3.6565e-05
12:21271298 A C 0.076324 4.3157e-05
12:21272302 G A 0.384797 1.2470e-04
12:21282410 G A 0.102488 3.2674e-05
12:21295279 A G 0.069839 -4.0358e-06
12:21305298 A C 0.094812 -1.6481e-05
12:21313160 G A 0.171097 4.8432e-05
12:21317791 T C 0.675990 2.4417e-05
12:21320501 T C 0.024363 9.1277e-05
12:21321731 C T 0.075243 2.5173e-05
12:21328211 G A 0.067456 1.4033e-05
12:21329738 G A 0.778987 8.5450e-05
12:21329813 A C 0.323381 7.6352e-05
12:21331549 C T 0.300784 -2.5282e-05
12:21331599 C T 1.257638 1.3305e-05
12:21332843 G A 1.766484 2.6383e-05
12:21336010 T C 0.029163 -6.6431e-06
12:21343404 G A 1.938762 -4.2945e-05
12:21351133 T C 0.053214 -3.5991e-05
12:21379398 A G 0.695685 1.1698e-05
12:21379565 A C 0.081618 3.1426e-05
12:21382619 C T 0.321609 -4.0419e-05
12:21392562 G T 0.810321 1.4672e-05
12:21392819 C T 0.373544 7.5080e-05
12:21396659 T G 0.103614 3.9242e-06
12:21399069 A G 0.037985 -4.4354e-05
12:21457434 G T 0.126467 -7.2381e-05
12:21462211 A G 0.063704 -2.5996e-05
12:21468230 G A 0.029949 1.2177e-04
12:21476983 G A 0.303020 3.3821e-05
12:21478111 G A 0.114309 -2.1721e-05
12:21487544 G A 0.263211 1.4778e-05
12:21488004 T C 0.043253 -1.3526e-05
12:21488075 A G 0.058725 -1.9633e-05
12:21489164 A G 0.021636 -2.3889e-06
12:21489626 A G 0.637858 8.8136e-05
12:21490182 C T 0.021269 -2.1546e-05
12:21495542 A G 0.252938 9.7294e-06
12:21495792 A G 0.113069 -3.4643e-05
12:21496418 T C 0.072199 1.0381e-05
12:21497556 A G 0.049767 -2.1617e-05
12:21497954 A G 0.100612 -2.2881e-05
12:21508230 A G 0.521420 1.3686e-05
12:21509694 T C 0.167354 -3.5973e-05
12:21510541 G A 0.101673 -2.9103e-05
12:21520971 A G 0.068028 -8.3627e-05
12:21533355 T C 0.364517 3.7785e-06
12:21539769 G A 0.056758 -8.3241e-05
12:21541947 A G 0.147234 1.4170e-05
12:21547095 A G 0.029348 3.4444e-05
12:21558220 G A 0.098337 -1.4543e-04
12:21563144 A G 1.286629 -2.1675e-05
12:21564358 C T 0.895506 1.0657e-05
12:21571978 G A 1.152411 6.5737e-05
12:21578559 A G 0.712894 -2.2207e-05
12:21580823 G A 0.029566 -1.9881e-04
12:21586636 A G 0.811740 7.3590e-06
12:21592094 T G 0.980165 1.0555e-05
12:21595451 C T 0.026167 -5.2794e-05
12:21597569 A G 0.026511 5.3040e-05
12:21601870 G A 0.074944 4.6389e-05
12:21602020 T G 0.113381 8.1269e-06
12:21602237 C T 0.087220 2.1650e-05
12:21604740 T C 0.988549 1.2941e-05
12:21604779 G A 0.084240 -2.2386e-05
12:21609936 G A 0.250225 1.1500e-05
12:21613270 A G 1.100170 -9.3446e-06
12:21623969 G A 0.168331 7.7961e-06
12:21625064 G T 0.036645 -1.4678e-04
12:21643398 T C 0.044120 -5.0999e-05
12:21643892 G T 0.074519 4.1282e-05
12:21646768 G A 0.032350 1.2334e-04
12:21647545 T G 0.072020 -2.8595e-07
12:21647758 G A 0.504409 3.4376e-06
12:21648203 T C 0.039524 -3.6152e-05
12:21649160 C T 0.979250 -5.7250e-07
12:21654265 A G 0.063948 8.1343e-05
12:21657074 A G 0.139567 -4.5318e-05
12:21666908 A G 0.035473 -1.0716e-04
12:21669027 G A 0.895646 -5.1883e-06
12:21670252 C G 0.026755 2.5471e-05
12:21670261 C T 0.054688 1.2033e-06
12:21673089 C T 1.854003 1.0608e-05
12:21680363 C T 0.568432 1.7802e-05
12:21690678 C A 0.030594 -5.3800e-05
12:21691046 A G 0.118353 -2.4272e-05
12:21691789 G C 0.040066 3.6100e-06
12:21695439 C T 0.038316 7.1102e-05
12:21696251 C T 0.056311 -1.5719e-05
12:21701199 T C 0.041994 8.5217e-05
12:21703496 T C 0.038319 -6.8021e-05
12:21707533 T C 1.262844 -5.5089e-05
12:21711381 T C 0.284240 1.7753e-05
12:21713402 C T 1.606147 -4.3134e-05
12:21715049 A G 1.549025 -4.8346e-05
12:21716815 T C 1.266447 -6.0755e-05
12:21722014 T C 0.025703 -5.1220e-05
12:21724360 A G 1.595537 -1.0329e-05
12:21725625 C T 0.040312 3.5059e-05
12:21731675 T G 0.093676 8.3644e-05
12:21734542 G C 0.356078 -9.9760e-06
12:21743118 G A 1.240624 -4.3159e-05
12:21744229 G A 1.848183 -6.2249e-05
12:21747308 G T 0.061007 -2.5159e-05
12:21757238 C T 0.028744 1.0267e-04
12:21765015 C T 0.098671 -4.0301e-05
12:21766390 G A 0.067031 -5.6294e-05
12:21768046 G A 0.646953 1.9514e-05
12:21768209 C T 0.080465 8.8481e-05
12:21781141 G A 0.187189 4.6130e-06
12:21787232 T C 0.039316 -8.7306e-06
12:21791062 G T 0.062575 -8.2112e-05
12:21793834 C T 0.046843 5.3820e-05
12:21801579 G C 0.096597 1.8742e-05
12:21815800 C T 0.529385 -2.2502e-05
12:21819903 T C 0.531492 -2.6479e-05
12:21869672 G A 0.468063 2.8274e-05
12:21874540 A C 0.111550 -9.8134e-05
12:21880035 C T 0.278502 1.6796e-06
12:21881378 C T 0.099177 -4.6269e-05
12:21883218 T C 0.084484 -8.1326e-05
12:21885429 T A 0.119918 -2.1467e-06
12:21909041 G T 0.022379 -1.6316e-05
12:21911561 A C 0.621834 -7.3762e-05
12:21928928 A G 0.027706 -5.5980e-05
12:21930527 T C 0.100836 1.4233e-05
12:21936398 T C 0.108570 5.9249e-05
12:21957838 G T 0.096133 -1.2505e-05
12:21967057 G T 0.056139 -1.5112e-05
12:21979507 G C 0.050001 1.6454e-04
12:21980378 T C 0.025758 -3.5316e-05
12:21981225 G A 0.442321 4.0683e-05
12:21987247 T G 0.046359 -2.5128e-05
12:21988088 G T 0.257015 -2.0398e-05
12:21992297 A G 0.110346 4.6284e-05
12:21992744 T C 0.068099 -6.9603e-06
12:21995555 A C 1.173122 -3.0360e-05
12:22008490 A G 0.092540 -3.0726e-06
12:22009062 G A 0.032000 -1.2454e-05
12:22013350 T C 0.081595 3.5783e-05
12:22021195 A G 0.568863 -2.2080e-05
12:22030165 A C 1.308674 -1.3463e-05
12:22034501 G T 0.093965 -1.3734e-04
12:22035425 G A 0.730158 2.7409e-05
12:22035883 G T 0.414395 -4.7721e-05
12:22045853 G A 0.889849 4.1630e-06
12:22072257 G A 0.322089 -4.3947e-05
12:22075960 G T 1.170727 -7.9393e-05
12:22076173 A G 0.089778 -9.2545e-05
12:22077187 G A 0.053091 -1.2297e-05
12:22079726 T C 0.020137 -4.0057e-06
12:22089348 A G 1.938301 -3.5328e-05
12:22097831 T G 0.025521 1.1492e-04
12:22098550 T G 0.040082 1.2345e-04
12:22099296 G A 0.037157 -2.3419e-05
12:22106347 T C 0.963800 -1.3285e-05
12:22106571 T C 0.273906 -5.9190e-05
12:22115601 T C 0.046963 2.1113e-05
12:22122233 G A 0.091631 1.9851e-05
12:22127012 A G 0.093361 -1.5649e-04
12:22133274 G A 0.071345 1.2742e-05
12:22136957 A G 0.025807 -1.3084e-04
12:22146881 C A 0.033548 -6.0106e-06
12:22151274 G A 0.072283 -2.4770e-05
12:22151573 T C 1.908054 -4.7228e-05
12:22166323 G A 0.073117 -9.8061e-05
12:22167801 G A 0.175524 -1.6519e-04
12:22169854 C A 1.409062 -1.1000e-04
12:22179668 A G 0.037592 -2.9652e-06
12:22187526 A G 0.569509 7.7877e-05
12:22193012 G A 0.392960 9.2283e-06
12:22193117 G C 0.766014 -8.9572e-06
12:22195805 G T 0.755721 1.0882e-06
12:22197751 C T 0.083688 4.0431e-05
12:22199053 C T 0.030637 1.0696e-05
12:22222263 T G 1.628374 -4.9664e-06
12:22225715 G A 1.307561 -3.9349e-05
12:22228428 T C 0.178250 4.5102e-05
12:22229187 A G 0.085623 3.8105e-08
12:22232375 G A 0.031857 -2.2203e-05
12:22238815 C T 0.107282 -1.7881e-05
12:22239298 A G 1.520427 1.1520e-05
12:22239819 C T 0.094175 5.3108e-05
12:22242532 G A 1.974414 2.4796e-05
12:22244635 A G 0.326678 4.7281e-05
12:22246462 A G 1.883481 4.4296e-06
12:22247482 C A 0.081851 -5.6564e-05
12:22247584 C T 0.949593 2.2848e-05
12:22250653 A C 0.037258 1.2546e-04
12:22254134 T C 0.084331 2.4961e-05
12:22255576 C T 1.260459 3.6523e-05
12:22263219 T C 1.567344 -2.9923e-05
12:22268399 C A 0.255188 -2.1630e-05
12:22269456 T C 0.073273 3.1757e-05
12:22279852 A G 1.784511 -6.4310e-06
12:22281327 C T 0.142794 -1.7754e-05
12:22281609 T C 0.718139 -4.9159e-06
12:22283236 A G 1.403330 1.1716e-05
12:22283614 A C 0.073305 9.7308e-05
12:22310453 T C 1.027767 1.1041e-06
12:22313905 T C 0.031838 2.8250e-05
12:22322265 C G 0.061380 -4.3231e-05
12:22325245 C T 1.564871 2.0015e-05
12:22340593 T C 0.124173 -9.0568e-05
12:22344479 A G 0.377147 6.7526e-06
12:22347497 T C 0.079998 2.7423e-05
12:22348724 T C 0.063873 1.7147e-05
12:22349620 C A 0.347205 -5.5928e-05
12:22355332 C T 0.159525 2.5353e-05
12:22358907 A C 0.027407 -2.7158e-06
12:22365835 C T 0.328597 -8.1151e-06
12:22378919 G A 0.078528 9.2311e-06
12:22381181 G A 1.533585 -3.8582e-05
12:22418094 C T 0.089012 1.1228e-05
12:22420513 C T 0.047294 -8.8815e-05
12:22421257 A G 0.542375 3.2232e-05
12:22425323 T C 0.539123 3.1442e-05
12:22426023 T C 0.310768 6.5012e-06
12:22427761 T C 0.135156 -9.3947e-06
12:22428853 T C 0.053464 -3.4541e-05
12:22436414 A C 0.027599 -1.4949e-04
12:22444310 G A 0.034473 8.6755e-06
12:22465775 T C 0.874678 4.2772e-05
12:22466747 A C 0.062133 -6.5194e-05
12:22469613 G C 0.049021 -4.4071e-05
12:22470426 A G 0.041968 2.3975e-05
12:22475701 A G 0.033574 8.2094e-05
12:22476044 A G 0.987345 4.1591e-05
12:22478847 A G 0.076077 3.2494e-05
12:22482438 A G 0.996264 -9.7087e-05
12:22512401 T C 0.020581 -9.2599e-05
12:22513130 T C 0.212652 1.6961e-05
12:22525353 C A 0.083458 -1.7389e-05
12:22543499 T G 0.029131 -3.5291e-05
12:22544231 T C 0.068203 -3.8787e-05
12:22560173 A G 0.037823 -1.5285e-04
12:22565625 G A 0.218663 5.5718e-06
12:22566085 T G 0.098778 1.6255e-04
12:22570161 G A 0.189490 1.3161e-05
12:22590207 A G 0.036654 -1.6718e-06
12:22624431 C T 0.032639 -4.2005e-05
12:22626071 C T 0.197670 -4.2175e-06
12:22642902 A G 0.099229 -3.8198e-07
12:22647856 T G 1.602071 -6.5565e-06
12:22649897 C T 0.103066 -1.3661e-04
12:22657770 C T 0.055921 3.7428e-05
12:22660184 A C 0.020864 5.1833e-05
12:22664901 G C 0.043662 -1.1442e-05
12:22694282 C T 0.087979 3.6029e-05
12:22696425 G A 0.087531 1.0742e-06
12:22705485 G T 0.039011 -3.7181e-05
12:22706558 G A 0.021672 3.7110e-06
12:22717933 T G 0.104150 -4.8993e-05
12:22721098 A G 0.080673 1.1493e-04
12:22743213 T C 0.039274 -5.0173e-05
12:22778633 T C 0.098489 2.0273e-05
12:22778701 G C 0.902384 5.3006e-05
12:22784433 T C 0.032594 -3.6901e-05
12:22790958 G A 0.703465 8.6913e-06
12:22796804 T C 0.062471 2.9616e-05
12:22814023 G A 0.039303 -2.3075e-05
12:22814036 G A 0.201444 -3.2546e-05
12:22833518 C T 0.067048 -7.9874e-06
12:22837282 G A 0.179094 7.0657e-06
12:22844916 T C 0.053983 -6.6379e-05
12:22853234 C T 0.139584 6.7900e-05
12:22853733 G A 0.720820 1.4954e-05
12:22855883 T C 0.237057 3.3361e-05
12:22861168 T C 0.040640 -2.8109e-05
12:22862483 C T 0.098713 7.0129e-06
12:22864523 A G 0.843990 4.8934e-06
12:22864574 C G 0.157705 -1.2076e-05
12:22868305 A G 0.534225 4.5104e-05
12:22869781 C A 1.102407 -3.2970e-06
12:22873402 G T 0.725338 1.3925e-04
12:22878417 G A 0.907191 -5.1540e-04
12:22878765 T C 0.033548 -4.2678e-05
12:22881006 A G 0.142274 3.3934e-06
12:22882950 G A 0.232227 8.8122e-05
12:22884537 C G 1.621185 -1.3748e-05
12:22884721 A G 0.483578 6.6883e-05
12:22892059 T C 0.539730 -1.1413e-04
12:22895416 G A 1.255720 9.8487e-05
12:22899899 T C 0.070008 3.1782e-06
12:22904050 T C 1.384534 -1.7221e-05
12:22909000 T C 0.102874 -3.3407e-06
12:22912138 G T 0.526607 5.2201e-05
12:22912953 T C 0.046888 -1.7791e-05
12:22914003 C T 0.210620 -1.3143e-05
12:22914591 G A 0.037131 6.5646e-06
12:22914854 A G 0.029809 3.8940e-05
12:22915363 A G 0.389734 3.1297e-05
12:22919174 T G 0.042104 -3.0861e-05
12:22920713 T C 0.060994 2.9824e-05
12:22922036 G A 0.061442 6.9575e-05
12:22925988 G A 0.084984 -6.7232e-06
12:22927253 G T 0.201691 9.2122e-06
12:22928066 G T 0.102102 5.9613e-05
12:22928167 G A 1.867142 2.1444e-05
12:22942130 C T 0.725731 7.1710e-05
12:22942604 G A 0.020818 1.4556e-05
12:22944771 T C 0.408978 -5.0453e-06
12:22945450 G A 0.098327 6.2863e-06
12:22945808 A G 0.081793 2.4769e-05
12:22951604 C T 0.483961 2.1526e-05
12:22952731 A G 0.162911 -2.2126e-05
12:22955609 A G 0.031477 -4.7291e-05
12:22956137 C T 0.143602 -2.1388e-05
12:22957758 T C 0.144426 -6.6460e-05
12:22957878 T C 0.044152 -4.3038e-05
12:22958804 C A 0.824402 3.7320e-06
12:22960127 T C 0.737756 -5.4704e-06
12:22963386 G C 0.190081 -2.7188e-05
12:22965541 G T 0.155040 -3.9660e-05
12:22974913 G A 0.140726 -2.8554e-05
12:22975329 C T 0.269644 3.7129e-06
12:22977975 C T 0.049043 -1.2165e-04
12:22978045 G A 0.114643 -6.8198e-05
12:22981261 G A 0.885454 1.9561e-06
12:22985151 T C 0.719320 2.9292e-05
12:22985629 C A 0.545591 7.9402e-06
12:22986827 A C 0.198536 1.0392e-05
12:22987463 C A 1.238459 2.8836e-06
12:22990142 A G 0.369470 -1.4572e-06
12:22992389 T C 0.751551 -7.9786e-06
12:22995666 A G 0.898794 1.9373e-05
12:22997986 G A 0.304286 2.4624e-05
12:22998324 A G 0.081845 7.3877e-06
12:23000188 A G 0.529366 -3.2079e-06
12:23012943 G A 0.104296 8.6422e-05
12:23014998 G A 0.445840 4.7597e-05
12:23016110 C T 0.707382 2.6604e-05
12:23019248 T G 0.044775 4.8649e-05
12:23020258 T C 0.051186 -2.4446e-05
12:23021423 A G 0.109083 4.7867e-05
12:23024430 C A 0.129359 2.8889e-05
12:23027722 C T 0.616096 -5.0516e-05
12:23027770 G A 0.135737 1.9917e-06
12:23035313 T C 0.435940 5.7186e-05
12:23036600 A G 0.062085 -5.3186e-05
12:23041711 C T 0.040890 1.3676e-04
12:23042521 A G 0.067641 9.5171e-05
12:23051623 C T 0.131210 4.0759e-05
12:23057588 C T 0.548821 -2.9355e-05
12:23068682 C T 0.068411 -4.4220e-05
12:23069053 A G 0.037462 1.5280e-05
12:23073302 G C 0.080452 2.5705e-05
12:23073443 T C 0.473510 -1.1096e-05
12:23074573 C T 0.058794 1.8310e-05
12:23079207 T C 0.212259 5.1462e-06
12:23079828 T C 0.934731 -1.0844e-05
12:23082706 T C 0.055126 1.9025e-05
12:23088498 A G 1.553086 4.6805e-05
12:23091755 A C 0.041640 1.9507e-05
12:23096287 T C 0.049306 -2.5798e-04
12:23100954 G A 0.534566 7.4171e-05
12:23110247 T C 0.122874 1.3592e-04
12:23114990 G A 0.170370 2.1669e-05
12:23117397 G T 0.083435 -2.5652e-05
12:23118211 C G 0.023321 -2.4088e-05
12:23119529 C T 0.109229 2.5651e-05
12:23120591 A G 0.896714 -9.4974e-06
12:23120824 T G 0.050780 -1.9088e-05
12:23122337 C G 0.038952 -4.1655e-05
12:23131855 A G 0.041335 1.1545e-04
12:23137989 A C 0.126704 -1.4687e-05
12:23140678 T C 0.197634 3.4862e-05
12:23141924 A G 1.009555 7.6029e-06
12:23150585 G T 0.149123 -3.0442e-05
12:23156038 C T 0.338733 -1.7315e-05
12:23156102 T G 1.270546 -3.1927e-05
12:23157105 C T 0.113936 -4.9304e-05
12:23159966 T C 0.909492 -3.5292e-05
12:23162290 C A 0.151515 -1.7952e-07
12:23166569 A G 0.955173 1.4132e-05
12:23171413 G T 0.974531 4.9645e-06
12:23171661 T C 0.298466 1.8637e-05
12:23174861 G A 0.477278 -6.4332e-06
12:23176324 C T 0.186533 -8.3471e-05
12:23181819 G A 0.241714 3.4546e-06
12:23183775 G A 0.096548 -6.2409e-05
12:23185814 T C 1.712751 6.7482e-05
12:23188870 C A 0.084607 5.6044e-05
12:23189233 A G 0.129596 -7.5172e-06
12:23189810 G A 0.353037 -6.0112e-05
12:23190274 C T 0.890621 7.4872e-05
12:23193375 T C 0.698324 -5.3514e-05
12:23193922 C T 0.541700 -3.3655e-06
12:23196575 G A 1.899167 -1.1863e-05
12:23199165 G T 0.100521 1.1159e-05
12:23201352 G C 0.690352 1.1297e-05
12:23202822 G A 0.604982 4.6874e-05
12:23205381 G C 0.039929 5.2831e-06
12:23205428 C G 0.050338 -5.7941e-05
12:23206020 A G 0.031214 2.1915e-05
12:23207209 C T 0.708872 -6.1376e-05
12:23209701 G A 0.054259 -1.1395e-04
12:23209903 T C 0.057434 1.2520e-04
12:23211446 A G 0.116672 -7.5512e-06
12:23218796 T C 0.026982 1.3024e-05
12:23233602 A G 1.310119 -2.4961e-07
12:23249401 G T 0.111492 6.9489e-05
12:23251994 T C 0.056976 -6.7832e-05
12:23258148 G A 1.186780 -3.4856e-05
12:23258156 C G 0.173940 -5.6502e-05
12:23259969 G A 0.620458 -8.1137e-05
12:23260883 C T 0.120813 -9.1836e-06
12:23266997 A G 0.026790 -7.7544e-06
12:23275033 C T 0.512644 3.8375e-05
12:23280815 T C 0.059488 -2.8049e-05
12:23297794 A G 0.032308 -5.5164e-05
12:23312528 G A 0.078628 -9.2986e-05
12:23322871 G A 0.209951 -7.6976e-05
12:23328320 A G 0.122303 -5.6471e-05
12:23329587 G C 0.137318 -8.5099e-06
12:23331133 C T 0.970769 1.1793e-05
12:23336336 C T 0.102089 3.9713e-05
12:23340665 G A 0.065869 -4.7369e-05
12:23341637 T C 0.115744 -2.6291e-05
12:23345722 A G 0.089849 -3.6603e-05
12:23346779 C A 0.034188 1.6891e-05
12:23352905 G A 0.075464 8.1494e-05
12:23356771 C G 0.030332 3.2666e-05
12:23362784 A G 0.426037 2.3959e-04
12:23370993 A C 0.069453 -6.7007e-05
12:23372283 T C 0.082695 2.2301e-05
12:23373739 A G 0.075389 -5.5839e-05
12:23375095 A C 0.062439 -6.1074e-05
12:23386544 A G 0.046836 1.0088e-05
12:23389839 T C 0.042532 1.1557e-04
12:23396386 T C 1.965085 -2.2303e-05
12:23409436 A G 0.061416 -4.4405e-05
12:23421251 C T 0.465723 -3.8357e-05
12:23423424 C T 0.041688 -5.1674e-04
12:23424270 T C 0.022194 3.6625e-05
12:23428237 T G 0.057145 -7.4564e-05
12:23445755 C T 0.034252 2.7807e-05
12:23449064 T G 0.123832 -1.1609e-04
12:23450040 G A 1.962586 -4.8127e-05
12:23453226 T C 0.046226 1.8024e-05
12:23457374 C T 0.036683 4.5430e-05
12:23462613 G A 0.584677 1.9006e-06
12:23464969 G A 1.023447 -6.9363e-05
12:23465126 A G 0.064016 -4.5758e-05
12:23466934 C T 0.030799 2.3173e-05
12:23479654 G A 0.176192 1.4281e-04
12:23492998 A G 0.032402 2.9482e-05
12:23497814 T C 0.034103 -1.6251e-05
12:23498020 C A 0.052779 -6.1878e-05
12:23515871 G A 0.028907 4.8604e-05
12:23520491 G T 1.606044 2.1672e-05
12:23535116 G T 0.108892 -9.4023e-05
12:23535259 A G 1.602470 1.2251e-05
12:23548797 C A 0.909456 -5.0575e-05
12:23555756 T C 0.039082 1.1514e-05
12:23568489 T C 0.093591 -6.3540e-05
12:23575332 C T 0.081524 -3.3203e-05
12:23580193 T C 0.020607 1.4826e-05
12:23586348 C G 0.060108 -1.7881e-05
12:23586861 T C 0.041809 6.2798e-05
12:23599697 A G 0.140327 6.2547e-05
12:23603281 T C 0.056512 -4.8787e-06
12:23611247 C T 0.087071 -2.3039e-05
12:23611654 A G 0.079015 1.2904e-05
12:23613028 A C 0.102543 2.0628e-06
12:23625634 A C 1.473016 -1.9386e-06
12:23637058 G A 0.027787 7.6450e-05
12:23639847 G T 0.117068 -3.0755e-05
12:23639917 G A 0.526773 7.6871e-05
12:23639966 C T 0.254678 -9.1994e-05
12:23647409 G A 0.184304 -3.7055e-06
12:23648451 G A 0.029127 4.6390e-05
12:23654209 C T 0.028465 4.9471e-05
12:23655200 T C 1.051799 -1.6815e-05
12:23665503 A G 0.165520 1.2659e-05
12:23665569 A G 0.256580 2.9410e-05
12:23677357 C T 0.602428 -7.6266e-05
12:23688755 A G 0.399864 1.5853e-04
12:23692125 A G 0.247748 3.4161e-05
12:23695404 T C 1.493569 8.9981e-05
12:23704140 A G 0.319376 6.4980e-05
12:23704751 G A 0.227407 -1.0493e-05
12:23708845 G A 0.232918 -6.8284e-06
12:23714436 C T 0.766186 -4.7378e-06
12:23715468 T G 0.501452 -3.0535e-05
12:23729855 A G 0.335971 5.4454e-05
12:23732295 T C 0.065905 -2.3843e-05
12:23734743 C G 0.598507 -8.4139e-05
12:23735393 G T 0.209000 1.2965e-04
12:23736312 C T 0.171041 4.6796e-05
12:23745605 C T 0.315247 -6.4623e-05
12:23751878 A G 0.091319 -9.2452e-06
12:23752325 G A 0.162281 -9.7090e-05
12:23760863 T C 0.558954 -3.7650e-05
12:23767067 T G 0.021526 6.8330e-06
12:23769449 C T 0.894500 -7.3868e-05
12:23772594 C T 0.077502 2.4113e-05
12:23790722 G C 0.100424 -1.7986e-06
12:23793205 A G 0.336935 3.8338e-05
12:23805754 A G 0.510914 2.9188e-05
12:23808212 T C 0.210815 5.4316e-05
12:23809853 C A 1.381233 -2.5766e-05
12:23811186 T C 0.311550 -1.2596e-04
12:23817655 A C 0.728561 3.4143e-05
12:23819079 A G 1.269371 -2.1669e-05
12:23821568 T C 0.151843 -3.4076e-05
12:23823190 C T 0.022824 2.2990e-05
12:23824364 A G 0.073146 1.3809e-04
12:23825297 C T 1.700540 -1.9561e-05
12:23828139 C T 1.541378 -7.4258e-06
12:23835130 A G 0.059628 -3.1741e-05
12:23838700 T C 0.143660 -7.2844e-05
12:23840732 A C 0.056651 1.4706e-04
12:23841415 A G 0.783219 1.5075e-04
12:23841811 G A 0.855408 -5.8540e-05
12:23846002 A G 0.105795 -2.8070e-05
12:23847146 G C 0.040439 -1.2745e-05
12:23851822 T C 0.768435 1.5247e-04
12:23853069 C T 0.722066 -6.0035e-05
12:23859015 G A 1.107373 -6.6631e-05
12:23873056 T C 1.475233 -2.9848e-04
12:23877785 G T 0.196949 -2.6576e-05
12:23884621 T C 0.044467 -6.6126e-05
12:23885281 C T 0.275759 -6.3442e-05
12:23891501 A G 0.204456 1.9524e-05
12:23893317 T C 0.112822 -3.7356e-05
12:23893753 A G 0.367335 -4.2708e-05
12:23894189 C T 0.045340 -7.2955e-06
12:23915594 C G 0.054934 -7.0487e-05
12:23916947 A C 0.236255 4.1010e-05
12:23921204 G T 0.047369 -1.3636e-04
12:23922609 C T 0.330041 -1.2419e-06
12:23923208 T C 0.026235 6.0007e-07
12:23923719 T C 0.972083 1.8625e-04
12:23924022 A G 0.052432 2.3083e-05
12:23927074 C T 0.126503 4.6646e-06
12:23936823 T C 1.166780 1.7017e-05
12:23941447 T C 0.133462 -2.7444e-05
12:23941698 G A 0.088233 -2.5519e-04
12:23945272 A G 0.026093 6.5941e-05
12:23954383 C T 0.713997 4.2314e-05
12:23956920 C T 0.149194 -6.6893e-07
12:23963372 C T 0.048070 2.3474e-04
12:23963502 A G 0.029017 -3.3742e-05
12:23963546 T C 0.069326 -3.5336e-05
12:23964045 G T 0.315029 -1.4941e-05
12:23967668 A G 0.200010 -7.4910e-05
12:23982559 T C 0.263412 1.4355e-04
12:23984393 T C 0.201892 4.0617e-05
12:23985161 T C 1.620328 2.3508e-05
12:23992411 A G 1.057927 -3.4790e-05
12:23996955 C T 0.034168 -5.8936e-04
12:23997513 C T 1.380594 6.1079e-05
12:24001905 T C 0.150944 2.2169e-05
12:24009732 A G 1.415498 2.0430e-05
12:24013443 A G 0.043818 6.7212e-05
12:24014044 A G 0.377452 7.0914e-06
12:24019613 T A 1.009874 -1.7490e-06
12:24022160 A C 0.437495 3.0473e-05
12:24023486 G T 0.155650 5.0348e-05
12:24035580 A G 0.237443 -3.5319e-05
12:24046577 C T 0.056126 1.5363e-05
12:24047496 C G 0.085827 3.4096e-05
12:24051290 C A 1.341872 3.6454e-05
12:24062983 T C 0.265356 -7.6014e-05
12:24067456 A G 0.884958 -7.9657e-06
12:24072042 C T 0.120044 -7.5224e-05
12:24072996 A G 0.202502 1.1764e-05
12:24077320 A G 0.043704 1.2580e-05
12:24083916 A G 0.267125 -1.4026e-05
12:24087780 C T 0.908493 -1.3393e-05
12:24090982 A G 0.058972 -1.0820e-04
12:24103580 T C 1.405670 -2.2532e-04
12:24105874 A C 0.908863 -3.4584e-05
12:24106802 A G 0.020510 -3.4063e-05
12:24109245 C T 0.571233 -1.3622e-05
12:24112840 G T 0.059160 2.0076e-05
12:24113518 A C 0.037995 3.6779e-05
12:24113895 G A 1.105760 -4.9201e-05
12:24114491 T C 0.063633 -1.8743e-05
12:24115658 G A 0.041909 -8.9144e-05
12:24116522 A G 0.136520 1.0996e-04
12:24118150 T C 0.020679 1.6406e-05
12:24118956 C T 0.939996 8.4236e-05
12:24119269 A G 0.102459 3.0272e-05
12:24125919 A C 0.058651 2.1627e-05
12:24128794 A G 0.062000 -8.8345e-05
12:24138390 C T 0.063795 -1.0925e-04
12:24140779 A G 0.028047 -1.0529e-04
12:24145983 G A 0.032412 -2.7990e-05
12:24146035 T C 0.238517 -2.9200e-05
12:24147442 T C 0.494364 4.1166e-05
12:24150441 C G 0.832406 -5.2335e-05
12:24150901 A G 0.184502 -8.1456e-05
12:24156900 G A 0.546880 -1.3864e-04
12:24159198 G T 0.072127 5.2090e-06
12:24169686 C A 1.892261 -4.5193e-05
12:24173578 G A 0.049692 1.1379e-04
12:24176929 T C 0.031643 6.3429e-05
12:24184544 C G 0.911225 5.4927e-05
12:24188012 G T 0.090410 4.7330e-05
12:24188044 C T 0.072036 -9.6282e-06
12:24188287 G A 0.251779 -3.3355e-05
12:24192371 C A 0.436911 -4.8553e-05
12:24194300 T C 0.050919 6.2534e-06
12:24198271 A G 0.101069 1.9263e-05
12:24206078 C T 1.929405 9.4083e-06
12:24206610 C G 0.060352 -5.6246e-05
12:24209038 A G 0.044408 2.0483e-05
12:24217329 A G 0.042062 4.2810e-05
12:24221722 G A 0.177679 1.0911e-05
12:24222335 A G 0.614814 -1.5785e-05
12:24223492 T C 0.029575 8.8586e-06
12:24233322 T C 0.052630 1.5749e-05
12:24240179 C T 0.492478 -2.5751e-05
12:24244970 C T 0.126422 3.5385e-05
12:24245753 T C 0.779643 3.8062e-05
12:24246710 C G 0.044009 3.6134e-05
12:24247282 T C 0.070826 -8.7662e-06
12:24253329 G A 0.096908 1.5698e-05
12:24260884 A G 0.076632 -4.2723e-05
12:24266596 C T 0.096996 2.7812e-05
12:24277814 T C 0.171859 5.6490e-05
12:24278821 G C 1.674230 -5.4478e-05
12:24285197 C G 0.337159 -1.3412e-05
12:24287102 A G 1.888343 3.2715e-05
12:24288115 T C 0.236774 -4.3470e-05
12:24289366 T C 1.911505 -2.1563e-05
12:24291704 T C 0.470222 4.0339e-05
12:24292852 A G 0.430289 -1.1443e-04
12:24293050 G A 0.308291 -1.0896e-04
12:24293219 C T 0.168675 -4.5946e-05
12:24294562 A G 1.180899 -8.0941e-06
12:24304887 C T 1.737289 -1.8560e-05
12:24308717 C T 0.260566 -6.4428e-05
12:24313569 A G 0.208066 2.0585e-05
12:24318151 C A 0.116815 6.0490e-06
12:24319341 T G 0.098197 5.2917e-05
12:24322780 G C 0.126403 -4.2882e-06
12:24322930 G A 1.959512 6.9403e-05
12:24325056 G A 0.070819 2.5740e-05
12:24328225 C T 0.085694 9.2136e-06
12:24335406 G A 0.070352 -2.5012e-05
12:24336415 C T 0.922375 3.4516e-05
12:24341588 T C 0.231003 3.0825e-05
12:24342502 C T 0.350970 -2.3591e-04
12:24358253 C T 0.199390 1.1599e-05
12:24360745 C T 0.076048 3.7957e-05
12:24375601 C T 0.086097 2.9261e-05
12:24377109 A G 0.071497 -9.0153e-07
12:24378165 G A 0.628624 1.6128e-05
12:24381955 C T 1.097389 -3.4711e-05
12:24383544 A G 0.084218 -3.6908e-05
12:24386596 C T 0.630387 2.2069e-05
12:24389660 T G 1.393278 -3.5278e-06
12:24391953 G A 0.048767 1.1514e-05
12:24394372 C T 1.058333 1.6609e-05
12:24395368 T C 0.057086 -8.3855e-06
12:24396944 T C 0.352989 -4.9424e-06
12:24407944 A G 0.038030 -1.0652e-04
12:24408702 A G 0.055743 5.9503e-05
12:24412870 C T 1.519502 -2.1614e-05
12:24413161 A G 0.030030 -3.5384e-05
12:24415464 A C 0.055973 -3.4623e-05
12:24417453 A G 0.344332 1.0954e-04
12:24421193 A G 0.034291 6.8121e-05
12:24427699 T C 0.424768 1.8804e-06
12:24431300 G A 0.553492 -1.0173e-05
12:24435421 C T 1.508927 -4.2803e-05
12:24443702 C T 0.687639 -1.4353e-05
12:24444762 T C 0.416884 -5.1018e-05
12:24446056 A G 0.149944 1.4901e-04
12:24447448 G T 1.648287 -8.7542e-05
12:24447954 C T 1.571983 2.7876e-06
12:24448430 C T 0.285243 5.0804e-05
12:24451971 C T 0.869728 3.7679e-05
12:24453707 T C 0.102244 1.1301e-05
12:24454716 A G 0.029572 -1.3025e-04
12:24456365 G A 0.390393 -1.4744e-04
12:24460059 T C 0.053828 -2.3964e-04
12:24462231 C T 0.213902 9.5611e-05
12:24464027 C A 0.059274 4.6231e-05
12:24466552 T C 1.060699 -3.1225e-06
12:24470737 G T 0.218442 -5.4134e-05
12:24471760 T C 0.334192 1.1230e-05
12:24472658 G A 0.388747 3.0323e-06
12:24475579 T C 0.065473 -8.1027e-05
12:24480972 T C 1.790094 1.5592e-05
12:24485290 T C 0.138441 -9.4994e-05
12:24485571 A G 0.185605 -4.7629e-05
12:24489605 T C 0.139746 -7.5980e-05
12:24495896 A G 0.789455 8.0522e-05
12:24509957 T C 0.163037 -1.9770e-05
12:24511416 A G 0.077616 -4.1662e-05
12:24512037 A G 0.451056 -2.0424e-05
12:24512901 A G 0.060225 5.1669e-05
12:24513701 G A 0.306909 6.3266e-05
12:24514180 A G 1.275347 -5.4791e-05
12:24517978 A G 0.179487 -1.0233e-06
12:24520314 T C 0.082101 -1.2501e-04
12:24521075 C T 0.023561 5.6582e-05
12:24522500 C T 0.053548 -1.0732e-05
12:24524582 T C 0.078875 6.2385e-05
12:24526259 T C 0.166514 2.2473e-05
12:24528962 C G 0.086389 -4.5486e-05
12:24530841 A G 0.650186 -5.3209e-06
12:24534140 T C 0.101125 -6.0105e-05
12:24537704 A G 0.714513 7.5324e-06
12:24542869 C T 0.356078 1.1047e-04
12:24544840 C G 1.623201 2.6901e-05
12:24546337 G C 0.246726 1.6032e-04
12:24546424 T C 0.318304 -1.5649e-05
12:24547031 A G 1.347873 -3.7113e-06
12:24547511 A C 0.781230 6.2877e-06
12:24547906 G A 1.061322 -5.9868e-07
12:24551874 T C 0.072065 -1.7277e-04
12:24552189 T C 0.102261 6.7699e-05
12:24553387 A G 0.529846 5.4558e-05
12:24555441 C T 0.406936 9.7338e-05
12:24557080 T C 0.471595 -1.8688e-05
12:24558713 G A 0.051302 -7.6685e-05
12:24559317 C A 0.174125 -5.6918e-08
12:24559471 A G 0.028047 1.0763e-05
12:24571257 C T 0.020468 3.7984e-04
12:24575649 C T 0.370314 -3.8004e-05
12:24577224 C G 0.025985 -5.1775e-06
12:24580283 A G 0.120460 5.3981e-05
12:24583525 G T 0.068489 2.9778e-05
12:24585140 G A 0.028079 1.9239e-04
12:24593661 T C 0.309557 -3.9538e-05
12:24596259 C T 0.050423 1.0125e-04
12:24596391 G T 0.924737 2.7672e-05
12:24602995 G A 0.064224 -8.6217e-06
12:24605662 G A 0.636511 8.5516e-06
12:24607038 A G 1.911053 2.4815e-05
12:24614105 G A 0.162054 2.0700e-04
12:24617056 G T 0.348623 -2.9775e-05
12:24620791 G A 1.071669 -3.8154e-05
12:24623460 G A 0.044905 -5.2508e-05
12:24637910 G A 0.372177 5.3335e-05
12:24644512 A G 0.051504 2.8621e-05
12:24645280 T C 0.037109 -9.8697e-06
12:24647384 G A 0.030877 -3.5818e-05
12:24655585 C T 0.235216 -1.2830e-04
12:24662116 C T 0.383849 -3.6256e-05
12:24665512 A G 0.056742 6.9293e-06
12:24669899 G C 0.070826 -1.7235e-05
12:24672727 T G 0.155725 3.8271e-05
12:24682367 C T 0.059988 3.6197e-05
12:24686251 A G 0.281832 -6.1094e-05
12:24694789 T C 0.207907 7.6235e-06
12:24701866 G A 0.735789 -1.3387e-05
12:24705155 G A 0.025687 -8.9506e-06
12:24706338 G A 0.357357 2.4326e-05
12:24714924 A C 0.038177 4.4759e-05
12:24726212 A G 0.338490 -2.3019e-05
12:24726462 G A 0.120054 -6.5780e-06
12:24726613 T C 0.231669 1.6126e-05
12:24729385 C T 0.222003 -7.7851e-05
12:24736924 C A 0.057317 -3.9858e-05
12:24747872 C T 0.435794 4.9388e-05
12:24750556 T G 0.032568 -1.3243e-05
12:24758617 T C 0.030260 2.8604e-05
12:24768847 G T 1.268742 1.7943e-05
12:24782808 T C 0.341106 -7.5888e-05
12:24788146 A G 0.031192 -1.3461e-05
12:24788339 A G 0.301206 3.0888e-05
12:24792302 C A 0.282397 -4.9066e-05
12:24799189 A G 0.083137 -4.9309e-05
12:24815279 C T 0.311196 -9.9465e-05
12:24820463 C T 1.341609 2.1075e-05
12:24829964 G A 1.209374 -3.1742e-05
12:24840608 A G 0.562950 -1.0563e-05
12:24845177 A G 0.192882 6.9694e-05
12:24848135 T C 0.056489 2.0964e-04
12:24854171 A C 0.514406 1.8578e-05
12:24855854 C T 0.054808 1.0753e-05
12:24861176 G A 0.937276 7.0756e-05
12:24882782 T C 0.091816 -2.5163e-05
12:24891230 G C 0.043464 1.5485e-05
12:24895309 G A 0.087035 2.6316e-05
12:24895577 G T 0.560451 3.7193e-05
12:24900774 A G 0.055885 -4.1611e-05
12:24905712 A G 0.126224 1.2592e-05
12:24911156 A G 0.047946 2.1448e-05
12:24911230 T C 0.027926 -1.6060e-05
12:24913644 G A 0.054788 2.7718e-06
12:24921622 T C 0.266100 -1.5820e-05
12:24923169 A G 0.083630 -6.2276e-05
12:24924255 G T 0.044821 1.1096e-04
12:24928159 C A 0.477710 -1.3911e-05
12:24929442 G T 0.258807 -1.9031e-05
12:24930821 T C 0.476110 -8.5186e-06
12:24937519 T C 0.066135 8.4954e-06
12:24945469 T C 0.249147 -4.9508e-05
12:24947515 T C 0.865197 -3.5139e-05
12:24948166 C T 0.586952 -4.2826e-05
12:24953185 T G 1.173667 -1.2519e-04
12:24955053 G A 0.366247 5.6437e-05
12:24955794 T C 0.029926 -7.7383e-06
12:24959039 T C 0.170538 -2.0127e-05
12:24965708 C T 1.210730 -1.8670e-04
12:24965833 T C 0.030396 4.3684e-05
12:24967440 A C 0.072471 -2.1103e-05
12:24968748 T C 0.145517 -1.5709e-05
12:24968749 G A 1.447167 2.0707e-05
12:24970270 G A 0.056531 4.5106e-05
12:24974132 G A 0.326490 -2.2010e-05
12:24974646 A G 0.069290 -3.6285e-05
12:24983160 T C 1.136526 1.2345e-05
12:24985653 A G 0.240978 -8.2910e-06
12:24987281 A C 0.356741 -6.6323e-05
12:25000038 A G 0.050471 6.6597e-06
12:25003122 A C 0.072289 2.0983e-05
12:25009028 T C 0.215460 -1.5422e-05
12:25014517 C T 0.090329 7.3692e-06
12:25021065 G A 0.166056 1.4453e-05
12:25021224 T C 0.057132 3.5499e-05
12:25027770 C T 0.298372 1.7729e-05
12:25029998 T C 0.151356 -1.9640e-05
12:25034895 C T 1.781795 2.1614e-04
12:25042458 A T 0.058557 2.6802e-05
12:25047720 G A 0.249738 -1.5359e-05
12:25050473 A G 0.048605 -5.9510e-05
12:25051926 A G 0.433292 -2.7965e-06
12:25054209 T C 0.523147 2.2999e-05
12:25054891 A G 1.315098 -1.9558e-05
12:25055512 A G 1.386994 1.5235e-05
12:25056665 G A 0.249507 -4.1540e-04
12:25057593 G A 0.088440 -5.1089e-05
12:25065729 G A 0.185316 8.3719e-05
12:25066572 C T 0.254259 1.2676e-05
12:25071665 A G 1.944644 5.2576e-05
12:25077205 C A 0.459108 2.4542e-05
12:25079974 G A 0.078430 6.6773e-05
12:25084600 T C 0.823506 -5.9699e-05
12:25088312 C T 0.901618 -3.1473e-05
12:25088612 T G 1.911284 1.4847e-04
12:25092929 T A 0.179568 9.7999e-05
12:25094990 A G 0.065097 7.2953e-05
12:25096037 T C 0.043996 -2.4443e-05
12:25098074 G A 0.212409 1.3764e-06
12:25099449 G A 0.063341 2.2370e-05
12:25101534 A G 0.600247 -1.2171e-04
12:25105621 C T 0.216349 5.0745e-05
12:25109319 A G 0.094065 2.7784e-05
12:25113823 G A 0.257336 -3.0973e-05
12:25114523 A G 1.500329 3.7417e-06
12:25126303 A C 0.714737 9.3626e-06
12:25129588 T C 0.568932 6.8116e-05
12:25129782 G A 1.723812 6.9211e-06
12:25136905 T C 0.036015 1.0612e-05
12:25140602 C T 0.382885 -5.8177e-05
12:25141655 T C 0.182544 1.3423e-05
12:25143830 A G 0.060400 5.1108e-05
12:25147699 C T 0.044094 1.0193e-05
12:25150466 C T 1.085022 -4.6738e-05
12:25152167 C T 0.058268 -3.4110e-05
12:25152509 C G 0.032902 3.9449e-05
12:25161033 A C 0.589519 1.1570e-04
12:25162880 C T 0.320771 -5.1217e-05
12:25164022 G A 0.136685 -8.1854e-05
12:25164331 G A 0.504293 -1.1551e-04
12:25164366 G A 0.819569 9.2371e-06
12:25164779 C T 0.049082 -5.6587e-05
12:25164789 G A 0.194943 2.6926e-05
12:25164850 C A 1.023506 5.5352e-05
12:25167733 T C 0.038183 -6.4493e-05
12:25167739 G C 0.643973 1.6030e-05
12:25174889 G A 0.083205 -9.1720e-05
12:25176869 A G 0.627011 3.6055e-06
12:25176909 A G 0.080735 8.4777e-05
12:25177910 G C 0.177809 2.3882e-05
12:25180025 G A 0.075207 -1.6924e-05
12:25184187 T C 0.053331 -6.0086e-05
12:25185150 G A 0.065292 6.0766e-05
12:25187871 G A 0.533657 -4.8120e-06
12:25192784 C A 0.846590 5.4431e-06
12:25195328 A G 0.054655 -6.7894e-05
12:25204353 T C 1.781064 -1.8244e-04
12:25204473 C T 0.663799 -1.6572e-05
12:25204627 G A 0.032139 -4.7573e-05
12:25205801 T C 0.169178 -2.0372e-05
12:25207653 G A 0.799133 1.9215e-05
12:25209764 A G 1.787566 2.7989e-05
12:25215191 T G 1.050897 4.8954e-05
12:25218340 G A 0.739765 2.1207e-05
12:25222024 G A 1.810607 -5.9677e-05
12:25227038 G A 0.089466 3.5449e-05
12:25231235 C T 0.711229 2.4095e-05
12:25236913 A G 0.149775 2.1181e-05
12:25237586 G C 0.031636 -4.3744e-06
12:25239071 C T 0.033357 -7.4726e-05
12:25239422 T C 0.504679 4.4085e-05
12:25239694 T G 0.149681 4.6720e-05
12:25240480 G A 1.341859 -4.4983e-05
12:25240964 C G 0.369714 -1.1574e-04
12:25242595 G C 1.502069 2.8963e-05
12:25243893 T C 0.203811 -1.8410e-05
12:25245753 A G 1.063555 -1.0991e-06
12:25246368 C T 0.027190 -2.3028e-05
12:25251308 T C 0.099515 9.5232e-05
12:25258458 G A 0.062033 -5.1147e-05
12:25260675 G C 0.113854 -7.6015e-05
12:25263310 G T 0.021318 1.5258e-04
12:25273087 G T 0.293487 -3.7761e-05
12:25284833 G C 0.599565 7.7729e-06
12:25285789 A T 0.158785 -2.6905e-05
12:25288005 A G 0.883740 -9.9026e-06
12:25297638 C A 0.097064 -5.2350e-05
12:25304972 C T 1.609358 5.3047e-06
12:25311489 T G 0.725452 1.1099e-05
12:25315537 C T 0.185975 1.2162e-05
12:25330758 T C 0.046940 3.7310e-05
12:25339843 G A 0.292682 -3.0218e-05
12:25348816 T C 1.073049 -1.8038e-05
12:25349488 A G 0.050939 9.1240e-05
12:25360559 C G 0.034772 6.7058e-05
12:25363085 T C 0.025573 -7.4434e-06
12:25366660 C T 0.434905 5.6678e-05
12:25372593 C T 0.197439 6.5497e-07
12:25379368 A G 0.042068 -6.2631e-05
12:25384838 A G 0.816449 -6.6286e-06
12:25384898 T C 0.302955 -2.5626e-05
12:25389220 G A 0.120982 2.3418e-05
12:25393389 G A 0.036615 -4.8515e-05
12:25393865 C A 0.122342 -7.6453e-06
12:25394779 T C 1.228241 -3.2645e-06
12:25397715 C A 0.076473 -7.7297e-06
12:25401876 C T 0.071744 -7.8692e-05
12:25407135 T C 0.055207 -7.2746e-06
12:25407196 G A 0.093656 -4.2186e-05
12:25409069 G A 0.143949 -1.1262e-05
12:25410283 C T 0.661101 -6.3676e-05
12:25410475 A C 0.023347 -5.3042e-05
12:25417418 C T 0.867275 -4.2460e-04
12:25418053 G T 0.361612 -4.9960e-05
12:25424468 C A 0.097658 1.0917e-04
12:25425382 A G 0.186472 -1.1740e-04
12:25426456 A G 1.874867 8.7862e-05
12:25430841 T G 0.322066 6.2498e-06
12:25435610 A G 0.074870 1.0821e-06
12:25437782 A C 0.070595 4.2243e-05
12:25438665 T G 0.056940 -1.5980e-05
12:25440725 G A 0.173830 -5.2809e-05
12:25441157 T C 1.891543 -9.7652e-06
12:25447065 G A 1.252266 7.1947e-05
12:25450409 T C 0.141823 -8.0322e-05
12:25455373 T C 1.109719 6.8032e-06
12:25461756 G T 0.025963 1.9663e-04
12:25469418 G A 1.022516 3.0882e-05
12:25470842 T G 0.870293 -8.6766e-07
12:25475855 C T 0.020659 1.3370e-05
12:25481742 G T 0.939545 7.3099e-06
12:25485389 A G 0.075587 -1.0749e-05
12:25485970 T C 0.035061 4.5911e-05
12:25498629 T C 1.823775 5.5445e-05
12:25501790 C T 0.798643 3.8013e-05
12:25507460 A G 0.071520 6.6919e-05
12:25513902 T C 0.036216 -1.2540e-05
12:25514034 T G 0.076577 2.4753e-06
12:25515053 T C 0.631692 1.1615e-05
12:25516948 T C 0.103692 8.1782e-06
12:25517920 C A 0.905630 -6.1639e-06
12:25520438 C A 0.172291 -8.9356e-05
12:25521749 A G 0.448891 2.1081e-05
12:25526697 T C 0.201980 1.7616e-07
12:25530514 G A 0.038660 3.9770e-06
12:25533684 A C 0.098548 4.1595e-05
12:25537855 C G 0.033363 1.8842e-05
12:25541519 G A 0.688953 7.9534e-06
12:25545798 A G 1.756715 -3.0008e-06
12:25550866 C T 0.353605 3.7530e-05
12:25555070 C T 0.799815 -6.1164e-05
12:25569629 C T 1.626781 -1.0611e-05
12:25574646 A G 0.824122 1.9598e-05
12:25577192 G A 0.704708 5.6960e-05
12:25586183 T C 0.107129 -8.9222e-05
12:25592013 T C 0.022740 -1.0838e-05
12:25592601 A G 0.025453 1.0020e-05
12:25594340 C T 0.142466 -9.8779e-05
12:25594508 T G 0.086386 3.9872e-06
12:25595255 G T 0.055691 4.4186e-05
12:25599858 G C 0.908749 1.7601e-06
12:25600690 C T 0.036683 6.6533e-05
12:25601403 T C 0.416917 -2.1529e-05
12:25601823 G A 0.856856 2.9631e-05
12:25604809 A G 0.159224 -7.3836e-05
12:25614860 G A 0.576394 -4.0026e-05
12:25620127 C T 0.160308 -1.9766e-05
12:25622858 A C 0.139697 -8.7181e-06
12:25624039 C T 0.052026 1.0590e-04
12:25628017 T C 0.176754 2.0054e-04
12:25634175 A C 1.206702 -3.7068e-06
12:25636020 T C 0.084601 -2.7778e-06
12:25646284 C T 0.516529 -1.5034e-05
12:25651899 G A 0.449787 7.6578e-05
12:25669357 G C 1.592726 -6.9613e-05
12:25671759 A T 1.673039 -2.5405e-05
12:25675733 T C 0.022951 -5.0695e-05
12:25675917 C T 0.833298 -7.3552e-07
12:25681286 T C 0.248138 3.8091e-05
12:25684733 T C 1.705961 -6.2222e-05
12:25702478 T C 0.027696 -5.4686e-05
12:25704893 G A 1.442678 -8.2005e-05
12:25708776 T C 0.021669 -7.0841e-06
12:25721906 T C 1.779367 1.0376e-05
12:25726071 C A 1.686577 4.6246e-05
12:25731247 T C 0.057765 -7.1162e-05
12:25731383 T C 0.064626 1.2061e-04
12:25733097 G A 0.290858 4.5518e-06
12:25737359 C A 0.182492 -5.0499e-05
12:25745687 T C 0.557555 -1.6401e-05
12:25756664 A C 0.045785 4.4382e-05
12:25764705 A G 1.338990 1.0101e-05
12:25765127 G C 0.135978 -3.7837e-05
12:25767407 A C 0.099145 3.1633e-05
12:25770359 C T 0.132891 -3.5612e-05
12:25770696 C G 0.049209 1.0848e-04
12:25773792 T C 0.119746 6.9064e-05
12:25779922 C T 1.383401 -4.5055e-04
12:25780440 C T 0.035375 -1.1322e-05
12:25782002 C T 1.502657 -1.4378e-04
12:25792213 C T 1.279625 -1.0947e-04
12:25794434 T G 0.104494 -6.8117e-05
12:25795513 G A 0.051020 2.9339e-06
12:25811125 A G 0.104221 -4.7126e-05
12:25826022 T C 0.044305 2.2706e-06
12:25835245 T C 0.118295 5.0183e-05
12:25843292 T C 0.023574 -9.9021e-05
12:25852474 A G 0.144595 4.6566e-05
12:25860721 A G 0.190055 -6.3129e-05
12:25869516 T C 0.034204 5.0609e-05
12:25869555 A G 0.057171 7.7661e-05
12:25870341 C T 0.025528 7.1744e-05
12:25875795 T C 0.177059 -5.0082e-05
12:25876456 C A 0.052461 3.1540e-04
12:25883552 T C 0.149597 -2.0380e-05
12:25884008 C T 0.099528 3.9299e-05
12:25905089 C G 0.037307 1.1547e-05
12:25905595 C T 0.053733 7.8371e-05
12:25916737 C T 0.042889 2.6493e-05
12:25923682 C T 0.317246 1.0883e-04
12:25925645 T C 0.160340 -2.9338e-06
12:25927930 G T 0.208296 2.7488e-05
12:25962338 A G 0.032604 4.4293e-05
12:25968801 T C 0.047265 5.5656e-06
12:25970248 G A 0.333342 8.1449e-05
12:25977620 A C 1.804278 -5.0684e-05
12:25979805 T C 0.020594 -5.7869e-06
12:25982441 A G 0.155890 4.8978e-05
12:25982690 G A 0.292494 1.1623e-04
12:25986789 A G 0.132284 9.2086e-05
12:25988923 C T 0.427391 1.2706e-05
12:25990079 C A 0.616975 -5.5728e-05
12:25993804 C T 0.357354 8.5966e-06
12:25994135 A G 0.265739 -8.6008e-05
12:25995388 A G 0.127730 1.6522e-05
12:26001521 C T 0.236768 -1.7091e-05
12:26005088 C T 0.042380 2.9049e-05
12:26006949 T C 0.740765 4.7984e-05
12:26016838 T C 1.366312 1.8347e-06
12:26022804 C T 0.068745 -4.0715e-05
12:26029312 T C 0.068761 -3.3606e-06
12:26031699 T G 0.033077 1.2675e-05
12:26039635 T C 0.672091 -7.3957e-05
12:26041012 C G 0.206897 3.1567e-04
12:26041050 G A 0.418076 -3.6164e-05
12:26043525 G A 1.761278 -9.7647e-05
12:26048014 G A 0.245223 -5.1229e-05
12:26049250 T C 0.020289 -3.7815e-05
12:26051981 A G 1.627608 5.6906e-05
12:26052872 T G 0.225135 1.9118e-05
12:26055082 G A 0.058615 8.0381e-05
12:26058772 A C 1.838313 4.8217e-06
12:26077124 A G 0.050403 2.3776e-04
12:26078947 C T 0.047768 -6.3921e-05
12:26085053 G A 1.649199 6.4859e-05
12:26086680 T C 0.026047 -3.5614e-05
12:26086923 G T 0.186825 -1.1179e-04
12:26095045 C T 0.112024 -1.0957e-05
12:26097904 G A 0.055353 -1.4543e-05
12:26106977 G T 0.057365 1.5453e-05
12:26107526 A G 0.105971 1.3131e-05
12:26107847 A C 0.034067 -2.6852e-07
12:26110146 A G 0.046700 4.2551e-06
12:26116594 G C 0.185631 2.6657e-05
12:26122813 C T 1.840127 1.7464e-05
12:26124839 C T 0.021743 -4.6706e-06
12:26126344 G T 0.087467 -1.2350e-05
12:26130822 C A 0.944021 1.1851e-05
12:26139403 G A 0.263023 -2.7204e-04
12:26139782 G A 0.054645 1.4006e-05
12:26162211 A G 0.200789 -9.0646e-06
12:26190153 G A 0.035528 2.7810e-05
12:26192156 T G 0.028280 6.1332e-05
12:26192355 C T 0.060319 4.6971e-06
12:26199972 G A 0.066778 1.8931e-04
12:26201163 A C 1.693718 -4.1007e-06
12:26217272 A G 0.046171 -3.8387e-05
12:26220291 A G 0.216995 -1.3938e-05
12:26222768 G A 0.514328 2.1913e-05
12:26223438 A G 1.580211 2.6893e-05
12:26226333 G T 0.030945 7.5868e-05
12:26228118 G A 0.041205 2.4095e-07
12:26230847 A C 0.318061 -4.7535e-05
12:26239910 G C 0.543874 6.0165e-06
12:26241860 C T 0.814333 -2.1320e-05
12:26244994 A G 0.135367 1.9251e-04
12:26249199 T C 0.056905 2.0395e-06
12:26250665 G A 0.081803 -4.8686e-05
12:26256670 C T 0.440387 -8.2791e-05
12:26257411 A G 0.358415 2.8559e-04
12:26259919 A G 0.706282 2.9253e-05
12:26260398 G A 0.053088 -2.0673e-05
12:26262137 C T 1.759866 -9.7961e-06
12:26265632 A G 1.181428 6.2108e-05
12:26267735 A G 0.032996 -4.3487e-05
12:26268928 G A 0.066460 5.1362e-05
12:26277420 C G 0.041464 -5.3403e-05
12:26281230 C T 0.305120 -5.5043e-06
12:26286351 G A 0.038598 -1.8846e-05
12:26295212 T G 0.033555 -1.2711e-04
12:26297275 A G 0.028098 2.7971e-05
12:26298484 T C 0.595657 3.6331e-06
12:26301485 A G 1.926338 1.8274e-05
12:26308541 T C 0.162758 -6.4844e-05
12:26311776 G T 0.095256 -2.1125e-05
12:26321846 C G 0.089209 -1.3041e-06
12:26323322 A G 0.103040 4.9802e-05
12:26332746 C T 0.048855 7.4877e-06
12:26337834 A C 0.494133 -4.3311e-06
12:26338060 T C 0.444470 -1.1157e-05
12:26338294 C A 1.061169 1.5204e-05
12:26342519 C T 0.053746 2.2125e-05
12:26344892 T C 0.021951 -2.8452e-05
12:26346834 T C 0.063565 6.9345e-06
12:26349704 G A 0.347234 -3.4352e-05
12:26355696 A G 0.038965 7.8869e-05
12:26356406 C T 0.158110 -4.2572e-05
12:26358702 T C 0.086042 -7.2060e-05
12:26358856 C T 0.275061 2.4777e-05
12:26365938 C T 0.465658 -3.7440e-05
12:26366272 G A 0.084049 -1.7527e-05
12:26366830 C T 0.916474 -2.7493e-05
12:26375766 A G 0.581246 -1.1240e-05
12:26383834 A G 0.080212 -1.0564e-04
12:26383959 A G 0.080378 -1.0033e-04
12:26384555 T C 1.035087 9.7444e-06
12:26388167 T C 0.125143 2.5970e-05
12:26389242 C T 0.353621 -7.0051e-07
12:26392080 G A 0.367189 1.4120e-05
12:26393379 C T 1.962950 8.7898e-05
12:26396745 A G 0.050325 1.0300e-05
12:26398341 T G 0.113897 -4.0151e-06
12:26399829 T C 0.321648 -1.9923e-05
12:26401021 G A 0.144150 -2.7269e-04
12:26418465 T C 0.041818 2.2457e-05
12:26422861 C T 0.097551 1.3499e-05
12:26423756 G A 1.954949 2.8955e-05
12:26423929 A C 0.077934 -2.8221e-05
12:26425021 C T 0.035745 1.6862e-05
12:26426420 C T 1.472549 1.4974e-04
12:26428044 A G 0.071605 1.4899e-05
12:26430949 G A 0.061734 -1.8238e-05
12:26431467 C A 0.142729 -2.6177e-06
12:26433582 C T 0.282458 -4.3308e-05
12:26440451 A G 0.048657 2.2862e-05
12:26440746 A G 0.028783 3.1050e-05
12:26444373 A G 0.411136 -1.4268e-05
12:26446481 A G 1.484195 3.9112e-05
12:26453283 G A 0.483990 5.0144e-04
12:26453764 C T 0.467742 -3.1185e-05
12:26476562 C A 0.836145 8.9009e-06
12:26485639 A G 0.718262 2.4159e-05
12:26488957 A G 0.029439 -9.4492e-05
12:26493670 C T 0.110852 -3.2265e-05
12:26493814 T C 0.540687 2.9139e-05
12:26494448 C T 0.091115 -2.4990e-05
12:26509980 A G 0.098901 2.0703e-05
12:26510514 T C 0.191149 -1.7569e-05
12:26510587 T C 0.045781 -7.0472e-06
12:26516893 T C 0.330009 -3.3482e-04
12:26517979 T C 1.587140 4.0762e-05
12:26523923 G A 0.415784 1.9018e-05
12:26524413 T C 0.069654 -4.7529e-05
12:26524769 G A 0.027784 1.8547e-05
12:26524983 T C 0.022055 -1.6988e-05
12:26532354 C T 0.421071 9.9310e-05
12:26537202 C T 0.200347 2.2468e-05
12:26539880 A G 0.601039 -1.1654e-05
12:26541840 C T 0.223152 -9.7480e-05
12:26544149 G C 0.022074 5.5432e-06
12:26545646 T A 0.132316 -5.2406e-06
12:26547277 C T 0.639436 -2.4390e-05
12:26551649 C A 0.112131 -3.9798e-06
12:26555054 A G 0.099323 -1.1317e-05
12:26555158 G A 0.551758 1.4529e-05
12:26555730 C T 0.171032 -1.1452e-05
12:26556175 C T 0.175037 -2.0980e-05
12:26574686 G A 1.067836 1.3896e-05
12:26576529 C T 0.087210 1.8039e-05
12:26584346 A G 1.910313 4.9282e-05
12:26586829 G A 0.140905 -8.4301e-05
12:26588880 T G 0.126867 -5.3349e-06
12:26593415 T C 0.124361 6.0355e-05
12:26593765 A G 0.046424 -1.9625e-05
12:26594948 T C 1.828868 -1.9611e-05
12:26597033 G T 0.160223 -2.1563e-05
12:26604893 T C 1.797543 -3.8844e-05
12:26610480 T C 0.029124 -1.2521e-05
12:26613002 T C 0.026849 5.1877e-05
12:26621565 C T 0.049540 1.6586e-05
12:26622454 T C 0.063565 4.7256e-05
12:26622942 C T 0.183057 2.6925e-05
12:26631217 A G 0.051942 -1.0481e-04
12:26636386 G A 1.811831 -2.2148e-05
12:26638338 T C 0.038008 -1.2674e-05
12:26641513 T C 0.301391 -1.0883e-04
12:26643828 G A 0.106600 1.3090e-05
12:26644020 A G 0.194333 -1.0204e-04
12:26644772 A C 0.042740 -5.0464e-05
12:26645451 C T 0.040108 1.2251e-04
12:26655775 T C 0.972560 -3.5747e-06
12:26668588 T C 0.182460 3.5239e-06
12:26668668 A G 0.086503 -2.6593e-05
12:26675355 A G 0.465876 -5.4584e-05
12:26676748 C T 0.119265 -6.4461e-06
12:26686874 A G 0.047018 8.1543e-05
12:26696243 G T 1.543060 -1.5645e-05
12:26698105 C T 1.758143 -4.0126e-05
12:26704127 G A 1.095396 2.0768e-05
12:26716566 T C 0.087538 1.3366e-04
12:26722911 T G 0.102796 -2.0010e-05
12:26728431 G A 0.052799 -4.3772e-05
12:26728515 G A 0.332780 -1.6760e-05
12:26730959 T C 1.658524 -3.3152e-06
12:26731250 C T 0.177978 6.6345e-05
12:26734696 G A 0.181678 -1.3368e-05
12:26745119 A G 0.298677 -1.1758e-05
12:26745567 C T 0.057709 1.4445e-05
12:26745859 C T 0.322138 -5.0214e-05
12:26755546 T C 1.463276 -5.9932e-05
12:26756606 G C 0.171807 1.0008e-04
12:26757750 T C 0.128843 -3.6717e-05
12:26759254 C T 1.372051 -6.5383e-06
12:26787373 C T 0.144468 -1.0780e-05
12:26788651 T C 0.055564 -5.1796e-06
12:26790941 G A 0.448219 -1.0501e-04
12:26792961 T G 1.599234 -4.3715e-05
12:26809412 G T 0.190548 -1.7939e-04
12:26810816 G T 0.320421 4.1011e-04
12:26811045 C T 0.331609 -1.0568e-05
12:26834858 A G 0.089446 6.2877e-05
12:26839747 G A 1.667693 8.0407e-05
12:26843744 C T 0.050585 -1.6870e-05
12:26846296 C T 0.041565 -2.9747e-05
12:26849662 C T 0.052351 1.6894e-05
12:26850168 G T 0.132725 -3.8441e-05
12:26852144 C A 0.359548 -1.2225e-05
12:26863180 G A 0.090183 -5.9079e-05
12:26863918 C A 0.244967 -1.3208e-05
12:26872278 T C 0.122047 3.8943e-05
12:26876425 A G 0.021334 -6.8786e-05
12:26887731 G A 1.660624 -4.7226e-05
12:26898311 T C 0.043866 -1.5829e-05
12:26903022 A G 1.069138 -8.5544e-05
12:26903454 C T 0.471481 -8.2695e-05
12:26911426 G A 0.054217 4.7281e-05
12:26927565 C T 1.029007 -3.8227e-05
12:26936465 C T 0.471163 -7.6920e-05
12:26943416 T C 0.474535 -2.9201e-08
12:26944110 T C 1.578458 -9.3620e-05
12:26956317 T C 0.311521 -2.6245e-05
12:26959427 C T 0.333290 -2.3682e-05
12:26960821 C A 0.298109 -1.9588e-05
12:26968398 G A 0.032509 2.4123e-05
12:26969769 G A 0.284662 -3.0469e-05
12:26975759 C A 0.551982 1.6097e-04
12:26983350 T G 0.414012 8.8317e-05
12:26986984 G A 0.406638 6.8735e-05
12:26991744 G T 0.562622 8.5444e-05
12:26991923 G A 0.080134 -7.8723e-05
12:26992407 A G 0.283646 -1.8519e-04
12:26994490 A G 0.076032 2.2266e-05
12:27000405 G A 0.202152 -1.2896e-04
12:27003953 T C 1.560574 1.8983e-05
12:27007650 C T 0.365855 -1.2725e-04
12:27009962 G C 1.818809 4.8998e-06
12:27010243 C A 0.049731 -7.9750e-05
12:27015543 C T 0.566228 4.8333e-05
12:27016294 T C 0.050854 2.8932e-05
12:27023986 G A 0.241731 1.2104e-06
12:27027742 T C 0.076285 -5.4877e-06
12:27027828 G A 0.095545 1.7937e-04
12:27029743 C A 0.062185 6.3785e-06
12:27034913 A G 0.421013 1.3043e-04
12:27038010 C A 0.052526 2.4756e-04
12:27047748 T C 0.087720 9.4098e-06
12:27048507 T C 0.026664 -6.1299e-05
12:27050208 C T 1.541414 1.2233e-05
12:27052298 T A 0.023983 -7.4061e-06
12:27064785 C A 0.105659 -8.1565e-05
12:27068983 T A 0.090251 -1.6425e-05
12:27069174 C T 0.034655 -1.5839e-05
12:27079401 A C 0.050760 1.4216e-05
12:27085287 T C 0.940995 2.0514e-05
12:27090550 C A 0.249757 -2.5311e-05
12:27093110 A G 0.101848 -1.7744e-05
12:27099677 A G 0.655168 -1.6935e-04
12:27106808 A G 0.137548 -5.8694e-05
12:27109655 G A 0.093549 5.4383e-05
12:27130165 A C 1.768192 -4.6346e-06
12:27132993 C T 0.207696 5.0932e-05
12:27136626 T G 0.271952 7.6851e-06
12:27136993 T C 0.266632 2.6917e-05
12:27143508 A G 0.202025 3.1266e-05
12:27143579 T C 0.382493 -1.4948e-04
12:27146442 G A 1.498492 -1.0492e-04
12:27154171 T G 0.163329 -6.7231e-05
12:27154370 T C 0.022545 8.9511e-05
12:27154612 T C 1.008536 -4.2518e-05
12:27158721 C G 0.352356 1.2299e-05
12:27169098 C T 0.091021 -5.4619e-05
12:27171211 G A 1.883400 -1.4225e-04
12:27175342 T C 0.065558 1.4797e-05
12:27175669 C T 0.079063 5.8323e-06
12:27198710 G A 0.097418 4.3296e-06
12:27212456 G A 0.035080 1.3911e-04
12:27232119 G T 1.882591 -1.6597e-04
12:27234200 C T 0.944592 8.8568e-05
12:27234914 A G 0.256775 -4.0856e-05
12:27235279 A G 0.183898 3.9275e-05
12:27236548 C G 0.069670 3.9522e-06
12:27242492 T C 0.257492 5.6021e-05
12:27255622 C T 0.042029 1.9245e-05
12:27257102 C A 0.030195 -9.4862e-05
12:27265017 C T 0.220231 -4.7561e-05
12:27276628 T C 0.145432 -7.9373e-05
12:27282440 G T 0.087970 -2.1080e-05
12:27298158 A G 0.052993 -2.9398e-05
12:27305310 G A 0.692312 -1.8125e-04
12:27305982 T C 0.087898 -1.0780e-04
12:27316187 A C 1.194557 3.2652e-05
12:27334607 G A 0.064363 8.2528e-07
12:27337107 G A 0.118103 1.8318e-04
12:27351761 C G 0.536224 -4.2128e-05
12:27356899 A G 0.107934 -4.0458e-05
12:27367675 C G 0.034866 1.1661e-04
12:27377961 C T 0.040861 -1.7889e-05
12:27380780 T C 0.685104 -1.3366e-04
12:27390704 G A 0.260449 -4.6274e-05
12:27407655 T C 0.563823 -7.5862e-05
12:27410422 C T 0.058836 -8.5179e-05
12:27412899 C T 0.202541 7.0013e-05
12:27414185 G A 0.132053 -1.0133e-04
12:27433930 A G 0.086866 -3.6162e-05
12:27443952 T C 0.825281 -5.0040e-05
12:27465252 A G 0.336221 -7.4570e-05
12:27470682 T C 1.763982 -2.6115e-05
12:27470788 T C 0.441111 1.3654e-04
12:27495440 G T 0.197689 5.7564e-05
12:27495929 T C 0.133696 -1.2209e-04
12:27501106 A G 0.877051 6.7358e-06
12:27520269 A G 0.342699 1.8984e-05
12:27522240 T G 0.068742 2.3649e-05
12:27530778 A G 0.377565 2.5176e-04
12:27530846 T G 0.063354 1.8501e-04
12:27540204 G A 0.096477 1.2750e-05
12:27541710 C T 0.066035 2.6445e-06
12:27546405 G A 0.331154 3.2335e-06
12:27550710 A G 1.813879 -6.8518e-04
12:27553566 G A 0.103663 4.6109e-05
12:27553903 G T 0.130817 -5.1790e-05
12:27555335 A G 0.103010 -6.1605e-05
12:27565146 G A 1.592678 3.4943e-04
12:27568160 G T 0.056976 -1.2566e-05
12:27578746 C T 0.270507 4.9693e-05
12:27590602 T C 0.175050 3.3641e-05
12:27591761 C A 0.055213 -5.9834e-05
12:27593619 C T 0.055470 4.9946e-05
12:27601471 T C 0.053737 -8.2116e-05
12:27603354 C A 0.043097 4.0238e-07
12:27605438 A G 0.120041 6.9241e-05
12:27608318 G A 0.038800 2.6472e-05
12:27609256 G T 1.278291 4.4164e-05
12:27610073 T C 0.062237 3.4984e-05
12:27614631 T C 0.184531 4.7193e-05
12:27625823 T A 1.558607 6.3337e-04
12:27628607 T C 0.034119 -2.0139e-05
12:27634210 G A 0.047060 5.1405e-06
12:27641473 A G 0.122738 2.2552e-05
12:27647382 T C 0.045035 3.9278e-06
12:27656231 A G 0.141109 1.3729e-04
12:27657161 A G 0.105834 4.1291e-04
12:27666096 A G 0.035973 -1.0044e-06
12:27681411 A C 0.039524 4.1766e-05
12:27683816 A G 0.976949 9.9544e-05
12:27687714 C A 0.375994 -1.6621e-05
12:27693851 T A 0.976572 1.2557e-04
12:27708304 C T 0.189192 1.8102e-04
12:27714655 G C 0.039261 -3.8575e-05
12:27715713 A G 0.080965 1.0216e-04
12:27724333 T C 0.741787 1.6762e-04
12:27729722 T C 0.066343 -1.0860e-05
12:27738434 G T 0.651361 -4.5730e-07
12:27742240 G T 0.054081 -8.2428e-05
12:27742285 G A 0.096769 -3.9989e-05
12:27743602 A G 0.572771 3.2694e-05
12:27746280 C T 0.180425 -1.1396e-05
12:27756332 A G 0.083617 1.6860e-04
12:27757425 C T 0.240900 -5.4410e-05
12:27757515 T C 0.114448 -1.1080e-05
12:27763905 A G 0.579195 6.8829e-04
12:27767597 G A 0.066200 -8.2367e-05
12:27767913 A G 0.621549 3.4155e-04
12:27774853 C T 1.907733 1.3150e-05
12:27783723 C T 0.721287 1.5790e-05
12:27784657 T C 0.055330 1.4022e-06
12:27788795 G A 1.175598 -5.8374e-05
12:27790632 A G 0.453260 -1.4743e-04
12:27798349 T C 0.100083 -2.1902e-04
12:27799008 G T 0.060364 1.4472e-04
12:27799861 T C 0.046788 7.4535e-05
12:27800327 T C 0.103767 -4.0066e-04
12:27800404 G A 0.443678 1.5824e-04
12:27801614 C A 0.067359 1.7146e-05
12:27806620 C T 0.101037 -1.2844e-05
12:27810329 G A 0.136211 -3.5780e-05
12:27810765 G T 1.623220 -3.8490e-05
12:27817525 C T 0.216923 3.2871e-05
12:27818405 C T 0.114851 3.7988e-06
12:27818770 A G 0.395677 -2.1598e-05
12:27821856 T C 1.100982 -1.2159e-05
12:27825168 C A 0.484269 3.0032e-05
12:27825979 A G 0.054470 -3.8175e-05
12:27831433 G A 0.033931 5.6498e-05
12:27832062 G T 0.042045 -2.0314e-05
12:27832347 A C 0.311524 -2.2172e-05
12:27832582 A G 0.020228 5.2186e-05
12:27833684 G A 0.152291 -1.5493e-06
12:27842380 G A 0.084583 1.9532e-05
12:27845174 G C 1.743754 -3.6855e-05
12:27848777 C T 0.100524 2.4846e-05
12:27849795 T C 1.214025 5.4356e-05
12:27850113 T A 0.373372 -4.3803e-05
12:27851134 A C 1.218536 6.8098e-05
12:27851984 T C 0.115273 -5.7773e-06
12:27852430 C T 1.576559 3.2259e-05
12:27862081 A G 0.337948 -7.2303e-05
12:27864717 G A 1.054389 1.0566e-04
12:27867699 C T 0.069027 -8.6834e-05
12:27867727 A G 0.338947 -6.1722e-05
12:27874277 C T 1.368295 1.6518e-05
12:27893067 G A 0.181950 4.3921e-06
12:27897035 G T 1.277723 -1.6759e-07
12:27902194 T C 0.039345 5.1237e-05
12:27906837 A G 0.985436 6.9218e-05
12:27909254 G A 0.111738 4.5563e-05
12:27910394 G A 1.308502 1.3710e-06
12:27915718 T A 0.984261 5.5929e-05
12:27916224 G A 0.324686 -7.3821e-05
12:27921968 T G 1.204424 -4.2628e-06
12:27934701 T C 0.338295 -9.5865e-06
12:27937765 G A 0.118639 1.4756e-05
12:27939355 A G 1.553793 7.0032e-06
12:27940523 T G 1.102920 2.5522e-05
12:27946919 C T 0.434924 -4.0456e-05
12:27958810 T C 0.070900 6.9904e-05
12:27958908 T C 0.132673 3.1843e-05
12:27959998 A G 0.391421 -9.5859e-06
12:27962765 G A 0.301969 -5.7832e-06
12:27962981 C T 0.305857 2.0055e-05
12:27963259 T C 0.085143 -3.3996e-05
12:27965150 T C 0.391967 -4.0777e-06
12:27965521 G A 0.473403 -1.8865e-06
12:27966453 G A 0.828387 1.9676e-05
12:27969286 A T 0.783745 4.8103e-05
12:27969439 A C 0.502877 1.8465e-06
12:27969591 C G 1.226216 -2.0972e-06
12:27971113 A G 0.390824 2.8234e-05
12:27972012 C T 0.798718 9.7146e-06
12:27973513 T C 0.186254 1.4973e-05
12:27974983 T G 0.077720 2.7927e-05
12:27976395 T C 0.052432 -5.3149e-05
12:27976899 A G 0.355978 2.2838e-06
12:27979103 T C 0.031653 1.2918e-05
12:27983388 G A 1.275788 1.6112e-05
12:27983485 A C 0.333459 1.9550e-06
12:27983494 T C 0.058693 -4.4640e-05
12:27991165 A G 1.906675 1.1619e-04
12:27994433 A G 0.112631 3.2308e-05
12:28005654 A G 0.405424 -6.7313e-05
12:28012003 C G 1.498298 3.8117e-05
12:28017188 G A 0.095649 -2.9335e-05
12:28025196 C A 0.412003 -5.0660e-06
12:28026023 T G 0.344397 4.5032e-05
12:28038987 G A 0.057635 -3.3099e-05
12:28048524 G A 0.896266 -1.3312e-04
12:28051099 C T 0.222756 -1.6302e-05
12:28052597 T G 0.046690 2.6879e-07
12:28054662 A G 0.331774 4.1910e-05
12:28064296 G A 0.220218 -4.2392e-05
12:28072352 A G 1.800370 4.3729e-05
12:28084819 A G 0.037901 -5.9975e-05
12:28094398 C T 1.508100 -5.1384e-05
12:28100816 G T 0.045444 -3.5006e-05
12:28105082 A G 0.594096 -5.5540e-06
12:28110444 T C 1.181379 -1.3524e-04
12:28112256 T C 0.487684 -2.5200e-05
12:28115095 T C 0.371541 -3.4419e-05
12:28118847 A C 1.261845 -1.4787e-05
12:28119561 T C 1.085626 -5.3962e-06
12:28121063 T C 0.039848 -5.4794e-05
12:28122893 G A 0.587189 -3.5028e-05
12:28123858 G A 0.023129 4.1753e-05
12:28127895 T G 0.047969 -2.4803e-06
12:28127976 T G 0.060923 -1.1869e-04
12:28129134 A G 0.025096 1.0371e-05
12:28132906 G A 0.449946 -1.7386e-05
12:28135469 A G 0.046421 -1.4323e-04
12:28146926 A G 0.046788 -1.2700e-04
12:28147129 C A 0.032227 2.5841e-05
12:28147960 T C 1.976881 -9.8425e-05
12:28153018 G A 0.242500 5.1522e-05
12:28163937 G T 0.025184 9.8616e-07
12:28169306 A T 0.251650 -5.2040e-05
12:28170942 C T 0.102381 -4.1699e-05
12:28180308 T C 0.037673 -5.2873e-05
12:28185648 C T 0.125312 5.9635e-05
12:28191348 T G 0.557721 1.4909e-05
12:28192989 A G 0.661909 -1.7521e-05
12:28194831 T C 0.569126 -3.5733e-05
12:28195125 G A 0.086937 4.6853e-05
12:28206052 A G 0.059524 1.0878e-04
12:28206523 G T 0.113173 -1.9275e-04
12:28214684 A G 1.557341 1.2825e-05
12:28218568 T C 0.140551 2.3815e-05
12:28221974 G A 0.950519 3.7984e-05
12:28224716 G A 0.388679 7.4903e-05
12:28225088 T C 0.030422 3.4096e-05
12:28227421 T C 0.455119 -1.9608e-05
12:28228567 A G 1.377066 2.3371e-05
12:28234023 G A 0.755806 -1.0467e-05
12:28234379 G A 0.044155 -2.9186e-05
12:28235066 A C 0.166004 -4.4205e-05
12:28238899 A G 0.179659 4.4206e-05
12:28240440 A G 1.378237 -4.8403e-06
12:28250549 G A 0.030322 3.9964e-05
12:28251240 A G 0.074636 7.5362e-06
12:28254212 G T 0.460348 1.0746e-04
12:28259441 T C 0.022662 -8.1653e-06
12:28267592 G T 0.100047 -4.4361e-05
12:28268546 A C 0.038874 -8.8913e-06
12:28269642 A G 1.159564 2.6315e-05
12:28274046 C T 0.103828 1.0900e-04
12:28275831 T C 0.026407 -9.4076e-07
12:28283557 T C 1.163187 1.5690e-07
12:28288053 A C 0.028894 1.1555e-07
12:28288716 T C 0.209669 -9.8832e-08
12:28291068 T C 0.552304 3.3990e-05
12:28296711 T C 0.469229 -4.6058e-06
12:28299721 A G 0.038478 -1.3675e-04
12:28308377 A G 0.084688 1.0217e-04
12:28309545 C T 0.041977 1.4004e-05
12:28313064 T C 0.140278 5.2653e-05
12:28318717 T C 0.031263 -5.0116e-05
12:28337656 C A 0.502394 1.4417e-05
12:28355734 T C 0.632393 -3.0638e-06
12:28392212 G A 1.162119 1.3758e-06
12:28395622 T G 0.103536 -6.5864e-06
12:28419073 A C 0.132407 -1.9409e-05
12:28421760 C T 0.043029 -7.2790e-05
12:28446334 A G 0.023444 8.9739e-05
12:28466773 T G 0.571820 2.0823e-05
12:28476751 G C 0.076048 -4.2503e-05
12:28507758 A G 0.025609 -1.5966e-05
12:28507879 C T 0.040475 3.6169e-05
12:28528976 T C 0.439504 5.6061e-06
12:28538435 C T 0.619556 2.2305e-05
12:28544644 T G 0.097035 7.2315e-06
12:28548472 C T 0.247888 -3.3014e-05
12:28556747 A G 0.035177 1.2669e-05
12:28563817 A G 0.030069 4.1999e-05
12:28580923 T C 0.066785 -2.2885e-05
12:28586251 C T 0.050381 -3.9907e-05
12:28591241 C G 0.167887 6.7273e-06
12:28603112 G A 0.031471 -2.8865e-05
12:28605426 A G 1.538110 2.4470e-05
12:28609142 A G 0.026193 -2.0430e-06
12:28611799 T C 0.154848 2.2015e-06
12:28617212 C T 1.700008 2.1298e-05
12:28617706 A G 0.026002 -5.4201e-06
12:28624493 T C 1.912913 -1.5501e-05
12:28627209 C T 0.211100 -2.8916e-05
12:28661655 G A 0.643230 2.2766e-05
12:28662288 C T 0.043675 -2.4325e-05
12:28664139 G A 0.029913 -2.3756e-05
12:28682729 G A 0.185553 1.3689e-05
12:28693801 T C 0.057482 -1.7004e-05
12:28695510 A G 0.105286 1.0988e-05
12:28701096 G T 0.031292 -6.4219e-06
12:28703833 A C 1.519648 1.9183e-05
12:28708880 A T 0.102563 -1.3883e-06
12:28716105 C A 0.020435 4.3282e-05
12:28716777 C T 0.906896 -7.7027e-06
12:28726635 A G 0.702517 3.0659e-06
12:28732324 C T 0.096626 -1.2344e-04
12:28739845 A G 0.912702 -4.7322e-06
12:28741743 C A 0.545475 1.3327e-05
12:28744305 T C 1.783573 -7.0636e-05
12:28744922 C A 1.039290 7.0142e-05
12:28745330 A G 1.876632 -5.1127e-05
12:28751864 C A 0.158256 3.1491e-06
12:28752435 G C 0.518366 -2.1065e-05
12:28755629 G A 0.242338 -1.6588e-05
12:28757415 T C 0.068372 -1.5221e-05
12:28760935 G A 0.732320 -1.2620e-05
12:28763210 C T 0.601285 7.0159e-05
12:28768399 C T 0.033697 -4.1939e-05
12:28781137 A G 0.043360 -9.2847e-05
12:28783989 C T 0.083078 5.8397e-05
12:28802448 C A 0.116487 -9.8577e-05
12:28810360 T C 0.063367 -2.5014e-05
12:28818038 A C 0.172495 -8.0605e-06
12:28833981 C T 0.823892 -3.4797e-05
12:28837223 G A 0.021169 -1.3930e-05
12:28858820 T C 0.214762 6.7527e-05
12:28859218 C A 0.659936 6.8696e-05
12:28879875 T C 0.031549 -5.7435e-06
12:28882979 G A 0.267453 -1.1833e-04
12:28883701 A C 0.032139 -2.9183e-05
12:28885237 T C 0.379935 -3.2535e-05
12:28895733 A G 0.020760 5.2255e-05
12:28921691 A G 1.228715 4.1231e-05
12:28927115 C A 0.109625 1.4842e-04
12:28927310 A G 0.033999 -1.8364e-05
12:28928139 G T 0.039241 -4.5661e-06
12:28946569 C T 0.440526 5.9971e-05
12:28949061 T C 0.260598 1.2148e-05
12:28955258 A G 0.283237 -2.3077e-05
12:28972006 C A 0.056531 -9.6018e-06
12:28975722 A G 0.227271 1.8133e-05
12:28976307 C T 0.175241 -1.2458e-05
12:28976576 G T 0.085889 9.6693e-06
12:28978196 C T 0.043435 9.0561e-05
12:28980154 T C 0.141687 2.5057e-05
12:28981043 G A 0.932888 3.2107e-05
12:28981383 A G 0.549178 -1.6195e-05
12:28981812 T G 0.338120 -5.7897e-05
12:28983872 C T 0.032782 -2.3240e-05
12:28999680 A G 0.071517 3.9989e-05
12:29000214 T C 1.768704 1.3101e-05
12:29002050 C T 1.802480 1.6316e-06
12:29004358 G A 0.048560 1.3240e-04
12:29008173 C T 0.467901 3.3459e-04
12:29014956 A G 0.047628 -6.9243e-06
12:29015714 G A 0.034165 -4.0602e-05
12:29017147 C T 0.055769 4.9031e-05
12:29018318 A G 0.873153 -6.1977e-05
12:29018839 G A 1.937162 -5.9287e-05
12:29024140 T C 0.027790 3.0576e-05
12:29025658 G A 0.100271 1.5211e-05
12:29028299 G A 0.081238 5.0802e-05
12:29034109 T C 0.286551 7.7359e-05
12:29038658 C T 0.136033 -1.8671e-05
12:29048051 T C 0.245862 7.4330e-05
12:29049038 T C 0.047528 -1.4758e-05
12:29052910 A G 0.936503 -9.1496e-05
12:29054370 A G 0.025414 -2.0190e-05
12:29057996 G A 0.096457 1.1733e-04
12:29068295 A C 0.072799 -1.5721e-05
12:29068354 A G 1.638261 -3.8517e-05
12:29068451 A G 0.366088 -1.1972e-05
12:29069410 A G 0.053636 -1.7815e-05
12:29087700 A C 0.020013 -3.4599e-05
12:29092085 A G 0.067908 9.7265e-05
12:29093524 C T 0.513166 -2.3334e-05
12:29095121 A G 0.089310 2.9471e-05
12:29095558 G A 0.026154 1.2186e-05
12:29098747 C A 0.189967 -1.8799e-04
12:29102581 A G 0.891955 -2.5984e-04
12:29102768 A G 0.310862 1.8255e-05
12:29104328 T C 0.026622 -1.1521e-04
12:29109852 A G 0.041555 -4.0567e-05
12:29111222 T C 0.087914 5.0839e-05
12:29111480 C T 0.379944 1.8294e-04
12:29112514 A G 0.720946 -3.8937e-05
12:29113629 G A 0.027690 8.4198e-05
12:29113767 A G 0.261182 -2.7342e-05
12:29115400 C T 0.393320 7.1406e-06
12:29117105 A C 0.072844 -2.3045e-04
12:29118776 T C 0.960405 4.3885e-06
12:29121006 A G 0.083588 -1.4601e-05
12:29130757 C T 0.028907 2.6428e-06
12:29134418 G A 0.057706 -2.0753e-05
12:29135230 A G 1.154686 -2.2587e-05
12:29137799 T G 0.424525 -1.4495e-05
12:29141638 T C 0.020938 -1.5112e-05
12:29153882 G C 0.037349 -2.8962e-05
12:29161741 T C 0.020348 7.7751e-06
12:29167489 C T 1.567374 8.8456e-05
12:29173531 T C 0.048842 -1.7477e-05
12:29175565 A G 0.103533 2.0884e-05
12:29181432 C G 0.058518 9.0169e-05
12:29186735 T C 0.040465 -2.7546e-05
12:29191711 A C 0.078911 9.7483e-05
12:29191809 T G 0.027368 3.2784e-05
12:29191884 T C 0.145887 -5.1318e-05
12:29193710 A G 0.089041 4.4916e-05
12:29200329 A G 0.045213 -7.1655e-07
12:29205345 G T 0.131167 1.4132e-06
12:29218706 A G 1.365894 3.4830e-05
12:29233176 C T 1.600224 -9.8812e-06
12:29253319 G A 1.051422 3.4295e-06
12:29263717 C T 0.741609 -1.7573e-05
12:29264055 T C 0.087979 2.1412e-05
12:29264373 G C 0.056168 -4.6731e-06
12:29265329 A C 1.794709 -3.4779e-05
12:29267773 T G 0.080624 3.6903e-05
12:29286279 G A 0.368695 -2.7468e-05
12:29298183 A C 0.213213 -4.9745e-05
12:29319414 G A 0.064915 1.0105e-05
12:29329618 G A 0.040630 -1.3839e-05
12:29334133 T C 0.051231 -1.4266e-05
12:29338429 T C 0.103299 1.7692e-05
12:29347349 C T 0.038696 -4.0978e-05
12:29348105 A G 0.595122 -3.7280e-05
12:29354273 A G 0.425333 -1.0041e-05
12:29356396 C A 1.692978 -6.6689e-05
12:29358567 G T 1.121800 -2.7927e-06
12:29358683 T A 0.064941 -6.8641e-05
12:29361537 T A 0.127532 -2.5095e-05
12:29363224 C A 0.159509 -6.8601e-06
12:29366929 G A 0.027534 6.5381e-05
12:29369343 C G 0.103601 4.5617e-05
12:29370608 A G 0.096727 5.6561e-05
12:29382674 G A 1.179850 -2.1981e-05
12:29385946 A C 0.217371 4.0913e-05
12:29387991 G A 0.066905 -9.3943e-05
12:29388570 C T 0.167393 3.5276e-07
12:29398655 G A 0.774806 2.7440e-05
12:29399525 G A 1.053662 1.3480e-05
12:29404236 T C 0.059693 -1.1310e-05
12:29410853 T C 0.288025 -8.1564e-06
12:29435480 A G 0.919544 5.6797e-05
12:29436696 A G 0.035713 1.3986e-04
12:29469937 A G 0.033551 -1.9544e-05
12:29473616 G T 0.081634 -4.1493e-05
12:29484589 C A 0.046090 -2.3353e-05
12:29488898 T C 0.050312 -1.2258e-05
12:29489564 T C 0.459907 2.1748e-05
12:29519759 A G 0.041146 -2.2153e-06
12:29524432 T C 0.061069 -3.8175e-05
12:29529199 G T 0.179045 2.6546e-05
12:29548372 A G 0.117525 -2.7714e-05
12:29553400 A G 0.070767 1.7152e-05
12:29556339 T C 0.165543 -2.8834e-05
12:29558065 A C 0.827573 -1.8695e-05
12:29565537 C T 1.353550 -6.1588e-05
12:29565580 T C 0.038780 -8.2257e-07
12:29582665 G A 0.426891 9.2490e-06
12:29584926 C T 0.040585 5.2623e-07
12:29586984 G A 0.053983 3.2807e-05
12:29596365 C T 0.154891 1.3092e-06
12:29596489 C G 0.059241 -2.7061e-05
12:29598480 G A 0.198436 8.9723e-06
12:29601260 T G 0.062809 -1.2947e-04
12:29601572 G A 0.052951 -1.5009e-05
12:29604392 G C 1.114942 3.2453e-06
12:29609314 C T 0.128603 4.7656e-05
12:29612658 G A 0.283263 3.5786e-05
12:29617550 A G 0.284409 3.2730e-05
12:29617643 A G 0.061621 7.6997e-05
12:29620447 G A 0.234515 -9.7284e-05
12:29630081 A G 1.714280 -3.8630e-05
12:29633732 A G 1.012295 -1.0472e-05
12:29634919 C T 0.343397 -6.2729e-06
12:29639186 C T 1.153099 -1.7316e-05
12:29642573 C A 0.873909 2.7873e-06
12:29643745 C T 0.135481 -4.4257e-05
12:29646070 C T 1.142946 -1.1731e-05
12:29648191 G T 0.144147 3.4894e-05
12:29648275 A G 1.062624 -4.0031e-05
12:29649427 T C 0.031435 1.0500e-04
12:29651051 T G 0.576929 -5.6171e-05
12:29651771 G T 0.283085 -7.3744e-06
12:29653078 A C 0.061822 -6.3940e-05
12:29653081 T C 0.201522 8.9955e-05
12:29653718 C T 0.390110 3.0246e-05
12:29653882 C G 0.231539 1.6833e-05
12:29654944 T G 1.162330 1.4221e-05
12:29656309 C T 0.420591 8.1719e-06
12:29657700 A G 0.686081 1.4144e-05
12:29659543 A G 0.314854 -2.2561e-05
12:29659798 T C 0.021094 3.0153e-05
12:29660040 C T 0.048112 1.1144e-04
12:29662568 T C 0.317454 -9.5143e-06
12:29664325 C A 0.061101 -2.9811e-05
12:29667659 A G 0.569298 -5.2354e-06
12:29667744 A G 0.051114 -1.5944e-04
12:29675688 A G 1.486029 -5.6284e-06
12:29675970 C G 1.044834 -7.7584e-06
12:29676941 A G 0.514400 8.9348e-05
12:29684434 A G 0.202353 1.5455e-04
12:29688836 G A 0.047294 6.9070e-05
12:29690667 C T 0.070819 -1.2072e-05
12:29694216 T C 0.042003 -5.4758e-06
12:29695410 A G 0.202785 5.0253e-05
12:29703522 T C 0.030734 -2.3878e-05
12:29707864 A G 0.075405 -4.3372e-06
12:29709090 T C 1.349175 -3.9988e-05
12:29712087 G A 1.979503 2.7218e-05
12:29724617 G A 0.175326 -2.8175e-06
12:29725889 C T 1.943956 -3.8968e-05
12:29736480 G A 0.483030 5.3471e-05
12:29736822 T C 0.046278 -2.8509e-05
12:29741828 C T 0.022986 -1.6224e-05
12:29746746 A G 0.035340 -4.6128e-05
12:29747631 T C 0.038758 1.9311e-05
12:29748233 T C 1.230861 1.8523e-05
12:29749551 C A 0.046580 3.0273e-05
12:29752770 T C 0.043532 -1.2681e-04
12:29761255 C T 0.051653 -2.7945e-06
12:29761307 G A 0.226170 9.8482e-06
12:29769215 T C 0.798737 4.1632e-05
12:29770255 T C 0.598348 4.4360e-05
12:29776054 C T 0.661205 -8.1179e-05
12:29777336 A C 0.595362 4.3033e-05
12:29777802 G A 0.058836 4.6226e-05
12:29777881 C A 0.510878 3.8408e-05
12:29778035 A G 0.491131 9.6561e-05
12:29778260 A G 0.367851 -6.3686e-05
12:29778320 T G 0.167653 4.1367e-05
12:29783676 A C 1.770149 -1.1581e-05
12:29785825 C A 0.122456 7.2229e-05
12:29786826 T C 0.716854 -2.7839e-07
12:29792803 G A 0.163495 -1.5657e-04
12:29798156 T C 0.489618 -9.3729e-08
12:29798520 G A 0.048543 -1.3211e-04
12:29799817 A G 0.051526 3.3684e-05
12:29802813 C A 0.738652 -1.8954e-05
12:29805075 G A 0.105046 -1.9463e-05
12:29811471 A G 0.238660 3.0150e-06
12:29817716 C G 0.358289 -8.6208e-05
12:29818204 T C 1.054847 -1.6694e-05
12:29819084 G T 0.080693 8.4080e-06
12:29822519 T C 1.013596 -1.3357e-05
12:29827494 G A 0.559532 1.5483e-05
12:29828483 G A 0.145501 -2.2029e-05
12:29840587 G A 0.250884 -5.4071e-05
12:29841096 C T 0.357315 -1.3728e-05
12:29850333 G A 0.058758 -2.5147e-05
12:29851622 A G 0.072741 1.2323e-05
12:29856414 T C 1.087807 2.0494e-05
12:29859352 G A 0.569542 3.7448e-05
12:29861371 C A 0.036849 3.1645e-05
12:29862781 G A 0.054558 9.2880e-05
12:29864643 C T 1.605310 5.1321e-05
12:29872318 G T 0.261186 1.2884e-05
12:29872567 T C 0.048083 -4.4469e-05
12:29872623 T C 1.552651 2.5850e-05
12:29872794 T C 0.826021 -1.4337e-05
12:29873095 T C 0.076317 -9.5767e-06
12:29880037 T C 0.848024 -1.7706e-05
12:29880194 C T 0.146445 -1.6039e-05
12:29884758 G A 0.081877 5.4004e-05
12:29887103 C T 0.020422 -2.6193e-05
12:29888098 C T 0.025242 7.3338e-05
12:29888355 G A 0.835629 -3.0707e-05
12:29891521 G A 0.024291 -6.7728e-06
12:29896112 A G 0.193317 3.7425e-07
12:29896980 G T 0.021075 4.4792e-05
12:29901458 C T 0.048018 -1.7176e-04
12:29902286 C T 0.763268 -2.0012e-05
12:29902504 A T 0.109882 -1.2827e-05
12:29904791 C A 0.020464 -3.6576e-06
12:29906326 A G 0.847583 3.0859e-05
12:29915151 G C 0.177854 -2.0223e-05
12:29921443 A G 0.717285 4.8529e-06
12:29923715 G A 1.964576 1.7293e-05
12:29931010 T C 0.263513 -1.3121e-05
12:29938127 G C 0.654389 1.1585e-05
12:29942297 C G 1.972943 -3.7405e-05
12:29944246 A G 0.487158 1.7176e-07
12:29946976 A G 0.303549 -2.4903e-06
12:29948236 A G 1.200974 6.9405e-06
12:29950397 A G 0.276132 3.9115e-06
12:29950878 T C 1.971350 -2.4525e-05
12:29951132 G C 0.164420 -8.5603e-06
12:29971416 G T 0.931904 -2.1283e-06
12:29973804 T C 0.178779 3.7982e-06
12:29975157 A C 0.116373 -5.2006e-05
12:29979408 A G 0.372379 -5.7896e-05
12:29995265 T C 0.449251 -3.2393e-05
12:30009456 A G 0.026966 2.4264e-05
12:30013127 C T 0.054084 -5.7134e-05
12:30016456 A G 0.060692 3.2280e-05
12:30024835 A G 0.021013 3.1320e-05
12:30027652 C T 0.429247 -5.4348e-05
12:30040717 C T 0.431286 -5.8463e-05
12:30050468 A C 0.208978 2.8015e-05
12:30051241 T C 0.157520 -5.1703e-06
12:30051863 G T 0.262487 3.3643e-05
12:30053512 C A 0.837612 6.8466e-08
12:30083183 C T 0.064756 -4.6467e-05
12:30095493 C T 0.122190 -1.2056e-04
12:30096335 T C 0.021338 8.3367e-06
12:30098320 G A 0.067297 1.5548e-04
12:30102759 A G 0.073279 -5.1222e-05
12:30104142 G T 0.553381 -2.6276e-05
12:30112823 G A 0.348753 2.4647e-05
12:30113820 C T 0.086353 1.5421e-05
12:30113883 G C 0.305649 -6.0730e-05
12:30117141 A G 0.690362 -2.1849e-06
12:30118216 T C 0.255171 -8.4860e-07
12:30126472 A C 0.030302 7.3384e-05
12:30133287 G A 0.271231 2.2471e-06
12:30133320 C T 0.421399 -2.6517e-05
12:30134559 C T 0.145267 3.4749e-05
12:30136620 C T 0.117753 -7.1934e-05
12:30143944 T C 0.304627 1.6998e-06
12:30149270 T C 0.129246 3.1076e-05
12:30149533 G C 0.020675 8.3587e-06
12:30149831 C T 0.173511 -9.7450e-06
12:30153029 A G 0.144965 1.2726e-05
12:30153844 C T 0.501303 -7.3581e-06
12:30156186 C T 0.040465 5.5231e-06
12:30158579 C T 0.928029 2.0049e-06
12:30158927 A C 0.314293 2.2024e-05
12:30169754 A C 0.073205 -8.1818e-05
12:30175162 G C 0.039128 -4.2332e-05
12:30175389 C T 0.257684 1.8416e-06
12:30175856 C A 0.751843 -7.6954e-06
12:30175913 A G 0.098580 2.1253e-05
12:30179202 C T 0.609825 1.9668e-06
12:30182754 G C 0.025619 4.8909e-05
12:30185513 A G 0.409702 -3.8658e-05
12:30186511 G A 0.025622 3.1426e-05
12:30187793 G A 0.030101 -4.9874e-05
12:30193610 T C 0.024317 -1.4089e-05
12:30197255 C A 0.040400 -4.1250e-05
12:30197343 A G 0.216972 6.0933e-05
12:30197794 T C 0.153316 6.8318e-05
12:30198397 C A 0.031240 -4.5512e-05
12:30198579 T C 0.942615 -1.3139e-05
12:30198902 T C 0.039030 7.5568e-06
12:30199373 C T 0.150531 3.0543e-05
12:30199516 A G 0.022373 -9.8053e-05
12:30199654 G A 0.520210 7.3684e-06
12:30200009 T C 0.020484 6.7616e-06
12:30202163 T G 0.939980 -4.5951e-05
12:30205259 C G 0.372070 -4.4091e-05
12:30206732 C A 0.915880 3.0896e-05
12:30218029 A G 0.511245 -4.3881e-04
12:30227253 T C 0.043130 -3.5561e-05
12:30227777 T C 0.049783 2.3095e-05
12:30228467 G A 0.732008 -4.9202e-05
12:30234196 T C 1.736682 -2.9365e-05
12:30235272 A G 0.067015 -3.5366e-05
12:30248696 A C 1.865561 -5.2881e-05
12:30258048 C T 0.198958 -6.8930e-05
12:30262085 A G 0.774664 -5.1637e-05
12:30266864 A G 0.133524 1.7883e-04
12:30267584 A G 1.018559 2.2707e-05
12:30268737 C T 0.675061 3.1658e-05
12:30270484 A G 0.028894 -5.3373e-05
12:30271981 T C 0.090086 -1.4163e-05
12:30272961 C T 1.347854 -7.9622e-05
12:30277321 C T 0.851640 -1.1318e-04
12:30282887 G A 1.005667 4.1393e-07
12:30290979 T C 0.052890 2.6178e-05
12:30301335 A G 1.019663 -7.0026e-05
12:30309581 A G 0.057865 -5.6949e-05
12:30313330 C T 0.196865 -1.5169e-05
12:30317404 C G 0.039511 -7.8358e-07
12:30319402 T C 1.932245 -3.5896e-05
12:30328012 G A 1.188273 2.6104e-05
12:30329267 C T 0.085016 1.0661e-04
12:30332515 T C 0.074776 -9.5131e-06
12:30332864 G A 1.930960 -4.0878e-05
12:30334576 C A 0.053445 1.6294e-05
12:30337833 T C 0.102530 -1.4771e-04
12:30346281 A G 0.199224 -2.7393e-05
12:30349878 T G 1.182178 2.1175e-05
12:30353698 C T 0.274694 -2.3561e-05
12:30354932 C T 1.805738 1.5843e-05
12:30359086 T C 0.059933 9.6317e-05
12:30361482 G A 0.861575 -4.1756e-05
12:30370825 T G 0.237073 1.4384e-04
12:30376479 G A 1.151187 -7.1650e-05
12:30378458 A G 0.077515 3.8860e-05
12:30384445 C A 0.058138 2.5814e-05
12:30385927 C T 0.032652 5.2834e-05
12:30398569 C T 0.070300 7.1053e-05
12:30406490 G A 0.814655 -2.8013e-05
12:30410912 T G 0.032772 -8.3539e-05
12:30423166 A G 0.089041 -1.5086e-05
12:30423514 T C 0.700566 -3.1726e-05
12:30424973 T C 0.378565 -4.5373e-06
12:30440377 C T 0.248556 2.7967e-05
12:30441330 T C 1.473763 -5.6118e-05
12:30467551 C T 1.033224 9.3355e-06
12:30470210 T G 0.758133 -2.1564e-05
12:30473493 G A 0.275438 8.1319e-05
12:30474118 C G 0.096334 -8.2123e-05
12:30474709 A G 0.028689 9.4450e-06
12:30483274 A G 0.090047 -2.0218e-05
12:30491382 C T 1.200574 1.2541e-05
12:30496618 T C 0.020857 -4.9601e-05
12:30497220 G A 0.244155 4.5532e-05
12:30511225 C T 0.246518 5.3271e-05
12:30512406 T G 1.972096 -2.4676e-05
12:30538557 T C 0.026466 8.3319e-06
12:30542784 C A 1.056148 -3.3693e-05
12:30544248 A G 0.146572 -3.0713e-05
12:30550831 A G 0.038482 -1.3770e-05
12:30555243 A G 0.034184 4.7036e-05
12:30560494 G T 0.105834 9.6479e-05
12:30564097 C T 0.117324 4.2752e-05
12:30571123 A C 1.209481 4.3597e-05
12:30581739 A G 0.030458 -4.9357e-05
12:30583407 C A 0.580327 -1.1353e-05
12:30604892 A G 0.024431 -3.8405e-05
12:30606251 T G 0.045418 2.9327e-05
12:30610645 A G 0.103452 -2.1792e-05
12:30615738 C T 0.720742 -1.5445e-06
12:30625001 G A 0.145854 7.2296e-06
12:30630939 G C 0.035775 -3.1144e-05
12:30642561 A C 0.143670 2.3832e-04
12:30654435 C T 1.947938 1.1962e-05
12:30657199 A G 0.023197 2.0842e-05
12:30657263 G T 0.021776 7.7018e-05
12:30658931 G C 0.065772 -9.4304e-06
12:30660861 C A 0.095993 7.1367e-05
12:30678001 T C 1.252205 1.2963e-04
12:30685530 T C 0.029705 -2.6276e-05
12:30689600 C T 0.821260 -1.2868e-05
12:30705384 T C 0.780938 8.0976e-05
12:30711441 T C 1.107340 1.0400e-04
12:30715960 T C 0.174518 6.3127e-04
12:30718925 T C 0.549064 9.6561e-07
12:30720465 A G 0.327341 1.5278e-05
12:30720801 A G 0.030491 4.1231e-05
12:30724139 C T 0.192668 -2.4101e-06
12:30724687 G A 0.795102 -9.6448e-06
12:30736622 A G 0.037437 -1.7971e-05
12:30736624 G A 0.154173 -6.9665e-05
12:30752655 T C 0.085071 5.6611e-06
12:30767141 C G 0.166773 -5.2089e-05
12:30781912 G A 1.033636 1.2058e-04
12:30782410 A G 0.211285 -1.5469e-05
12:30782535 C T 0.216287 -5.0076e-05
12:30784239 A G 0.075873 -3.0234e-06
12:30789975 T C 0.029001 2.6097e-05
12:30790458 G A 0.030559 -2.4666e-05
12:30794136 T C 0.050377 -1.0599e-05
12:30809648 C T 0.050832 4.0430e-06
12:30809791 C G 0.034577 3.8083e-06
12:30841285 C G 0.506240 9.7364e-05
12:30867766 T C 0.022211 -3.2442e-05
12:30876456 A G 0.051578 -4.3241e-05
12:30879568 C T 0.131596 2.0324e-05
12:30881809 C T 1.170006 5.8193e-05
12:30886435 A G 0.160392 -3.9149e-05
12:30888001 C T 0.505870 8.6473e-05
12:30896671 T A 0.525426 1.8783e-05
12:30905436 T C 0.024947 -1.7298e-04
12:30906358 A G 0.129110 -2.8056e-05
12:30916549 T C 0.161720 2.8921e-05
12:30923482 C T 0.050653 -8.1224e-06
12:30940050 G A 0.080741 3.4157e-05
12:30941368 T C 0.051484 6.8616e-05
12:30947733 G A 0.393168 -2.8156e-05
12:30948370 T G 0.246116 1.0219e-04
12:30953220 G A 1.012363 -3.0085e-05
12:30958957 C T 0.413327 3.8757e-04
12:30959955 G T 0.044168 8.1943e-06
12:30965314 A C 0.523997 -3.2623e-05
12:30966226 G A 0.024927 -9.1086e-05
12:30968228 G A 0.963213 7.0933e-06
12:30977355 C A 1.473325 -9.3253e-06
12:30980433 G A 0.110430 2.1890e-05
12:30983086 G A 0.328662 -2.0103e-06
12:30985432 A G 1.402184 2.9315e-05
12:30989403 A C 1.736672 6.0702e-05
12:30991445 C T 1.835827 2.8263e-06
12:30998225 G A 0.062948 -1.7847e-05
12:31005793 G A 0.063876 -3.2283e-05
12:31006396 G A 1.419179 1.7798e-04
12:31008991 C T 0.299680 4.8830e-04
12:31012151 A G 0.309174 -3.1207e-05
12:31017981 A G 0.092316 -3.5235e-05
12:31025137 C T 0.541479 -8.7786e-06
12:31029620 A G 0.022143 -1.1072e-04
12:31030083 G T 0.678093 -4.3838e-05
12:31037977 G A 0.484971 -6.7758e-05
12:31053737 A G 0.090436 -5.1229e-05
12:31054860 A G 1.197721 2.2038e-06
12:31055563 G A 0.022441 1.5846e-05
12:31056257 C A 0.150541 2.5628e-05
12:31058056 G T 0.464441 2.7349e-05
12:31068197 T G 0.130784 -2.7174e-06
12:31069053 A G 0.760606 3.2744e-06
12:31069217 C A 0.413538 -6.6702e-04
12:31071149 A G 0.055678 1.4741e-05
12:31072640 T C 0.580934 1.7671e-05
12:31075689 C T 0.245090 -7.6165e-05
12:31076812 G A 1.146935 5.0494e-05
12:31077690 A G 0.142521 -2.2197e-04
12:31078173 T C 0.309330 1.4025e-04
12:31081728 G A 0.276220 5.6087e-05
12:31082240 G A 0.107116 2.9829e-05
12:31082273 C T 0.291443 -6.0647e-05
12:31085399 T C 0.195719 -1.5785e-04
12:31087757 G A 1.416784 -1.9934e-05
12:31105270 A G 0.671851 -5.0179e-05
12:31106803 A C 0.057119 9.1373e-06
12:31106941 C A 0.022256 -5.9827e-05
12:31111618 T C 0.435775 -2.5329e-05
12:31115105 A G 0.245071 1.7523e-05
12:31115346 C A 1.588731 4.4627e-05
12:31115931 C G 0.956345 -2.5567e-05
12:31116487 T C 0.335539 1.0917e-04
12:31119524 A G 0.200204 -1.5674e-05
12:31121572 A G 0.362086 1.9188e-04
12:31125834 A G 0.696376 -3.5203e-07
12:31127099 T C 0.026011 4.9429e-05
12:31127527 A G 0.062559 6.3329e-05
12:31129594 G A 1.918658 9.7880e-05
12:31129675 A G 0.070043 1.5108e-05
12:31132066 A G 0.892413 5.7401e-05
12:31134832 T C 0.093591 -2.4452e-05
12:31135579 C T 1.370778 3.3698e-05
12:31136690 T C 0.082014 -1.0205e-04
12:31139260 A G 0.164530 -1.4232e-05
12:31140115 A G 0.592506 -1.2456e-05
12:31141213 C T 0.820776 -2.1420e-05
12:31143633 T C 0.200766 2.8348e-06
12:31144735 A G 0.172122 4.1841e-06
12:31145726 C A 0.543267 -5.0276e-05
12:31148187 A G 0.259647 -6.5513e-05
12:31148381 C A 0.370684 -1.2548e-04
12:31148662 A G 0.668875 -4.6731e-05
12:31148744 T C 0.026855 -9.4494e-05
12:31149663 C T 0.178234 7.1619e-06
12:31149717 A G 0.059868 -3.2742e-05
12:31150183 G A 0.817634 1.1101e-04
12:31151824 A G 0.106259 -4.0697e-05
12:31152972 G A 0.032766 7.2264e-05
12:31153340 A G 0.069654 -3.6740e-05
12:31155451 C T 0.341411 -3.2446e-05
12:31156367 A G 0.040500 -1.8159e-05
12:31156501 C T 0.204307 4.4548e-05
12:31158132 C A 0.311079 4.8047e-05
12:31162614 T C 0.751674 -8.8791e-06
12:31162705 G A 0.250572 -8.1397e-05
12:31165882 A C 0.105120 -1.9586e-05
12:31169335 C A 0.026213 4.5042e-07
12:31174002 G A 0.941206 4.5001e-05
12:31174081 T G 1.850484 4.4230e-06
12:31174278 T C 0.175108 1.9653e-06
12:31187768 C T 0.209185 -7.6481e-05
12:31188336 T C 0.035911 -4.0387e-06
12:31195272 C T 0.132758 -3.3031e-05
12:31200983 A G 1.894094 -1.2479e-05
12:31201400 G C 0.229893 -3.2856e-05
12:31212416 G T 0.404054 1.0017e-05
12:31231604 C T 0.224285 1.4961e-05
12:31237147 A G 0.027219 1.0167e-05
12:31237693 T C 0.049543 -1.1963e-05
12:31249861 G C 0.899184 3.7896e-05
12:31255656 T C 0.397228 4.6853e-05
12:31261698 C T 0.908564 1.7324e-05
12:31285214 G A 0.199779 2.5294e-05
12:31315438 A G 0.105480 1.5841e-05
12:31359210 G A 1.824230 9.0162e-06
12:31361883 T G 0.157718 5.1701e-05
12:31363680 C T 0.052834 8.4394e-06
12:31373417 C A 0.027530 7.8394e-05
12:31380974 C T 0.068716 9.0711e-05
12:31382428 A G 0.127542 3.3880e-05
12:31395339 A G 0.135530 -5.3914e-05
12:31399430 T G 0.214541 4.1689e-06
12:31407704 G A 0.032776 -7.4335e-05
12:31409426 G T 0.052945 -2.6833e-05
12:31409879 G A 1.201646 -6.0250e-06
12:31410821 A G 1.388812 5.3869e-06
12:31411051 C T 0.283747 3.1126e-04
12:31414280 T C 0.374755 -3.2276e-05
12:31415035 T G 0.839056 6.8540e-05
12:31418453 G A 0.067307 -1.9423e-05
12:31419107 A G 0.478635 -1.2392e-05
12:31423660 A G 0.066181 4.0462e-05
12:31441273 T C 0.215706 -1.7428e-06
12:31456888 T C 0.485000 -3.2438e-05
12:31464663 A G 1.261140 5.0326e-05
12:31486394 G A 0.052026 -4.6212e-05
12:31495599 C T 0.383018 -1.7199e-05
12:31497235 T C 0.830244 -5.7883e-05
12:31499700 G A 0.038086 6.5448e-05
12:31509060 A G 1.889333 6.7453e-05
12:31510002 G C 0.107451 1.6105e-05
12:31514196 T C 0.655126 5.2352e-04
12:31515107 T C 0.025538 3.0715e-05
12:31515383 A C 0.067138 -6.6452e-05
12:31515509 C T 0.394034 -7.9346e-04
12:31515970 G A 0.052636 1.6989e-05
12:31516706 A G 1.534725 -4.5753e-06
12:31521702 T C 0.050095 -4.0085e-05
12:31522934 T C 0.362197 1.1284e-04
12:31535681 G A 0.066327 1.3283e-05
12:31539492 T G 0.089125 -6.1642e-05
12:31539647 T C 0.039004 9.9549e-06
12:31548614 C T 0.092695 -1.4899e-05
12:31556127 C A 1.964913 -2.0671e-05
12:31578930 T C 1.001996 6.1641e-05
12:31579728 T C 0.791165 4.0095e-05
12:31601925 T C 0.056070 7.1420e-06
12:31605044 T G 0.210114 2.3259e-05
12:31607365 C T 0.054623 -4.2685e-05
12:31608615 G A 0.209994 1.8757e-05
12:31615379 C T 0.410341 9.6859e-06
12:31618838 G A 0.254808 -6.2408e-05
12:31625784 G A 0.092241 -7.6692e-05
12:31627584 T C 1.417151 1.0090e-04
12:31631449 G C 0.208910 2.2281e-05
12:31638712 T C 0.377724 1.2512e-05
12:31648826 T C 0.790467 4.1316e-05
12:31648981 C T 0.055304 3.7368e-05
12:31667128 G A 1.494052 1.8188e-04
12:31672688 A G 0.050095 -5.5619e-05
12:31674740 C T 0.034941 2.5379e-05
12:31680250 A G 1.001305 5.8009e-05
12:31682259 T C 0.116299 5.7659e-05
12:31721766 C T 0.108830 1.2059e-04
12:31727893 C T 0.028540 1.5097e-05
12:31733044 G A 0.415735 -1.3844e-05
12:31748507 C T 0.026557 -1.1142e-04
12:31748810 T C 0.025479 1.0321e-04
12:31776650 G A 0.993437 -2.5963e-05
12:31778727 A G 1.260884 -6.7983e-05
12:31779624 T C 0.268953 1.6469e-05
12:31783161 G A 0.047330 -9.0242e-05
12:31784815 C T 1.073412 1.8199e-05
12:31790828 G A 0.390256 -3.2585e-06
12:31796937 C G 0.107197 2.5579e-05
12:31797339 A G 0.039734 5.4135e-05
12:31797810 C T 0.406524 -1.5672e-05
12:31797905 G A 0.449650 -9.2817e-05
12:31813304 A G 0.077528 -1.1425e-05
12:31815167 T G 0.091787 1.0276e-05
12:31819262 A G 0.139207 2.7270e-05
12:31822152 G A 0.052549 -5.6057e-06
12:31827400 A G 0.065522 -1.4812e-05
12:31833815 T C 0.029056 5.1497e-06
12:31840727 G A 0.344644 -2.6084e-05
12:31850220 T C 1.285441 6.0486e-05
12:31851095 G T 0.708863 1.8481e-05
12:31862940 T G 0.040160 6.5806e-05
12:31882542 G T 0.118366 -1.5441e-05
12:31885994 C A 0.228637 7.4396e-05
12:31886971 C T 1.393914 8.5932e-05
12:31891490 T C 0.054061 4.5943e-05
12:31902503 T C 0.029978 -5.1062e-05
12:31916648 A G 0.250004 -7.3971e-05
12:31916653 G A 0.334579 1.4086e-04
12:31917041 G A 0.050887 -5.4074e-05
12:31919023 A G 0.369509 9.5872e-06
12:31919255 C T 0.057969 -1.1086e-05
12:31926377 C T 0.192554 -9.1123e-06
12:31932056 A G 0.246658 -2.8911e-05
12:31933080 C G 0.103673 -1.1892e-04
12:31934634 A C 0.088226 1.5804e-04
12:31935769 G A 0.311303 -1.2485e-04
12:31944476 A G 0.037527 7.4063e-05
12:31944985 G T 0.123504 1.0009e-05
12:31946325 T C 0.028780 1.4068e-05
12:31946837 G A 0.022107 -2.9657e-07
12:31946951 C T 0.206281 -3.7702e-05
12:31948210 G A 0.294046 1.8261e-04
12:31950931 G A 0.864318 3.0343e-05
12:31957584 A G 0.333306 2.2616e-05
12:31964301 C A 0.167896 -3.1855e-05
12:31965287 C T 0.737652 8.0333e-05
12:31967078 T C 0.282046 -4.9716e-05
12:32001199 G C 0.236232 3.6216e-05
12:32011347 G A 0.461257 1.0045e-05
12:32020256 C T 0.313835 1.5274e-05
12:32025486 A G 0.046593 2.8950e-05
12:32046418 G A 0.211399 -5.0169e-05
12:32063507 A G 0.749272 -2.5980e-05
12:32063681 T G 0.075301 -3.0594e-06
12:32068718 A G 1.008987 1.0858e-05
12:32069648 A G 0.188695 -1.4695e-05
12:32075600 A G 1.235742 -1.9195e-06
12:32077141 A C 1.449595 2.1038e-05
12:32080823 T C 1.438092 2.1671e-05
12:32082695 T C 0.196540 -2.5990e-05
12:32084827 G A 0.092851 5.3157e-05
12:32084875 G A 0.586887 -3.1856e-05
12:32099214 G C 0.056161 -1.0601e-04
12:32100474 A G 0.803450 -5.7498e-07
12:32103633 T C 0.369886 2.1880e-05
12:32103697 T C 0.253052 1.2951e-05
12:32106449 T C 0.134962 -1.0261e-05
12:32107178 A G 0.058277 -2.0171e-05
12:32108677 G A 0.189016 2.1812e-06
12:32111608 G A 0.707688 -2.4194e-05
12:32115266 G A 0.050368 3.0607e-05
12:32126652 T C 0.067940 4.0744e-06
12:32127711 C T 0.268200 1.0195e-04
12:32128219 T C 0.463347 6.2898e-06
12:32134064 G A 0.235973 8.2882e-05
12:32134638 C T 1.557935 7.5918e-05
12:32134926 A G 0.192035 -4.0237e-05
12:32134943 G A 0.730155 5.6049e-05
12:32135441 C T 1.887840 3.2653e-05
12:32137565 A G 0.392515 -4.4534e-06
12:32139042 G A 0.504873 2.8224e-04
12:32143000 G A 0.226810 -7.0608e-05
12:32145000 G A 1.571996 9.9657e-05
12:32147712 C T 1.504734 -4.1392e-05
12:32150243 C A 0.353579 -2.2861e-04
12:32154766 T C 0.094221 1.0095e-04
12:32155343 C T 1.912248 -2.7079e-06
12:32156508 G T 0.277655 3.1763e-05
12:32158738 G T 0.763661 7.3763e-05
12:32160353 A G 0.293335 9.3795e-06
12:32164030 T G 0.547321 3.2812e-05
12:32175620 T C 0.052296 -6.5725e-05
12:32185961 T C 0.388218 2.9484e-05
12:32186868 G T 0.664603 -2.1015e-04
12:32189409 G A 0.020451 1.3223e-04
12:32192156 C T 1.107678 -1.3192e-04
12:32196616 G A 1.039666 5.5046e-05
12:32197839 G A 0.546153 6.8864e-05
12:32198764 C A 1.582087 -3.4217e-05
12:32204749 T C 0.467375 -4.5291e-06
12:32205544 C T 0.054694 -3.2561e-05
12:32210238 A G 0.064960 1.3037e-05
12:32211826 C A 0.457148 2.0579e-04
12:32213611 T C 0.186235 -2.3489e-05
12:32216192 C G 1.146185 2.6365e-04
12:32216399 A G 0.029692 2.7360e-05
12:32216625 A G 0.096035 -8.6921e-06
12:32222324 A C 0.307318 8.5080e-05
12:32223228 C T 0.355215 6.4999e-05
12:32225173 T C 1.865149 2.6880e-05
12:32226215 T G 0.138483 1.3135e-05
12:32230039 C T 0.578610 8.1526e-05
12:32233384 T C 0.025301 -5.8445e-05
12:32237223 C T 0.031672 2.1040e-05
12:32241915 T C 0.084760 -2.8578e-05
12:32245800 G T 0.356280 3.0145e-05
12:32246290 G A 0.020672 1.0451e-04
12:32247947 T C 0.078499 1.2296e-05
12:32254343 A C 0.027303 -3.1184e-05
12:32255049 C T 1.587903 4.7498e-05
12:32256850 G A 0.354628 2.0118e-05
12:32268739 A G 0.347107 2.1984e-05
12:32275750 A G 0.906701 4.9581e-04
12:32277151 T C 0.539597 -1.1461e-04
12:32278110 G A 0.116325 -1.6700e-06
12:32295916 C T 0.382158 -1.0761e-04
12:32304627 T C 0.242055 4.7997e-05
12:32324955 G A 0.171467 2.8589e-05
12:32326312 T C 0.262695 -5.2277e-06
12:32326468 G A 0.319570 5.0976e-05
12:32337656 C T 1.897756 3.4488e-05
12:32352055 G A 0.122381 1.0212e-04
12:32353971 T G 1.906376 4.2164e-05
12:32353997 A G 0.026781 -8.7604e-05
12:32356300 G A 0.158867 1.4431e-05
12:32357437 C A 0.450978 7.9562e-06
12:32357744 T G 0.425414 -6.9377e-05
12:32366010 G A 0.072789 5.2645e-06
12:32367111 A G 0.185057 -4.1317e-05
12:32371137 C G 0.111063 -3.1533e-05
12:32375371 A G 0.036989 5.7103e-05
12:32380501 C A 1.150811 -2.5652e-05
12:32380949 T C 0.145546 1.5888e-05
12:32382931 T C 0.177919 -1.2103e-04
12:32383520 G A 0.990318 -7.0033e-05
12:32386686 A G 0.063308 -1.6633e-05
12:32386994 G A 0.136176 -5.8951e-05
12:32388023 T C 0.109190 -3.8613e-05
12:32416609 A G 0.251640 -6.6630e-05
12:32419937 G A 0.106616 1.4203e-05
12:32423400 A G 1.261400 -3.4619e-05
12:32436409 G A 1.185524 1.9765e-05
12:32437549 A G 0.026170 -9.4420e-05
12:32448234 A G 1.157354 -2.1403e-05
12:32454242 T C 0.275574 -6.8094e-05
12:32455273 A C 0.252922 3.9385e-05
12:32455355 C T 0.391288 -9.2400e-05
12:32456558 A G 0.088882 -1.2318e-04
12:32458756 T C 0.049433 -4.5043e-06
12:32458996 C T 0.064870 -5.4094e-05
12:32459627 T C 0.159785 2.6971e-05
12:32462672 T C 1.336260 4.3919e-05
12:32476727 G A 1.691530 3.6716e-05
12:32480886 C T 0.051867 1.6776e-05
12:32481093 C G 0.423356 -7.6979e-05
12:32481369 T C 0.167159 -3.4537e-06
12:32489283 C T 0.044876 -6.0125e-05
12:32491969 T C 0.517847 9.5906e-06
12:32503542 A G 0.947893 -2.0729e-05
12:32519206 C G 0.250991 -2.2382e-05
12:32521775 C T 0.059245 -7.3001e-05
12:32532105 G A 0.029234 7.1841e-05
12:32537488 T G 0.608903 -6.2593e-07
12:32538180 G A 0.730963 1.6404e-05
12:32546165 A G 0.161658 2.9022e-05
12:32553149 A C 1.072630 4.5859e-06
12:32561794 T C 0.876067 1.8527e-05
12:32564585 T C 0.456466 -3.2595e-05
12:32587627 A G 0.047222 -6.7611e-05
12:32588620 G A 0.634840 7.7838e-06
12:32592907 C T 0.074740 7.7946e-05
12:32593393 A G 0.064130 2.2615e-05
12:32598085 G A 0.145345 2.6980e-05
12:32598542 G A 0.090508 2.1650e-05
12:32600262 A G 0.045418 9.1588e-05
12:32623762 T C 0.145926 -4.8246e-05
12:32624276 A G 0.236687 4.2850e-06
12:32627997 G A 0.863026 -3.6779e-05
12:32634931 C G 0.086473 1.2149e-05
12:32635237 A G 0.130012 -4.5631e-06
12:32639349 G A 1.509505 7.1830e-06
12:32642659 T C 0.445038 5.3651e-05
12:32645059 C A 0.645970 -8.7676e-05
12:32646451 T G 0.039459 -8.8409e-05
12:32647269 G C 0.588354 3.1581e-05
12:32647823 T C 0.104516 1.8967e-05
12:32650582 A G 0.207851 4.8149e-05
12:32650932 A C 0.150645 1.3778e-05
12:32656250 T C 0.435012 -2.5190e-04
12:32659527 G T 0.662847 1.2600e-04
12:32665449 A G 0.085853 7.3697e-05
12:32666149 T A 0.032711 -5.7038e-05
12:32675022 A C 0.037696 8.0868e-05
12:32683550 G A 0.038748 -1.9671e-05
12:32684367 G A 0.044649 -2.7001e-06
12:32690679 G A 0.209156 3.0271e-05
12:32690746 C T 0.955468 5.4657e-05
12:32692142 A C 1.822925 1.0253e-04
12:32700077 T C 0.694412 4.0889e-05
12:32701197 C T 0.117366 -4.4108e-05
12:32702784 C G 0.151398 -3.0388e-06
12:32704199 A G 0.067064 6.4383e-05
12:32704908 A G 1.518954 3.9265e-04
12:32710992 C G 0.027453 -6.7840e-05
12:32713919 C T 1.129291 8.0145e-05
12:32722035 A C 0.101657 -1.2675e-05
12:32723323 T C 0.388198 -1.2583e-05
12:32732506 T C 0.028637 -5.4329e-05
12:32735793 G A 0.060329 4.9287e-05
12:32741164 G T 0.263120 -2.7861e-06
12:32742459 A G 0.027952 1.9971e-05
12:32746506 A G 0.069670 2.7100e-05
12:32746623 G T 0.674854 6.2400e-06
12:32748917 A G 0.251504 -1.8907e-05
12:32759739 T C 0.028563 -4.9486e-05
12:32769165 A G 0.051049 2.0907e-06
12:32771325 G C 0.026391 -2.3603e-05
12:32778830 T G 0.067122 -5.8446e-05
12:32779554 T C 0.033009 2.4373e-06
12:32791796 A G 0.252568 8.1909e-07
12:32792974 A G 0.606647 -5.8419e-06
12:32794921 G A 0.607488 -7.6568e-06
12:32810016 A G 0.034454 -6.6546e-05
12:32810721 A G 0.691397 3.0737e-06
12:32815454 T G 0.599052 -1.0491e-05
12:32855947 G A 0.049014 -2.0670e-06
12:32881594 G A 0.090027 -1.3418e-06
12:32885213 A C 0.031231 -1.4781e-04
12:32888463 T C 0.128950 -1.5166e-04
12:32896365 C G 0.282247 -4.4614e-06
12:32896944 T C 0.212714 1.2516e-05
12:32908237 A C 0.277100 1.6157e-06
12:32913337 A C 0.061608 -3.8364e-05
12:32915180 A G 0.138753 -2.3132e-05
12:32919628 A G 1.090544 9.0277e-05
12:32924219 G A 0.058453 2.4004e-05
12:32926862 C T 0.115234 -8.7615e-05
12:32930378 T C 0.076204 1.5530e-05
12:32930537 A G 0.355725 -6.1592e-05
12:32935515 C A 0.098944 -5.9355e-06
12:32935900 A G 0.045778 -6.8056e-05
12:32936836 T C 1.740684 -4.8187e-05
12:32939588 C G 0.149129 3.0202e-05
12:32941450 G A 1.380035 -5.6716e-06
12:32952911 G C 0.254681 -9.3840e-06
12:32953073 A G 0.117276 4.2525e-05
12:32962148 A G 1.538503 -2.1597e-05
12:32963030 C T 0.064139 -2.1092e-05
12:32965916 A G 1.618978 -1.0545e-05
12:32974523 T C 0.031107 -1.2471e-04
12:32980382 C A 0.037290 5.0088e-05
12:32981561 T C 0.021902 5.1289e-05
12:32986859 C T 0.251082 1.7536e-05
12:32986988 T C 0.183505 -3.6408e-05
12:32988907 T C 0.271848 9.8328e-06
12:32994532 T C 0.193866 -1.0854e-05
12:32999266 A G 0.226261 -5.3657e-06
12:32999992 C A 0.021377 -5.2643e-05
12:33000002 C T 0.705059 -6.6399e-06
12:33003548 A C 0.050212 -1.3946e-05
12:33011409 A G 0.124699 1.0872e-05
12:33013212 C A 0.077943 2.6530e-05
12:33016569 G A 0.429020 -2.7960e-05
12:33017043 C A 0.211019 3.1851e-06
12:33021934 G A 0.478817 -3.0419e-05
12:33022193 T G 0.021717 -6.9542e-07
12:33023542 C T 0.040030 7.3161e-05
12:33025574 T C 0.030241 7.0418e-05
12:33034944 C G 0.038241 -2.5511e-05
12:33038199 G A 0.061744 3.0734e-06
12:33045776 A G 1.976988 2.9141e-05
12:33046279 T C 0.048261 3.3659e-05
12:33047156 T C 0.047677 3.2595e-04
12:33047208 G A 0.122881 6.0922e-06
12:33051032 C T 0.052360 -1.7323e-05
12:33056435 C T 0.097295 -2.4988e-06
12:33058062 A G 1.874824 -1.3372e-04
12:33061653 T C 0.100553 2.0191e-04
12:33072713 C T 0.187666 2.9414e-04
12:33073504 A G 1.444025 -1.5127e-05
12:33075020 A G 0.057992 -6.4585e-05
12:33080076 T C 0.050247 -1.0376e-04
12:33080490 A G 0.384846 -4.3758e-05
12:33080545 G A 0.150207 6.2424e-05
12:33087817 T G 0.845379 -9.1923e-05
12:33093428 G A 0.195966 -4.4852e-05
12:33097430 G A 0.053247 1.5985e-06
12:33117593 G A 0.130109 5.7214e-05
12:33122182 C T 0.471101 -5.6813e-05
12:33134883 C T 0.156922 -6.3717e-05
12:33144798 A G 0.166582 -8.8691e-05
12:33152686 G A 0.559568 -3.0165e-05
12:33160904 C T 0.063711 2.3106e-05
12:33165712 C T 0.401438 -9.7161e-05
12:33173834 C G 0.259602 -9.1219e-05
12:33194323 T C 0.033600 -2.8505e-05
12:33200154 C T 0.331739 -9.8899e-05
12:33200884 G T 1.126205 -3.3420e-05
12:33209759 T C 0.041088 -6.2248e-05
12:33220350 C T 0.035028 -6.5064e-06
12:33236866 T C 0.035447 -9.6139e-06
12:33241789 T G 0.053471 -9.0872e-05
12:33246235 C A 0.605901 -2.3355e-04
12:33246713 C T 0.102858 -2.3115e-05
12:33254300 A G 0.964508 -6.2753e-05
12:33265578 G A 0.407903 2.4559e-05
12:33287880 T C 0.453126 -6.0493e-05
12:33294045 G A 0.023713 4.1656e-05
12:33308263 G A 1.006193 -6.5469e-05
12:33313530 T C 0.033769 2.4307e-05
12:33314844 C G 0.349172 -1.3895e-05
12:33315822 C T 0.351288 -1.5355e-05
12:33332749 T C 0.121352 1.6083e-05
12:33345603 G A 0.055489 -6.3956e-05
12:33355168 A G 0.426443 -7.3769e-06
12:33368505 C T 0.119616 2.0933e-05
12:33379925 A C 0.236193 3.6607e-05
12:33398931 A G 0.076548 -1.4886e-05
12:33403408 T G 0.511521 -5.0993e-06
12:33404713 C T 0.321667 -6.4404e-05
12:33408219 T C 0.115860 3.5987e-05
12:33432100 T C 0.119489 1.8358e-05
12:33435584 C T 0.051390 7.3554e-05
12:33438081 G T 0.230656 -1.2768e-05
12:33439065 G A 0.243191 3.4621e-05
12:33444656 A G 0.073782 -4.5255e-05
12:33458768 A C 0.106935 -9.4803e-06
12:33459356 A G 0.262672 4.7009e-05
12:33463389 C T 0.083740 -2.3042e-05
12:33479246 A C 0.583395 -4.2734e-05
12:33495470 G A 0.157029 -2.9622e-05
12:33515961 T G 0.033610 -8.4201e-05
12:33532318 T C 0.423879 8.2030e-05
12:33532804 G T 0.036632 1.8529e-05
12:33533374 T C 1.150911 3.6578e-05
12:33534128 A G 0.041672 -1.7759e-05
12:33573173 C T 0.026524 -3.7232e-05
12:33574793 A G 0.228475 -2.0433e-06
12:33582035 C G 0.033668 -7.6331e-05
12:33583391 T C 0.197608 2.4813e-04
12:33596654 T G 0.816946 -1.9098e-05
12:33622807 T G 0.039189 4.7764e-05
12:33645009 G A 1.264834 5.2540e-06
12:33669583 C T 0.931606 -4.3249e-05
12:33680633 T C 0.048199 1.3488e-05
12:33682385 G A 0.189961 9.3689e-05
12:33683842 A G 0.032123 9.4309e-06
12:33701166 C T 1.627310 -1.3670e-05
12:33711672 G A 0.100102 -4.3379e-05
12:33726340 T C 1.470952 -3.1250e-05
12:33743099 A G 0.782106 -2.2028e-05
12:33761710 T C 0.187799 -4.0453e-05
12:33794125 G A 0.314328 1.5124e-06
12:33813583 A G 0.795096 -1.0615e-05
12:33825890 C T 1.904747 4.9068e-05
12:33831374 T C 0.598117 -2.3776e-05
12:33833986 T C 0.037602 -1.0330e-05
12:33847260 G A 0.167867 5.6712e-05
12:33852268 T C 0.026992 -8.7313e-05
12:33863084 G A 0.047966 -3.3392e-05
12:33873810 A G 0.047278 1.0940e-04
12:33896434 A G 0.268956 -3.0205e-06
12:33921689 T C 0.055402 -2.1922e-05
12:33938304 A G 0.770684 -1.3231e-05
12:33938691 T C 0.066106 -2.0909e-05
12:33967487 T G 0.042243 -8.7231e-05
12:33979011 A G 0.026008 9.7807e-05
12:33979400 T C 0.046398 8.2570e-06
12:33994677 C G 0.145494 6.0850e-05
12:33994809 C T 0.848427 -9.4241e-06
12:34001067 T C 0.056749 3.0258e-05
12:34016078 G A 0.060835 -5.8438e-05
12:34022771 T C 0.778727 -1.5867e-05
12:34044557 A G 0.805583 -1.7951e-05
12:34046386 A G 0.223207 -7.5552e-06
12:34052490 A G 0.024924 1.4244e-05
12:34076601 T G 0.415158 -4.2659e-05
12:34080377 C T 0.072445 -1.2813e-06
12:34094707 G T 1.652672 -2.8008e-05
12:34112876 G A 0.062490 6.2476e-06
12:34143710 T C 1.939048 5.5373e-06
12:34151388 C T 0.048070 1.0925e-05
12:34153469 G A 0.056775 3.3108e-05
12:34156064 T G 0.039764 1.5540e-06
12:34207009 T C 0.793190 -2.5517e-05
12:34217100 C T 0.378581 3.6996e-05
12:34245756 G A 0.435278 2.9117e-05
12:34332132 A C 0.054951 -5.8422e-06
12:34344843 C T 0.030082 -3.4861e-05
12:34346431 A G 1.533842 -2.9807e-06
12:34363279 T C 0.105380 5.2119e-05
12:34386868 G A 0.029981 -1.4495e-05
12:34390873 T C 0.050874 -1.1335e-04
12:34396879 T C 0.033766 -2.5065e-05
12:34428857 G A 0.830283 -2.5025e-05
12:34440951 T C 0.106048 5.2308e-05
12:34444508 C T 1.955520 7.1173e-05
12:34476504 A G 0.149337 8.2387e-06
12:34480890 T C 0.795161 -3.0172e-05
12:34507681 T C 0.419312 -2.3183e-05
12:34516144 C T 0.033775 -1.9549e-05
12:34523160 T C 0.025911 1.2781e-04
12:34544568 T C 0.071660 -1.5829e-05
12:34550973 T G 0.040874 -2.5738e-05
12:34551222 A G 0.042506 -2.6817e-04
12:34554076 A G 0.261208 2.3718e-05
12:34614527 T C 0.042484 -2.6647e-04
12:34653905 T C 0.024869 1.2213e-04
12:34677484 A G 1.172982 2.4292e-05
12:34679989 A G 0.124825 2.2204e-05
12:34682530 T C 0.031740 -4.8357e-05
12:34715224 G A 0.029705 -2.2110e-05
12:34741488 A G 0.035411 2.6988e-05
12:34751334 A G 0.793087 -1.8587e-05
12:34751767 T C 0.042831 -1.6732e-05
12:34752601 G A 1.974949 2.2554e-05
12:34754851 T G 0.021250 1.4058e-04
12:34755947 G A 0.827631 -2.2353e-05
12:34759019 A G 0.113043 2.1758e-05
12:34760398 A G 0.139846 3.8774e-05
12:34826346 A G 0.025788 1.3032e-04
12:34826870 G C 0.068242 5.0391e-05
12:34827687 C T 0.156780 5.5949e-05
12:37858073 A G 0.757124 2.6669e-05
12:37898543 G A 0.817722 -2.3313e-05
12:37927663 A C 0.068404 3.3257e-05
12:37959420 C T 1.979299 -1.2076e-05
12:37969194 T C 1.161775 1.8864e-05
12:38060546 A C 0.786605 -2.0424e-05
12:38137537 T C 0.785543 -1.8024e-05
12:38266105 T G 0.053298 -6.8579e-05
12:38267975 C T 0.225804 4.6313e-05
12:38272075 C T 0.087207 1.2633e-04
12:38275785 G T 0.056859 8.2577e-05
12:38305411 T C 0.785397 -1.5303e-05
12:38314305 A G 0.053620 -4.7865e-06
12:38317634 A G 0.047946 -8.3424e-05
12:38318659 A G 0.145355 3.8083e-05
12:38319500 A G 0.665590 5.2947e-06
12:38334260 G T 0.903393 1.1165e-05
12:38371708 A G 0.079183 1.1719e-04
12:38396893 G A 1.968594 1.4383e-05
12:38403778 A G 0.046577 -6.8113e-05
12:38411275 C A 0.059887 -1.3229e-06
12:38416976 G A 1.968588 6.8538e-06
12:38434476 G A 0.123361 -9.4650e-05
12:38442146 C T 0.215758 5.0643e-05
12:38442894 A G 0.078907 -9.5651e-06
12:38443752 T C 0.079891 -1.5216e-05
12:38446861 T C 0.150262 1.3212e-05
12:38463848 G A 1.967753 2.4282e-05
12:38493855 A G 0.080553 -1.4331e-04
12:38503979 A C 0.076762 7.0945e-05
12:38506243 T C 1.968876 1.6537e-05
12:38519339 C T 0.800217 -1.2633e-05
12:38519375 G A 0.041617 1.5976e-05
12:38528487 G T 0.075013 7.6403e-05
12:38529589 G A 0.266129 -9.0959e-06
12:38551740 G C 0.053681 -8.8722e-05
12:38571026 A C 0.121725 -1.4674e-04
12:38590602 C T 0.076535 8.8645e-05
12:38596956 T C 0.312365 -7.2483e-06
12:38612624 A G 0.031558 -7.5536e-06
12:38618023 G A 0.050059 -3.1763e-06
12:38640969 T C 0.053837 -9.3991e-05
12:38644213 T C 0.152752 -4.4043e-05
12:38644950 A G 0.056142 4.7411e-06
12:38678141 C T 0.234778 1.3778e-05
12:38681769 G A 0.102108 5.4038e-05
12:38736502 A G 0.287324 9.8156e-06
12:38751471 G A 1.773385 -5.0469e-05
12:38756018 T C 0.458712 -4.2330e-05
12:38804496 A G 0.053649 -9.5330e-06
12:38808260 G A 0.030471 -1.8155e-05
12:38809222 G T 0.048579 -4.7788e-05
12:38833920 G A 0.152388 2.2129e-06
12:38843181 A G 0.035953 2.2922e-05
12:38845363 T C 0.067590 6.1348e-05
12:38851616 A G 0.053879 -9.4730e-05
12:38853257 G A 1.774086 -3.7294e-05
12:38861343 C A 0.073078 -1.7063e-04
12:38879890 T G 0.051669 -1.4644e-05
12:38888524 T C 0.057171 9.1973e-06
12:38893419 C A 1.878726 -1.5987e-04
12:38933614 C T 0.155601 -2.1805e-05
12:38938462 C T 1.878524 -1.5482e-04
12:38941429 T C 0.097639 -6.4697e-05
12:38946233 A C 0.967546 -4.6542e-05
12:38947631 T C 0.059371 -2.5911e-05
12:38955139 C T 0.038112 8.8865e-06
12:38988622 C T 0.101810 -1.4432e-04
12:38991065 A G 0.167049 -8.3222e-05
12:38999452 A G 0.061186 4.9339e-05
12:39018673 T C 0.688531 -1.0092e-05
12:39022915 T C 1.882299 -4.5245e-04
12:39025935 A G 0.073847 -6.1884e-05
12:39029813 G A 0.030559 1.2065e-05
12:39046064 C T 1.777513 -2.5278e-05
12:39064824 C T 0.119710 -1.0199e-04
12:39065064 G A 1.887596 1.0345e-05
12:39065382 G A 0.094451 -1.4505e-05
12:39069244 T C 1.924890 5.6986e-05
12:39098099 A C 0.287298 2.2152e-05
12:39108740 C T 0.058586 1.5113e-05
12:39123244 A G 0.896152 -2.0421e-05
12:39124094 A G 0.029592 -9.7861e-05
12:39129394 C T 1.097535 -2.3884e-05
12:39132428 G T 0.042445 2.5746e-05
12:39147635 T G 0.430812 -1.4847e-05
12:39172775 A G 0.128642 -1.3340e-04
12:39184041 G A 0.046349 8.5898e-05
12:39189526 C A 0.845431 -6.4469e-06
12:39227744 C G 0.106785 8.3783e-05
12:39262680 T C 0.167166 -2.7509e-06
12:39283606 A G 0.121115 -1.0510e-04
12:39283759 A G 0.021140 1.2766e-05
12:39286732 T G 0.054035 2.7560e-05
12:39295471 C T 1.866496 -1.4536e-04
12:39304831 A C 0.038125 -1.5598e-04
12:39305859 T C 0.161561 6.7280e-05
12:39386498 G C 0.077145 -4.5331e-05
12:39387772 G A 0.755309 -1.6789e-05
12:39400190 C T 0.039725 3.8101e-05
12:39404599 A G 0.735250 -7.7672e-08
12:39405462 A G 0.852393 -1.4041e-05
12:39413914 A G 1.136568 -5.7123e-05
12:39429679 G T 0.468872 -5.2743e-05
12:39429739 T C 0.182931 1.4829e-05
12:39434933 C T 1.305367 -7.1589e-05
12:39435183 C A 0.579808 -4.7522e-05
12:39435427 T C 0.724942 -9.8654e-06
12:39458551 T C 1.326555 -2.3687e-05
12:39462548 C A 0.303598 5.0606e-06
12:39471511 G A 0.078690 5.7379e-06
12:39497697 G C 1.834476 1.0568e-05
12:39502455 G A 0.710537 1.3238e-06
12:39509804 A G 0.462357 -3.3643e-05
12:39531466 G A 0.116441 3.9889e-05
12:39532079 G A 0.185553 -2.4261e-05
12:39535255 G A 0.028576 -1.2041e-06
12:39548835 A G 0.202785 -2.1169e-05
12:39558895 A G 0.072406 3.5117e-05
12:39560669 G C 0.216716 -3.0127e-05
12:39565803 T G 0.103267 2.9441e-05
12:39579451 A G 0.621795 -1.5790e-05
12:39581433 G A 1.018877 -7.7429e-06
12:39593101 C G 0.031042 -8.1889e-05
12:39614676 C T 0.433139 -3.3430e-06
12:39625481 A G 0.054496 -1.5589e-05
12:39632954 G A 0.692082 1.9838e-05
12:39633149 C T 0.047696 4.9788e-05
12:39633558 C T 0.946857 -4.4996e-05
12:39635356 C T 0.077882 -9.7922e-05
12:39636681 G A 0.038813 3.3636e-07
12:39645304 C A 0.221221 -1.9901e-04
12:39645931 G A 0.084029 -4.2200e-06
12:39662619 T G 0.162856 4.3457e-05
12:39680881 C T 0.223457 4.6908e-05
12:39695139 C T 0.133342 7.9971e-05
12:39697638 T C 0.118175 -2.2999e-04
12:39713776 A C 0.132258 8.0282e-05
12:39722290 G A 0.173229 3.4007e-06
12:39727227 T C 0.081858 -1.9291e-07
12:39730391 C T 0.047764 4.0419e-05
12:39735348 A C 0.101913 6.1031e-05
12:39736522 T C 0.136117 -1.8948e-05
12:39745624 C T 0.030964 -2.4091e-05
12:39753254 G C 1.971223 5.3056e-05
12:39758437 T G 0.040179 3.2416e-05
12:39765220 T C 0.365251 1.8093e-05
12:39783631 C T 0.096688 -6.8745e-06
12:39806736 G T 0.354842 -3.0542e-06
12:39818794 C A 0.054990 -2.1182e-05
12:39820232 A G 0.138013 -2.8299e-05
12:39831893 G A 0.050611 -3.9404e-05
12:39836047 C A 0.048664 -9.1445e-05
12:39851479 A G 0.083883 6.4477e-05
12:39853620 G A 0.032298 -7.9932e-05
12:39885582 T C 0.175647 1.7412e-05
12:39890618 A T 0.084033 -2.4216e-06
12:39891070 A C 0.416284 1.3315e-05
12:39897190 A G 0.101170 1.3925e-04
12:39897191 C T 0.048810 4.5320e-05
12:39901865 G A 0.225800 5.2615e-05
12:39904629 C G 0.093111 -4.8680e-06
12:39905172 T C 0.059981 -1.3543e-05
12:39918316 A G 0.052539 2.4646e-05
12:39939605 A G 0.031273 1.7319e-05
12:39941154 C T 0.079242 5.3711e-05
12:39947308 A G 0.226365 6.7692e-05
12:39955802 C T 0.455356 -6.0909e-06
12:39976465 G T 0.069589 -8.4164e-05
12:39993460 T C 0.037135 -2.9697e-05
12:39996659 T C 0.036502 5.6600e-05
12:40007956 T G 0.132008 1.3559e-04
12:40013392 C G 0.036427 -2.2084e-05
12:40017827 T C 0.289320 -1.2392e-04
12:40019543 G A 0.023804 1.1607e-04
12:40031350 G A 0.084351 5.8714e-05
12:40034699 A G 0.300602 1.9332e-05
12:40038905 A G 1.454061 8.1509e-06
12:40052601 C T 0.096084 2.6534e-05
12:40065108 T C 1.749795 8.9748e-05
12:40068958 G T 0.077333 -1.2519e-04
12:40076081 G A 0.400789 -1.1210e-04
12:40076225 G A 1.757597 6.5470e-05
12:40085906 T A 0.348172 6.5175e-05
12:40088295 T C 0.248449 1.4970e-05
12:40089725 A G 0.049407 3.7099e-06
12:40092075 T G 0.026625 -6.6433e-06
12:40114781 G A 0.028306 -3.4160e-05
12:40115354 A G 0.051741 1.0389e-05
12:40116248 T C 0.048595 5.6752e-05
12:40116613 T C 0.061202 -6.1781e-05
12:40118249 G A 1.706795 3.2181e-05
12:40129551 A T 0.043276 -1.1899e-05
12:40135628 A G 0.124471 3.0009e-05
12:40137316 T C 0.049043 -9.6186e-06
12:40147514 C T 1.965504 -4.8334e-05
12:40156279 C T 0.241276 -5.0086e-05
12:40166257 C T 0.640332 -2.7982e-05
12:40172778 A G 1.948750 -1.5019e-05
12:40174871 G A 0.095185 -9.6424e-05
12:40182455 G T 0.025103 5.0181e-06
12:40189448 C T 0.027550 3.6679e-05
12:40191778 A G 1.666759 6.0931e-05
12:40211496 G A 0.114397 -2.0226e-05
12:40226577 C T 0.049219 1.3836e-05
12:40228424 G A 0.042269 -5.9249e-05
12:40244001 A G 1.329226 5.4980e-05
12:40245749 G A 0.110070 7.7080e-05
12:40251310 T C 0.151265 2.9711e-04
12:40258440 T C 0.071072 -8.1239e-05
12:40258875 C T 0.034132 6.9749e-05
12:40272411 T C 0.063747 -1.3976e-04
12:40274325 G A 0.036677 -6.7734e-05
12:40274602 T G 0.589864 2.1918e-04
12:40276303 A G 0.030150 -4.1900e-05
12:40278213 C T 0.065944 -4.7648e-05
12:40280708 T C 0.360512 -1.2075e-04
12:40285436 G A 0.978195 8.3392e-06
12:40297286 G A 0.043886 4.3010e-05
12:40304042 C T 0.067973 -4.0539e-05
12:40304248 G T 0.869845 -9.9936e-07
12:40309281 C G 0.229617 8.9687e-05
12:40310608 C T 1.948766 1.4600e-05
12:40314046 G A 0.496652 2.0577e-04
12:40315042 C G 0.181960 9.2923e-05
12:40325963 T G 1.625301 -3.8894e-05
12:40327522 A G 0.240504 -3.3958e-05
12:40333007 C T 0.111654 -4.1383e-06
12:40344206 T G 0.047592 3.7237e-05
12:40346202 A G 0.228118 -1.3407e-05
12:40349236 A G 0.083656 -2.4240e-05
12:40351557 C T 0.214943 5.2307e-05
12:40352996 C T 0.529321 3.1781e-05
12:40358690 A G 0.231662 3.6766e-06
12:40366108 A G 0.062094 -1.8014e-05
12:40380763 C T 0.934520 8.2820e-06
12:40393852 T C 0.049397 -3.0911e-05
12:40404343 T C 0.119294 -9.8870e-05
12:40414626 T C 0.074185 -4.8185e-05
12:40416808 G A 0.704789 3.8054e-05
12:40428561 T G 1.542115 1.2232e-05
12:40428639 C T 0.041043 2.4464e-05
12:40431587 G A 0.093919 9.0303e-06
12:40444236 T C 0.037177 -3.1923e-05
12:40479988 A G 0.028394 6.3472e-05
12:40493591 G A 0.308898 -5.6323e-05
12:40499594 T C 0.028173 6.6768e-05
12:40502340 C A 0.062497 -2.8884e-05
12:40506582 C T 0.028481 5.1976e-05
12:40511988 T G 0.400841 -7.0330e-05
12:40514736 T C 1.021441 -1.8486e-05
12:40526542 A G 0.076970 7.1492e-05
12:40529644 A G 1.037102 -1.1733e-05
12:40543693 T C 1.128337 1.6134e-05
12:40548963 G T 0.963758 9.9857e-06
12:40561428 C T 1.437015 3.9219e-05
12:40601940 T C 0.028121 4.7798e-05
12:40615376 T G 0.029488 7.1841e-05
12:40617621 T G 0.021104 -6.7533e-05
12:40619757 C T 0.075263 -4.2181e-05
12:40620808 G C 0.399036 -2.2467e-05
12:40620881 T C 0.059011 7.7198e-05
12:40622790 T C 0.263594 -4.4099e-06
12:40631608 A G 0.410023 -2.3315e-05
12:40652520 C T 1.616157 3.8041e-06
12:40653713 T C 0.357870 6.4230e-06
12:40653971 A G 0.028569 3.2553e-05
12:40653993 C T 0.026651 -2.7812e-05
12:40656179 G A 0.986111 1.4026e-05
12:40657700 G C 0.133209 -3.3048e-05
12:40665454 G A 0.064545 1.4235e-06
12:40671989 G A 0.133527 2.2675e-05
12:40680917 C T 0.227083 1.2695e-05
12:40681486 G A 0.219955 -1.1541e-05
12:40686245 A C 0.113796 -1.7842e-06
12:40697477 T C 0.709872 -1.7616e-05
12:40702771 T C 0.136659 -4.3505e-05
12:40702911 A G 0.139123 -4.6571e-05
12:40706531 A G 1.309823 3.8439e-05
12:40712575 C A 1.087931 2.6470e-05
12:40713901 A T 0.599961 1.0449e-04
12:40716694 G A 0.420370 -1.9654e-05
12:40727598 T C 0.323024 -1.4585e-05
12:40729655 A G 0.620776 3.6433e-05
12:40732900 A C 1.045872 8.7221e-06
12:40735939 A G 0.666600 7.5463e-06
12:40737183 A G 1.711673 2.3635e-05
12:40740686 G A 0.030695 -3.3994e-06
12:40750471 A G 0.264600 -2.5217e-05
12:40754555 T C 0.085048 -2.7380e-06
12:40758045 G T 0.421938 -2.1961e-05
12:40758652 C T 1.344069 1.5302e-05
12:40766600 T C 0.153092 -3.9420e-05
12:40767997 A G 0.231539 3.3375e-06
12:40772342 T G 0.299125 6.8448e-06
12:40783374 T C 0.679527 4.0472e-06
12:40784508 G A 1.364936 1.5072e-05
12:40789032 T A 0.116587 -4.5750e-06
12:40789040 C A 0.368218 1.2132e-05
12:40792300 A G 0.032237 -6.7984e-06
12:40801122 A G 0.381623 8.7262e-07
12:40803788 G A 1.127493 1.3091e-07
12:40811944 T C 0.115263 6.5598e-05
12:40812230 A C 0.641348 8.3382e-06
12:40812764 G A 1.827823 3.6831e-05
12:40814852 T C 0.032068 -1.2104e-05
12:40816185 A C 0.149811 7.3592e-06
12:40818223 A C 0.068829 9.3184e-05
12:40825487 A G 0.384992 -1.8404e-05
12:40826683 C T 0.034697 4.8331e-06
12:40828264 G T 0.252033 3.3702e-06
12:40832805 T G 0.198474 -6.3895e-06
12:40845715 C A 1.083968 1.7147e-05
12:40861700 G A 1.487022 1.9252e-05
12:40869752 G T 0.409416 1.0168e-04
12:40879102 G A 0.110352 -1.0301e-04
12:40893665 A G 0.034746 -6.3424e-05
12:40896747 A G 0.128246 1.5157e-05
12:40904240 C T 0.048297 9.6193e-06
12:40904968 C T 0.032785 6.3932e-05
12:40906073 A G 0.246956 6.4513e-05
12:40910916 G T 0.033444 6.7018e-05
12:40910966 C A 0.131063 -2.0150e-05
12:40918031 A C 0.254668 -9.6046e-06
12:40922091 G A 0.347578 -6.4988e-06
12:40922104 C A 0.734686 -1.5934e-05
12:40925050 T C 0.089891 4.4205e-05
12:40925341 T C 0.313170 -2.2473e-05
12:40926645 C T 0.059573 6.3399e-05
12:40938458 C T 0.067245 1.0954e-04
12:40946166 A G 0.067813 4.9389e-06
12:40951890 A G 0.033191 7.1295e-05
12:40958298 T C 0.188010 -8.7304e-05
12:40963139 A G 0.952580 -8.6415e-05
12:40964032 A C 0.059560 7.3207e-05
12:40966340 C G 0.342372 1.0779e-05
12:40969273 G A 0.058462 4.9371e-05
12:40974398 T G 0.115503 -1.3350e-04
12:40978601 G T 0.309547 -3.5229e-05
12:40980663 T C 0.155731 2.0552e-05
12:40991946 G T 0.091306 3.7409e-05
12:40998100 T G 0.061410 -6.2175e-05
12:41001539 G T 0.063140 7.5148e-06
12:41008557 A G 0.066551 1.1826e-04
12:41017080 T C 0.153099 -4.0867e-06
12:41017277 C T 0.310518 -2.8492e-05
12:41017434 G A 0.067258 -6.1461e-06
12:41021114 C A 0.039679 6.0038e-05
12:41021331 A C 0.180558 -5.2758e-05
12:41025447 A C 0.405540 3.4627e-06
12:41026050 T C 0.871355 8.5105e-05
12:41027407 G A 0.209341 -2.3674e-04
12:41040386 G A 0.069300 1.1555e-05
12:41046523 A C 0.190853 -1.6304e-05
12:41049762 T C 0.059196 -3.3568e-04
12:41049827 A G 0.087009 -2.8447e-05
12:41055612 T C 0.777507 -7.1420e-05
12:41062633 C G 0.074049 3.6146e-07
12:41072695 T G 0.263571 1.8397e-06
12:41072777 C G 0.130814 4.4575e-05
12:41088664 A G 0.034265 3.9703e-05
12:41088706 T C 0.030202 -1.1797e-04
12:41096783 G A 0.046911 4.2466e-05
12:41108583 T C 0.444960 -2.7436e-04
12:41112826 G A 1.276447 1.4312e-04
12:41126971 T C 0.020906 6.0052e-05
12:41128640 A C 0.174190 2.8444e-05
12:41128894 C T 0.024544 -2.2449e-05
12:41134912 T C 1.720664 -1.1243e-05
12:41140073 C T 0.127282 -1.1883e-05
12:41141398 G T 1.975310 -6.5421e-06
12:41145211 T C 0.021477 3.2843e-05
12:41145278 C T 0.096756 -1.1286e-05
12:41149884 A G 0.049881 -3.1917e-06
12:41160266 T G 0.490203 -3.4464e-05
12:41164718 A G 0.138697 -4.1108e-05
12:41180235 A G 1.697830 2.8400e-06
12:41180316 T C 0.066106 -7.8655e-05
12:41185030 G A 1.147013 3.0803e-05
12:41187433 A C 0.564264 -2.7514e-05
12:41188211 A C 0.020841 -4.3034e-05
12:41190833 T C 0.588383 6.1958e-05
12:41190953 C T 0.334007 -3.8458e-05
12:41197844 G A 0.086924 -6.3920e-06
12:41198144 T C 1.405018 3.1651e-05
12:41199139 G A 0.745452 -1.1827e-07
12:41199321 C G 0.701391 4.3782e-06
12:41199353 A T 1.057486 2.4152e-05
12:41204356 T C 1.155991 2.7289e-05
12:41213915 G T 0.057067 -1.0311e-04
12:41219237 G A 0.161116 2.5447e-05
12:41228158 A G 0.060984 -8.8015e-05
12:41236763 G A 0.133829 -2.0422e-05
12:41239895 A G 0.032292 -3.9280e-04
12:41243333 G A 0.030682 6.1466e-05
12:41247742 A G 0.874010 -2.4474e-06
12:41250036 T C 0.183908 -3.1203e-05
12:41267927 A G 0.258005 4.1691e-05
12:41273237 C T 0.048907 1.3433e-04
12:41274800 T G 0.026385 -1.6584e-05
12:41275541 T C 0.042636 1.4232e-04
12:41279896 A C 0.587582 7.4468e-06
12:41283706 G A 0.088564 -1.8762e-04
12:41292812 C A 0.034162 -1.3498e-05
12:41301332 C T 0.864993 1.5074e-07
12:41311094 A G 0.048313 1.2318e-04
12:41332175 G A 1.244074 -5.1574e-06
12:41337073 A G 0.053970 -1.5453e-06
12:41338501 A G 0.256265 9.4032e-05
12:41348477 G T 1.240845 5.5473e-06
12:41349738 G A 0.896986 -1.9851e-06
12:41358684 T G 0.173180 -5.1186e-05
12:41359838 G A 0.090115 -2.6680e-04
12:41369543 G A 0.144167 1.8567e-04
12:41371382 G T 0.048248 1.5013e-05
12:41371425 A G 0.649939 4.4970e-06
12:41382328 A G 0.024161 7.6389e-06
12:41403711 C T 0.035973 -4.9701e-05
12:41404151 T C 0.066778 5.5741e-05
12:41408134 A G 0.046038 -3.5890e-06
12:41410763 T G 0.126987 9.5307e-05
12:41438989 A G 0.102981 1.7093e-06
12:41468645 C T 0.032363 9.7614e-05
12:41469119 G A 0.128516 -2.5064e-05
12:41469811 A C 0.089404 -1.3295e-04
12:41472347 C T 1.086009 3.8735e-05
12:41489655 G C 0.101644 -8.2901e-05
12:41502520 A G 0.023821 -5.6308e-05
12:41515090 G A 0.489086 4.2604e-05
12:41532088 A G 0.113968 -1.7602e-05
12:41545228 G T 0.723537 3.2858e-05
12:41551052 T C 0.040105 4.1259e-05
12:41583941 T C 0.107412 -2.6444e-05
12:41584085 C T 1.315555 -7.7579e-05
12:41584375 G T 1.278953 -3.7038e-05
12:41589705 C T 0.076249 3.2313e-05
12:41608729 C T 0.341979 3.8207e-05
12:41613802 A G 0.073834 1.3437e-04
12:41615938 T C 0.052532 -2.1682e-05
12:41617477 A G 0.089975 1.6368e-04
12:41628080 C T 1.281575 -1.2455e-04
12:41662244 C T 0.116873 -2.2543e-05
12:41663478 A G 1.491628 -3.1356e-04
12:41685836 G T 0.153219 -6.0786e-05
12:41686097 T C 1.252653 -5.8853e-05
12:41696122 A G 0.208432 -5.4724e-05
12:41697724 C T 1.233717 1.4443e-04
12:41698137 T C 1.937750 3.1939e-04
12:41710492 A G 1.854753 4.0609e-04
12:41713156 A G 0.467064 1.5520e-04
12:41718139 A G 1.158789 3.1887e-05
12:41719642 C T 0.233960 -1.9126e-04
12:41721430 T C 1.958633 4.1995e-05
12:41744904 C A 0.798591 -1.8755e-05
12:41747428 T C 1.856174 1.1981e-04
12:41757850 C T 1.057524 7.6514e-05
12:41775212 G A 0.447972 5.4133e-06
12:41783381 C T 0.031263 -1.1444e-04
12:41786636 T G 0.086434 -3.5378e-06
12:41790291 A C 0.061056 1.3371e-05
12:41797245 A G 0.110216 -1.3097e-04
12:41805983 A G 0.037122 -1.2514e-04
12:41818040 G A 0.040562 5.5330e-05
12:41818171 C T 0.022029 -4.4723e-05
12:41834599 G A 0.026605 -1.7895e-05
12:41835102 C T 0.089706 3.9650e-05
12:41841165 C T 0.051494 6.3404e-05
12:41846898 C T 0.156078 -3.6004e-05
12:41849752 G A 0.144946 8.6154e-06
12:41866161 A C 0.048173 4.4337e-05
12:41866717 G A 1.108363 -5.0405e-05
12:41882253 A G 0.247966 -2.5234e-05
12:41884414 A G 1.919846 -5.9908e-05
12:41885017 A G 0.077505 -2.7347e-05
12:41894887 G A 0.061978 2.6944e-05
12:41900635 A G 0.133929 2.2342e-05
12:41907358 A G 1.969591 -7.7018e-06
12:41909946 T C 0.229394 -1.7633e-04
12:41910376 C T 0.030958 4.3298e-05
12:41915432 T C 0.027027 5.4248e-04
12:41917082 G C 0.057096 9.2359e-05
12:41931693 T C 0.036976 2.6027e-05
12:41935977 A G 1.931651 -4.3413e-07
12:41936080 C A 0.317525 -2.0744e-05
12:41937479 G A 0.028183 -2.1832e-05
12:41941645 C T 0.032380 6.2455e-06
12:41946539 A G 0.315523 -1.3150e-04
12:41958921 G A 0.140775 2.0113e-04
12:41965861 C A 0.995076 8.8226e-05
12:41966306 A G 0.263230 1.4627e-04
12:41966699 G A 0.025674 -9.3443e-06
12:41967677 A G 0.227407 6.7397e-05
12:41979843 A C 0.385430 3.6006e-05
12:41980465 T C 0.228358 7.5234e-05
12:41983150 A G 0.230919 4.0675e-06
12:41993905 G A 0.693695 7.9955e-05
12:41994652 G A 0.059391 7.0067e-05
12:41997224 A C 0.063328 6.8321e-05
12:42001725 G T 0.749025 2.8179e-06
12:42008072 A G 1.642847 4.7422e-05
12:42022067 C T 0.328045 7.2631e-05
12:42025151 C T 0.169487 9.1719e-05
12:42027870 T C 0.023272 1.2549e-04
12:42030571 T C 0.477901 7.3589e-05
12:42037810 G A 0.022831 1.0554e-04
12:42040928 G A 0.328142 7.2506e-05
12:42046764 C T 0.639293 6.1887e-07
12:42046820 A G 0.387695 -1.0882e-04
12:42054644 A G 0.060394 7.8305e-05
12:42055023 C A 0.332144 1.1289e-04
12:42055172 C T 0.616816 -3.1359e-05
12:42058650 C A 0.133569 -7.8210e-05
12:42075417 C A 0.179010 -6.2343e-05
12:42083390 G A 1.063945 -6.0641e-05
12:42096571 G A 0.333293 9.8921e-05
12:42102240 G T 0.426865 -9.6425e-05
12:42108947 T C 0.060462 4.1497e-05
12:42126346 G A 0.157724 1.2433e-04
12:42129649 C T 0.255791 1.2308e-04
12:42133006 G A 0.220328 1.6126e-05
12:42133722 G A 1.093169 2.1105e-05
12:42140586 C T 0.036044 -6.8524e-05
12:42140983 G A 0.037089 3.4835e-05
12:42158954 A G 0.057271 4.1602e-05
12:42167796 A G 0.598530 -4.5890e-05
12:42171982 T C 0.198942 1.1589e-04
12:42179472 A G 1.078210 -1.0527e-05
12:42183242 G T 0.095094 2.6897e-05
12:42183329 A G 0.073597 2.9297e-05
12:42189497 A G 0.190396 -1.3768e-04
12:42191069 C T 1.871533 -1.7380e-05
12:42207208 A G 0.084396 2.1238e-04
12:42210944 C A 0.117172 8.9916e-05
12:42212866 T C 0.048754 3.4078e-05
12:42219119 G C 0.077499 -3.5091e-06
12:42219621 T C 0.047878 -4.8437e-05
12:42220665 C T 0.361638 8.3721e-05
12:42226620 C T 0.119473 -1.5562e-04
12:42231914 C T 0.267570 -7.9084e-05
12:42256853 A G 1.269582 -2.8876e-05
12:42257443 T C 0.061478 7.2397e-06
12:42260285 A G 1.192184 -2.1343e-05
12:42261167 T C 0.022302 -2.9098e-05
12:42280497 C T 1.295010 -7.2118e-05
12:42293445 T C 0.219526 1.6267e-05
12:42301428 C A 0.149516 5.3099e-05
12:42301621 T C 0.119590 -1.2884e-06
12:42319598 C T 0.048245 3.3108e-05
12:42319993 T C 0.038634 1.2250e-05
12:42323895 C G 0.050254 5.7647e-06
12:42327875 A G 1.248027 -1.7740e-04
12:42333366 T C 0.068086 -1.8003e-05
12:42341666 G A 0.023256 1.1204e-04
12:42346846 A G 1.879394 3.6177e-05
12:42347909 T C 0.123244 -1.7660e-05
12:42348023 G A 0.524637 -5.8386e-05
12:42359226 T G 0.078427 -8.8772e-06
12:42361106 T C 0.075558 4.5784e-05
12:42361136 C T 0.050400 6.2132e-05
12:42362186 T C 0.058015 8.9320e-06
12:42362561 A G 0.587208 3.3750e-05
12:42373362 C T 1.500781 8.9978e-05
12:42376118 G A 0.026135 5.8959e-05
12:42385709 C T 0.112634 -1.7359e-05
12:42402342 T C 0.768987 1.4556e-05
12:42405090 C A 0.103838 -2.5122e-05
12:42405427 A G 0.133368 -5.6241e-05
12:42410402 C T 0.056265 7.1425e-05
12:42413837 C G 0.060303 1.4081e-05
12:42423651 T C 1.474149 6.5095e-05
12:42424615 T C 0.023019 2.2703e-04
12:42445094 A C 0.047200 -1.5526e-05
12:42446725 T C 0.454639 -1.0106e-05
12:42448897 C T 0.038865 6.8032e-05
12:42449728 C A 1.493234 4.3640e-05
12:42471021 A G 0.362654 6.7703e-05
12:42472477 A G 0.035457 2.1667e-05
12:42472718 C T 0.039582 -9.4016e-05
12:42475607 C T 0.055859 -3.8044e-05
12:42477570 C T 0.218024 -3.0156e-04
12:42481732 A G 0.347779 -9.5280e-06
12:42482001 C T 0.059722 2.8831e-05
12:42490138 T G 0.063247 7.5528e-05
12:42501640 C G 0.048219 2.5245e-05
12:42523366 C T 1.109927 -1.0428e-06
12:42526675 A G 0.037797 8.4550e-05
12:42537671 A T 0.050728 3.7985e-05
12:42542861 G A 0.469086 -5.2980e-06
12:42550147 A G 0.463922 -8.7022e-06
12:42557922 C T 0.051958 -3.5687e-05
12:42566106 G T 1.896263 1.5697e-04
12:42566282 C T 0.308775 3.3978e-05
12:42570258 C T 0.028715 3.4809e-05
12:42600914 G A 0.050783 1.6332e-04
12:42602387 C G 0.050913 -7.9355e-06
12:42608001 C T 0.780149 5.6074e-08
12:42613469 A G 0.040367 1.4503e-05
12:42642541 A C 0.409367 -8.1154e-05
12:42653752 T G 0.168227 1.5599e-05
12:42657412 C A 0.033262 1.2616e-05
12:42664105 T C 1.288388 -2.8507e-05
12:42669498 T C 0.028105 3.4217e-05
12:42677692 T G 0.110862 -3.5720e-06
12:42684216 G A 0.051653 5.1128e-05
12:42693635 A G 0.228150 -1.6126e-05
12:42720825 T G 0.223860 3.7831e-07
12:42736267 G A 0.734861 2.0083e-05
12:42757743 T C 0.046891 -3.5117e-05
12:42758931 C T 0.461974 -8.8594e-06
12:42763636 T C 0.820292 -1.5126e-05
12:42776514 C T 0.289690 -2.4786e-05
12:42777933 G T 1.390954 -6.4731e-05
12:42794532 G T 0.074714 -2.8158e-05
12:42810354 T C 0.096616 2.0629e-05
12:42812946 C T 1.024369 3.5795e-06
12:42818514 T C 0.052445 4.4474e-05
12:42820168 G A 0.289446 -1.8191e-05
12:42823269 G C 0.154634 2.0206e-05
12:42829139 A G 0.020189 -1.5601e-05
12:42834717 G A 0.029400 -2.9037e-05
12:42840082 C A 0.030276 -7.9377e-05
12:42859588 T C 0.878437 2.0555e-05
12:42865874 T C 0.832240 -1.1129e-05
12:42867730 G T 0.155514 -4.1044e-05
12:42871679 A G 0.034496 1.3924e-04
12:42872105 G A 1.970999 -3.1303e-05
12:42874403 T C 0.272754 -7.4006e-06
12:42878879 G T 1.480170 1.2199e-05
12:42882256 T C 0.848654 5.0554e-05
12:42884148 A C 0.320525 6.1761e-06
12:42894342 C T 0.222685 -6.7542e-05
12:42897097 G T 0.091316 -1.3969e-05
12:42897260 A G 0.183719 2.3471e-05
12:42899045 G T 0.191292 -4.1350e-05
12:42909425 G A 0.073257 -4.4798e-05
12:42913783 C T 0.301076 -9.4132e-06
12:42917498 T C 0.836807 1.7025e-04
12:42920522 A C 0.124858 2.7348e-05
12:42924769 G A 1.967802 -2.6147e-06
12:42927171 C T 0.087921 5.8262e-04
12:42934143 A C 0.134731 7.3767e-06
12:42946404 A G 0.162193 4.3873e-08
12:42949610 G T 0.052779 4.1957e-05
12:42950123 T C 0.559636 1.3451e-04
12:42956173 A G 1.672861 4.0251e-05
12:42958468 T C 0.046583 -3.3003e-05
12:42962317 C T 0.079203 -1.1175e-05
12:42977866 C T 0.034756 -9.5262e-05
12:42985967 G A 0.104568 -5.4968e-05
12:42991202 C T 0.378942 -4.0687e-05
12:42991875 T C 0.051581 1.9868e-05
12:42997336 G A 0.917730 2.1444e-05
12:43002795 T G 0.482546 -5.0691e-05
12:43014405 T C 0.025044 -4.5222e-05
12:43027611 A G 0.928925 1.0020e-04
12:43032911 A C 0.125542 -5.5257e-06
12:43033304 T C 0.534205 -7.3012e-05
12:43039651 A G 0.039037 3.8486e-05
12:43042979 T G 1.111933 -1.9974e-05
12:43043020 G A 0.026356 -1.0399e-05
12:43044734 C T 0.173096 5.6957e-05
12:43046179 T C 0.301706 -3.8325e-05
12:43053809 T C 0.070095 4.8163e-06
12:43055343 T C 0.272280 2.1489e-04
12:43056725 G A 0.042146 -3.7140e-05
12:43057915 G T 0.257567 -3.4145e-05
12:43058648 T G 0.748720 -1.4208e-05
12:43061408 C T 0.441461 2.7314e-05
12:43061751 T G 0.095415 -2.0988e-04
12:43062593 T C 0.057473 7.3238e-06
12:43063884 C T 0.192454 3.8559e-05
12:43064657 G A 0.091426 2.6815e-05
12:43066023 G T 1.315039 4.5667e-06
12:43067400 A G 0.213898 -7.2145e-05
12:43068414 A G 0.041250 -2.4668e-05
12:43069929 T C 0.565592 -3.1684e-05
12:43072912 T C 0.135669 2.9557e-05
12:43074021 C T 0.083166 -2.9604e-05
12:43074061 A G 0.723397 2.1363e-05
12:43076147 A G 0.023512 9.7324e-06
12:43076181 G A 0.663675 4.3219e-06
12:43076229 G A 0.087554 1.2598e-04
12:43081766 T C 0.534215 -2.8301e-05
12:43083949 T C 0.113137 4.6732e-05
12:43086017 G A 0.039267 2.6106e-05
12:43091649 T C 0.086723 1.4992e-05
12:43091672 G A 0.229741 1.3706e-04
12:43098020 G A 0.217842 3.3787e-05
12:43101068 A G 0.435473 -2.0153e-05
12:43101362 A C 0.716523 1.7138e-06
12:43121626 C A 0.619173 3.1489e-05
12:43121798 T G 0.022279 1.0551e-05
12:43128894 A G 0.772009 -1.1088e-05
12:43128937 C T 0.028942 8.8407e-05
12:43132871 A G 0.042338 -4.0291e-05
12:43140245 T C 0.806972 -1.4059e-05
12:43142996 C T 0.365783 3.1188e-05
12:43157911 C T 0.047550 3.1753e-05
12:43160744 G T 0.239108 5.7792e-05
12:43160825 T C 0.366708 -9.2043e-05
12:43171877 C T 0.131544 -9.9108e-05
12:43174168 C T 0.304724 -1.2740e-04
12:43187167 G A 0.036125 -7.6326e-07
12:43188454 G A 0.338899 1.0499e-04
12:43189097 C T 0.122959 -2.8625e-05
12:43194560 T C 0.038190 6.4958e-05
12:43199922 A G 0.082575 -3.5757e-05
12:43207408 T C 0.286162 -8.7041e-05
12:43224722 T C 1.740301 4.5118e-06
12:43224952 T C 0.366728 2.4879e-05
12:43236170 T G 1.508850 -1.5863e-05
12:43239861 G A 0.085013 -1.2640e-07
12:43249403 A G 0.187906 9.7361e-06
12:43256363 G A 0.172895 -1.7351e-05
12:43258744 C T 1.804800 3.4404e-05
12:43259686 T C 0.125133 -1.1589e-05
12:43261051 G C 0.701501 -4.7423e-05
12:43261919 G T 0.261244 -1.1178e-04
12:43264490 C A 0.092140 3.4479e-06
12:43267946 A G 0.043503 9.7677e-06
12:43283675 G T 0.198997 8.6470e-06
12:43285740 T G 0.483799 3.0735e-05
12:43289332 A G 0.650893 7.4128e-05
12:43298516 C T 1.949558 7.9139e-05
12:43300426 C T 0.067379 3.5299e-05
12:43310911 A G 0.141346 5.6417e-05
12:43312063 A G 1.574638 1.0395e-05
12:43315201 A G 1.672663 -6.0950e-06
12:43320279 A G 1.297145 3.5551e-06
12:43325775 A G 1.717594 1.4894e-05
12:43326535 A G 1.548415 2.9381e-05
12:43326606 A G 1.718314 1.3920e-05
12:43330242 A C 0.077580 -1.9479e-04
12:43344550 G A 0.094322 2.4356e-05
12:43351250 C T 0.073795 -2.4380e-06
12:43369027 T C 0.450819 -6.9922e-05
12:43369945 C A 0.027274 3.3516e-05
12:43373531 A G 0.128632 2.3212e-05
12:43374529 A G 0.035765 -4.2375e-04
12:43376681 G A 1.947721 1.1528e-04
12:43379181 G A 0.483458 5.3030e-05
12:43380258 T C 0.026242 6.9858e-05
12:43393332 A G 0.107460 4.3234e-05
12:43399128 C A 1.938506 7.0763e-05
12:43402189 G C 0.143871 -1.8876e-05
12:43406751 A C 0.914601 3.9331e-06
12:43416262 C T 0.061913 -8.7425e-05
12:43417877 G A 0.540074 6.9733e-05
12:43418010 G A 0.150071 -2.4340e-06
12:43421075 G T 0.325205 -1.6455e-06
12:43421393 G A 1.885467 -1.6476e-04
12:43423258 T C 0.466074 -5.8608e-05
12:43424007 G T 0.277992 1.2552e-04
12:43424971 C T 0.679829 -1.3332e-05
12:43443944 C T 0.051429 2.2654e-05
12:43445003 A C 0.657719 2.4180e-05
12:43446831 G A 0.246125 -1.0006e-05
12:43451066 A G 0.192726 1.5596e-05
12:43455788 C T 0.238089 -4.1655e-05
12:43475299 G T 0.058417 -7.2872e-08
12:43488018 G A 0.783684 3.0881e-05
12:43493280 A G 1.305409 -3.3358e-05
12:43495389 A G 0.048780 -1.8453e-05
12:43495534 C T 0.052036 -2.3701e-05
12:43518864 A G 0.038826 1.6607e-05
12:43523046 G A 0.398053 -7.9476e-05
12:43537518 G A 0.127685 -4.5044e-05
12:43553257 G C 0.040552 9.3392e-05
12:43553316 A C 0.383398 1.8218e-05
12:43564801 T C 0.542904 -3.1254e-05
12:43573801 T C 0.218157 -3.4080e-05
12:43579716 C G 0.436937 -3.5687e-05
12:43582599 G A 0.060978 1.3310e-05
12:43584778 C T 0.050507 5.9236e-05
12:43585475 T C 0.143255 -9.4055e-06
12:43600069 C A 0.543553 5.4626e-06
12:43602303 A G 0.127305 1.9874e-05
12:43610684 G T 0.057200 1.9982e-05
12:43616907 G A 0.033675 -5.1264e-05
12:43619528 A G 0.144796 2.2674e-05
12:43620275 C A 0.462835 6.9880e-05
12:43636353 A C 0.317016 5.3683e-05
12:43639874 G T 0.131946 -8.0572e-05
12:43641700 A G 0.053704 -5.7091e-05
12:43643985 A G 0.461114 6.8799e-05
12:43651480 A C 0.078612 -1.1767e-05
12:43652751 G A 0.143712 1.9725e-05
12:43659225 T C 0.112228 -4.9250e-06
12:43660910 A G 0.038316 -2.4561e-05
12:43666887 A G 0.063042 2.5309e-05
12:43693077 A C 0.399773 -2.9898e-05
12:43694582 T C 1.962268 -6.9540e-05
12:43703051 C G 0.037135 -9.1467e-07
12:43706757 T G 0.097697 1.3195e-05
12:43715125 A C 0.099645 1.1431e-05
12:43719323 G A 0.318506 3.5578e-05
12:43719788 A G 0.051260 -8.6559e-05
12:43725353 G A 0.025895 -2.0634e-05
12:43756330 C T 0.026011 -3.0357e-05
12:43759421 G A 0.866350 -2.5223e-05
12:43785260 G T 0.098246 -1.7237e-05
12:43792449 G C 0.380389 3.1853e-05
12:43794431 C T 0.051150 1.7796e-06
12:43803048 G A 0.049329 4.0645e-05
12:43810983 A G 1.286490 9.5050e-06
12:43817432 C T 0.170045 3.4741e-05
12:43820153 G A 0.035012 2.3341e-05
12:43828141 A T 0.063555 2.1038e-05
12:43855410 C T 0.655606 -1.4849e-06
12:43864034 C T 0.166958 3.6754e-05
12:43892077 A G 0.053445 -1.1332e-05
12:43914687 A C 0.057476 2.0944e-05
12:43924131 C T 0.030913 -8.9756e-05
12:43929579 G A 1.940197 -2.0335e-05
12:43937193 T C 1.957289 -1.3207e-05
12:43938697 T C 0.043165 3.5455e-05
12:43941312 A G 0.040322 4.4347e-05
12:43944026 T C 1.958474 1.8473e-05
12:43948689 T C 0.030345 1.2301e-05
12:43963769 G A 0.095045 -3.5462e-06
12:43975015 A G 1.791542 -1.1782e-05
12:43980350 T C 0.026002 -1.0516e-05
12:43980409 T G 0.211175 -2.8012e-05
12:43980535 G A 0.772547 -6.9587e-05
12:43981503 T C 1.744965 -4.0291e-05
12:43981759 G A 0.284656 2.2970e-05
12:43982146 T C 0.120583 7.0795e-05
12:43982254 A G 0.064568 -3.2842e-05
12:43988816 C A 0.203499 7.7274e-05
12:43993734 T C 0.367134 2.2271e-05
12:43993980 C T 0.317616 -2.7851e-05
12:43995252 C T 0.063266 -8.7208e-06
12:44002045 G C 0.126097 8.2388e-05
12:44002268 A G 0.964810 -3.0849e-05
12:44020631 G A 0.792915 -1.6536e-05
12:44020846 A G 0.020104 1.0226e-05
12:44037994 G A 0.074120 -1.6041e-05
12:44040068 T C 0.126519 -2.1082e-05
12:44047185 T G 0.028520 -9.1152e-06
12:44047588 C G 0.021795 5.3942e-05
12:44048576 T C 0.737045 -2.4985e-05
12:44062472 A G 0.022263 3.5532e-04
12:44063211 C T 0.814612 -2.7098e-05
12:44077061 C T 0.276713 3.4299e-04
12:44090708 A C 0.123864 -7.9757e-06
12:44093038 G A 0.037316 6.2744e-08
12:44107016 T C 0.021773 4.5691e-05
12:44107205 T C 1.659264 9.6288e-06
12:44111378 A G 0.040147 -5.9876e-05
12:44113667 G A 0.999559 -5.1942e-05
12:44115989 C A 0.144472 -2.5168e-05
12:44127523 C T 0.168941 3.5910e-06
12:44133122 A G 0.088343 -4.5270e-05
12:44137184 G A 0.062202 8.8140e-05
12:44148259 C T 0.204839 -3.8869e-06
12:44148773 C A 0.073237 -7.7364e-06
12:44155668 G A 1.978796 -6.9071e-05
12:44158875 A G 0.130820 -3.1040e-05
12:44159914 G A 0.055460 3.8995e-05
12:44173388 A C 0.057187 1.1778e-05
12:44174766 T C 0.271647 3.8761e-04
12:44180295 A G 0.182002 -1.5997e-05
12:44181141 G A 0.120158 -2.7306e-05
12:44191625 A G 0.202152 -7.9491e-05
12:44194989 A G 0.277158 -5.3982e-05
12:44196350 C T 0.190509 -1.0679e-04
12:44196953 C T 0.634983 -1.6900e-05
12:44201451 C T 0.439822 -1.1779e-04
12:44204517 G A 0.118431 1.2397e-05
12:44210093 G A 0.055976 4.5561e-05
12:44220236 C T 0.221386 -1.0593e-04
12:44223083 G T 0.037855 2.0540e-05
12:44235427 G A 0.123277 -1.7804e-05
12:44243739 G A 0.113747 -8.8976e-06
12:44254845 G A 0.022766 -8.3452e-06
12:44255547 A G 0.065713 -4.4164e-05
12:44265523 T G 1.806774 5.9034e-05
12:44266421 A G 0.036498 -1.4518e-05
12:44290126 G C 0.075720 -5.0769e-06
12:44292637 A G 0.046554 1.1718e-04
12:44293395 C A 0.044191 -2.3401e-06
12:44295509 A G 0.047505 9.7014e-05
12:44295930 T C 0.064240 -1.0017e-04
12:44298550 T C 1.691245 7.4446e-05
12:44299704 G C 0.979669 -1.3432e-05
12:44299833 C T 1.804424 6.3027e-05
12:44313286 A C 0.045496 -2.1020e-05
12:44313906 T C 0.162904 3.7428e-05
12:44318922 A G 1.663773 2.4893e-06
12:44333548 G T 0.042166 -9.6016e-06
12:44343387 A G 0.042867 3.9708e-06
12:44343901 G A 0.062497 -5.6912e-05
12:44352137 A G 0.107765 -4.6004e-05
12:44354576 T C 0.041984 -7.2070e-06
12:44359265 T C 0.182236 2.8667e-05
12:44361765 G C 0.035989 -1.0780e-06
12:44361782 T C 0.060491 -5.2019e-05
12:44361955 C T 0.028358 -1.8373e-06
12:44369969 G A 0.053159 3.2338e-05
12:44390811 A G 0.051439 -1.3882e-05
12:44391937 T C 1.828384 -1.4312e-05
12:44394939 C A 0.051254 -2.0225e-05
12:44404208 G A 0.026073 7.9562e-05
12:44408165 C T 0.081368 -5.7919e-07
12:44431493 A G 1.093322 1.5974e-05
12:44443805 T G 0.115529 7.6205e-05
12:44446804 A G 0.110440 -3.2860e-06
12:44448218 T C 0.104646 -1.0524e-04
12:44452818 T G 0.153858 -1.3498e-05
12:44466185 G C 0.174284 -1.3530e-04
12:44468877 A G 0.142459 -2.0811e-04
12:44486413 C T 0.170003 -2.7194e-06
12:44499619 G A 0.039994 -2.3896e-05
12:44511426 A G 0.044493 5.4664e-05
12:44512252 A G 0.089950 3.2748e-05
12:44522657 G A 0.090193 2.3660e-05
12:44527496 A G 1.021669 3.5524e-05
12:44532439 A G 0.069245 -8.8184e-05
12:44539357 G A 0.071462 1.1963e-05
12:44543240 A G 0.107986 -4.5668e-05
12:44573740 G A 0.029890 9.4937e-05
12:44578814 A C 0.023288 -1.2979e-04
12:44581958 G A 0.147198 -2.2682e-04
12:44583699 C T 0.060037 -2.0425e-05
12:44589298 G A 0.067989 -1.0517e-05
12:44609757 A G 0.122699 -5.6172e-06
12:44611099 G T 0.194852 -4.5583e-06
12:44621535 T C 0.050637 -2.2781e-05
12:44632806 A T 0.114822 3.7763e-06
12:44644861 C G 0.150239 7.0988e-05
12:44650974 A G 0.069148 2.3374e-05
12:44659120 A G 0.190506 2.6802e-05
12:44672152 T C 1.974144 -6.5887e-05
12:44678267 T C 1.079015 9.1397e-05
12:44678817 G A 0.177163 -1.8744e-05
12:44681028 A C 0.084883 -4.9510e-05
12:44690782 G C 0.064009 2.6997e-05
12:44692477 T G 0.043769 -2.0576e-04
12:44702821 G A 0.041831 5.2101e-05
12:44714149 A G 0.035732 1.0272e-05
12:44728224 A G 1.111849 3.6235e-05
12:44729627 A G 0.217891 2.0902e-05
12:44732950 A G 0.075525 -6.2906e-06
12:44735899 C T 0.052906 1.5869e-05
12:44739672 G A 0.105652 -2.5260e-05
12:44741696 A G 0.034622 4.2267e-06
12:44760395 T G 0.064600 -1.9210e-06
12:44768204 G C 1.950353 -3.6567e-05
12:44776449 T C 0.156737 -3.2099e-05
12:44791617 G A 0.166121 4.0744e-06
12:44792193 A G 0.038446 9.6937e-05
12:44796585 A C 0.060176 2.6962e-05
12:44799720 G A 0.091946 -1.5500e-04
12:44834254 A G 0.022785 -1.3916e-05
12:44852066 A G 0.033993 1.0931e-05
12:44854994 G A 0.119064 4.3387e-05
12:44882337 T C 0.070147 1.1355e-04
12:44902573 G A 0.423236 1.0072e-05
12:44919626 A T 1.950720 -5.1142e-05
12:44919685 T C 0.084273 3.0647e-06
12:44922863 G C 0.098298 -1.2343e-04
12:44926796 C T 1.267570 2.5844e-05
12:44930739 A G 0.022659 -7.3088e-05
12:44930901 T G 0.886580 -1.1385e-06
12:44941000 A G 0.046784 1.8690e-05
12:44951822 A G 1.535864 1.2358e-05
12:44958467 C G 0.293263 7.8629e-05
12:44979369 A G 0.099570 -2.0885e-05
12:44980663 A C 0.066742 -1.6774e-05
12:44982356 G A 0.306230 1.1063e-05
12:44992257 G A 0.021802 6.6510e-05
12:45000339 T C 0.553378 9.3444e-06
12:45003664 C T 0.043318 8.4029e-05
12:45014252 C T 0.223590 7.1105e-05
12:45014924 T C 1.015193 2.4731e-06
12:45016023 T C 0.047005 -9.7006e-05
12:45045962 C T 0.040520 -1.4986e-04
12:45048085 C T 0.067356 7.8790e-08
12:45059868 G A 1.887051 1.0217e-04
12:45065994 T C 0.048475 -1.0878e-04
12:45069233 C T 0.047450 1.2418e-05
12:45089045 C A 0.083945 5.1630e-05
12:45095284 C T 0.253944 2.5357e-06
12:45099395 T C 0.310599 -1.6036e-04
12:45108480 C T 0.149736 1.0813e-04
12:45109604 G A 0.076597 -2.5368e-06
12:45115634 G T 1.502692 -3.5391e-05
12:45134353 C A 0.312871 -2.0426e-04
12:45144944 A G 0.059319 -3.3519e-05
12:45146876 C A 0.036184 -1.2364e-04
12:45148621 C T 0.021347 -5.7971e-05
12:45153182 C T 0.058722 -5.6908e-05
12:45159485 G A 1.409020 6.1150e-05
12:45159510 A G 0.033990 -1.0170e-05
12:45159930 C T 0.886798 -1.3038e-06
12:45161360 A C 0.060838 -5.6094e-05
12:45163205 C T 0.393479 -2.2497e-05
12:45171395 T C 0.060147 -1.5288e-04
12:45177284 A G 0.082864 -5.3804e-05
12:45188358 A G 0.048125 5.8874e-05
12:45198237 G A 1.531804 -1.3672e-04
12:45203070 C A 0.232039 1.0444e-04
12:45204165 A G 0.085344 -1.6902e-05
12:45205440 T C 0.039553 -2.2387e-06
12:45207864 T C 0.719947 -5.4030e-05
12:45208170 G A 0.724718 -4.6273e-05
12:45208581 C T 0.600760 -1.6519e-05
12:45208917 C T 0.034217 -6.0516e-05
12:45209075 A C 0.225197 3.9981e-06
12:45220825 G A 0.058956 -1.2340e-05
12:45227302 T C 1.725013 -1.6328e-05
12:45231763 T G 0.030345 1.1954e-05
12:45232382 T C 0.049157 2.5775e-05
12:45238639 G C 0.030926 9.0809e-06
12:45247340 G A 0.022688 -7.1488e-05
12:45249420 T C 0.052640 -2.7479e-05
12:45249956 T G 0.414830 1.5827e-05
12:45255840 A C 1.705432 1.2082e-06
12:45257277 C G 0.048595 -1.3696e-05
12:45260822 T C 0.029462 2.3928e-06
12:45265194 C A 1.199585 5.2905e-05
12:45287244 C T 0.232785 9.1151e-05
12:45287398 A C 0.525740 4.6351e-05
12:45305402 A G 0.073101 1.0629e-04
12:45309224 A C 0.073779 -2.2608e-06
12:45311835 A G 0.043879 1.2157e-04
12:45336964 A G 0.039722 4.8328e-05
12:45338892 A G 0.033058 -1.2235e-06
12:45340188 T C 0.194317 -2.2129e-05
12:45343754 T C 0.044029 -6.5715e-05
12:45351805 T C 0.055856 -3.3512e-05
12:45356586 A G 0.222516 -1.8546e-05
12:45363768 T G 0.023795 5.3145e-05
12:45394710 C A 0.025736 -4.3963e-05
12:45407225 T C 0.038495 5.1286e-05
12:45409419 C A 0.056823 -7.4607e-05
12:45410570 C T 0.959743 2.2196e-05
12:45417666 C T 1.156926 7.8895e-05
12:45419911 G A 0.203613 1.0027e-04
12:45421333 A C 0.058644 -3.3350e-05
12:45424416 A G 0.029267 -4.2107e-05
12:45436305 G A 0.042685 1.0635e-05
12:45437192 C T 0.079281 2.4587e-05
12:45438654 G C 0.035249 2.0908e-05
12:45466344 T C 0.819400 -6.7930e-05
12:45467697 G A 0.057966 -5.8454e-05
12:45468661 C A 0.029364 2.2173e-05
12:45468749 C T 0.981937 2.7781e-06
12:45504049 C T 0.032347 -4.0935e-06
12:45504359 A G 0.152414 2.0590e-04
12:45514697 G T 0.049994 2.0148e-06
12:45519555 A C 0.681264 -1.6573e-06
12:45545672 G A 0.316474 6.3165e-05
12:45545834 G C 0.196706 1.8379e-04
12:45545882 A G 0.830728 -2.1007e-04
12:45549005 A G 1.502238 -5.7376e-05
12:45556659 A G 1.627339 -6.7091e-05
12:45561058 A G 0.037011 2.5123e-05
12:45566976 C T 0.026846 -2.7559e-05
12:45572174 A C 0.133858 -3.6590e-05
12:45580043 G A 0.025885 8.9476e-07
12:45586858 C T 0.047330 -1.3266e-05
12:45587310 C G 0.508531 2.9079e-05
12:45599422 A G 0.068917 1.7850e-04
12:45611034 C T 0.117379 -4.3474e-06
12:45626473 G A 0.060004 -1.1975e-05
12:45638916 G A 0.037628 4.3305e-05
12:45638939 C G 0.058290 -7.7565e-05
12:45648110 C T 0.142709 -1.7830e-05
12:45651767 T C 0.127104 5.3585e-06
12:45655213 T C 1.025960 -4.1259e-05
12:45667495 T C 0.038381 8.4555e-06
12:45669551 T C 0.042993 -8.1005e-06
12:45672174 C A 0.057005 -7.8887e-05
12:45674103 G A 0.108191 6.5979e-05
12:45685473 C T 0.020413 -4.2766e-05
12:45688075 T C 0.057226 4.7916e-06
12:45691823 T C 0.034415 2.3159e-05
12:45699287 A G 0.080673 6.3675e-05
12:45702424 A G 1.871277 7.0449e-05
12:45702559 T C 0.039806 4.6894e-05
12:45715423 T G 0.051013 -6.3952e-06
12:45722999 T C 0.868333 8.6822e-05
12:45726555 A G 0.465217 1.4655e-04
12:45727770 G A 0.020614 7.1886e-05
12:45734019 T C 0.141002 1.6994e-05
12:45744683 A G 0.066872 -1.5244e-05
12:45746040 T C 0.080579 1.8685e-04
12:45758532 T C 0.093802 -1.1415e-04
12:45774908 G A 0.063377 -2.2811e-05
12:45794431 T G 1.030237 -3.9352e-05
12:45801040 T C 0.171684 3.7600e-06
12:45833755 A G 0.043376 -1.7801e-05
12:45844922 G A 0.051043 1.4358e-05
12:45849255 A C 1.805031 1.6720e-04
12:45849694 T C 0.039507 1.5063e-04
12:45850022 C T 1.188237 7.3492e-06
12:45857495 C T 0.192155 -2.8327e-04
12:45869344 G A 1.396310 -5.8736e-05
12:45871184 T C 0.090881 2.6236e-05
12:45888522 C T 0.035337 9.5177e-05
12:45892437 A G 0.077483 -1.0813e-05
12:45892492 C T 0.168591 -1.6207e-04
12:45892993 A G 0.771794 -3.0631e-06
12:45910247 C T 0.087976 -1.0408e-04
12:45911442 G A 0.052377 5.0500e-05
12:45928574 G A 0.054931 -5.2409e-06
12:45929245 G A 0.052227 -4.8301e-05
12:45930973 G C 1.341398 -6.5662e-05
12:45931436 T C 0.070920 7.4493e-06
12:45941026 T C 1.949051 1.4825e-05
12:45942518 T G 0.903578 -1.3075e-05
12:45946105 A G 0.122258 -6.4814e-05
12:45959763 A G 0.035872 1.3966e-04
12:45960851 C T 0.056879 -2.9757e-05
12:45961516 A C 0.076928 -7.9938e-05
12:45961774 G C 0.049959 3.0199e-05
12:45961947 C T 1.246142 -1.4966e-05
12:45963173 A C 0.055334 2.2915e-05
12:45968598 A G 0.206096 -1.0586e-05
12:45976780 T C 0.049014 1.3224e-04
12:45977048 A G 0.801042 -2.1676e-05
12:45977587 G A 0.154796 6.8674e-05
12:45981698 T C 0.125393 5.0225e-06
12:45984732 C T 0.525273 4.3268e-05
12:45988559 G A 0.083951 -2.9846e-06
12:45992782 A G 1.810458 4.7674e-05
12:45995130 A C 0.126675 1.1026e-04
12:46000924 A G 0.808036 -1.3925e-05
12:46006375 T C 0.030805 -4.4980e-05
12:46006834 T C 0.026618 -3.4780e-05
12:46008948 C A 0.068670 1.2471e-04
12:46009466 G A 0.062945 -3.4795e-06
12:46010428 C T 0.241273 6.1586e-05
12:46018280 C T 0.220864 5.8028e-05
12:46022099 T C 0.247657 6.6862e-05
12:46024786 G A 0.528610 -1.8929e-04
12:46024937 A G 1.103910 2.6536e-05
12:46025200 C T 0.060527 -6.6007e-06
12:46028044 G A 0.349788 -3.2168e-05
12:46041378 G A 0.180551 7.3414e-05
12:46043304 T C 0.053055 -1.1174e-06
12:46054082 T G 0.038105 1.3002e-04
12:46059954 C T 0.534137 6.2900e-06
12:46078873 T C 0.082436 2.0921e-05
12:46079926 A G 1.042195 1.0313e-05
12:46085330 T C 0.643123 4.2421e-05
12:46089001 T C 0.033652 -1.4040e-05
12:46089361 A G 1.317740 5.1561e-05
12:46096945 A C 0.038667 1.3211e-04
12:46101429 G T 0.415443 -1.3898e-05
12:46104964 C T 1.747234 7.2913e-06
12:46110783 T C 0.406063 1.4333e-05
12:46120956 A G 0.079602 -6.1603e-05
12:46122002 A G 0.051867 -3.6944e-05
12:46140415 T C 0.093695 -2.1293e-05
12:46141295 G A 0.094640 2.0079e-05
12:46145212 G A 1.926493 -1.0548e-04
12:46148116 G A 0.081478 -2.4912e-05
12:46212173 A C 0.526954 -1.6344e-05
12:46220510 G A 0.021458 -6.4642e-06
12:46224063 G A 0.416180 1.0079e-05
12:46224139 G T 0.049040 -6.8152e-06
12:46242195 A G 1.006904 -4.4843e-06
12:46267260 A G 0.106649 -2.6186e-05
12:46300100 T C 0.069401 1.1593e-05
12:46308414 A C 0.029682 -2.9909e-05
12:46313187 G C 0.043691 -5.7096e-06
12:46316083 C T 0.043769 -8.0772e-05
12:46320944 T C 0.080748 -2.0555e-05
12:46322436 T C 0.054772 -5.4017e-07
12:46326576 T G 1.593716 -3.6168e-05
12:46334514 A G 0.074182 8.0954e-05
12:46334832 T C 0.991525 6.2932e-06
12:46338080 T C 0.055604 4.4111e-06
12:46340821 G A 1.950898 -5.1269e-05
12:46346376 C T 0.073659 3.1716e-05
12:46356651 C T 0.601263 -3.8147e-05
12:46361131 T A 0.057171 1.0393e-05
12:46379420 T C 0.043863 8.6460e-06
12:46385848 T C 0.418670 1.1032e-05
12:46398348 T A 0.048926 -1.1047e-05
12:46402152 C A 0.048316 -9.3676e-05
12:46415494 G A 0.039033 -3.3223e-05
12:46419358 G A 0.060770 2.1907e-05
12:46419781 T C 0.029984 -3.3953e-05
12:46422739 C T 0.755695 1.8816e-05
12:46448990 C T 0.894799 5.7748e-06
12:46465234 C T 0.038151 3.8640e-05
12:46466110 T C 0.288638 1.3691e-05
12:46467973 T C 0.127928 9.6159e-06
12:46469789 G A 0.616557 -1.1571e-05
12:46476036 C T 0.943300 -9.9195e-06
12:46485838 G A 1.121560 -3.2627e-05
12:46487422 G A 0.231841 -2.8210e-05
12:46487909 C T 0.043584 7.1492e-06
12:46488500 C T 0.466765 -1.7636e-05
12:46488897 G T 0.039183 -3.5498e-05
12:46498061 C G 0.320651 -3.5312e-05
12:46512078 T C 1.926299 -1.3340e-04
12:46512530 C T 0.073935 6.3991e-05
12:46513060 G A 1.373985 7.8841e-06
12:46514997 A C 0.338603 -7.4180e-05
12:46515102 G A 0.031695 1.4033e-04
12:46515405 G A 0.234846 -2.1517e-05
12:46516494 C T 0.127256 -9.4524e-05
12:46532650 G A 0.076791 -8.8302e-05
12:46537123 G A 0.611964 -1.2090e-05
12:46537244 C A 0.640010 -1.0343e-04
12:46554730 T C 0.805073 -1.3132e-04
12:46559901 G A 0.179383 3.7598e-05
12:46560772 A C 0.038608 -2.3027e-06
12:46564465 T C 0.056875 5.6424e-05
12:46565328 G A 1.556293 -2.1998e-05
12:46570133 T C 0.103929 3.7494e-05
12:46573050 A G 0.029699 1.9386e-05
12:46577235 C G 0.057781 -1.5868e-04
12:46578010 G A 0.349068 -2.8567e-04
12:46578072 T G 0.612723 -9.9781e-06
12:46579450 G A 0.103780 3.6057e-05
12:46579641 T C 0.604103 2.0861e-06
12:46580350 A C 0.069712 7.6911e-06
12:46580618 G A 0.548208 1.6848e-05
12:46581309 G T 0.210802 3.3881e-04
12:46592009 T C 0.073536 7.6456e-05
12:46598808 C T 0.278641 3.0387e-05
12:46601260 T C 0.053003 9.4993e-06
12:46604068 G A 0.671913 -1.5326e-05
12:46604091 G A 0.215868 1.4441e-05
12:46605478 T C 0.087483 5.9221e-05
12:46607280 T C 1.623214 -1.8388e-06
12:46609813 A G 0.030783 -4.4660e-06
12:46619130 C T 0.124991 -2.7044e-05
12:46627388 T C 0.132423 -5.5271e-05
12:46628789 C A 1.126276 -6.5224e-05
12:46630581 G A 0.160428 -1.6725e-05
12:46635564 A G 0.025794 8.0615e-05
12:46635745 T C 0.063549 -1.7991e-05
12:46658425 A G 0.038826 -3.0981e-05
12:46664833 T G 0.036326 -1.4471e-06
12:46684447 A G 1.222146 -1.9275e-05
12:46689881 C T 0.060855 -9.6079e-06
12:46742735 T G 0.536305 -1.7412e-05
12:46755374 G C 0.028225 2.3545e-05
12:46757985 C T 1.213746 -3.4025e-05
12:46758462 A G 0.028167 3.2946e-05
12:46763041 A G 0.145692 -1.9526e-05
12:46764254 G A 0.037777 -2.0425e-05
12:46765659 T C 0.049806 4.2748e-05
12:46781459 G A 0.039416 1.2173e-04
12:46781804 G A 0.142047 -1.9906e-05
12:46789543 T C 1.251786 -2.1177e-05
12:46797860 C T 0.134501 3.0038e-05
12:46798963 A G 1.396514 -2.8992e-05
12:46799166 T C 0.031159 -3.2211e-05
12:46799210 C T 0.020166 -1.0656e-04
12:46805886 G A 0.126594 -1.5010e-04
12:46806032 T C 0.054886 -6.1268e-05
12:46833975 T C 0.028030 -4.4936e-05
12:46836277 T C 0.097314 9.1807e-06
12:46848478 C T 1.399195 -1.6076e-05
12:46856068 C T 0.055804 7.2222e-05
12:46862474 G A 1.378403 -3.3519e-06
12:46873339 A C 0.055246 4.6792e-05
12:46900407 T C 0.074243 -3.8302e-05
12:46917434 T C 0.036619 -8.5976e-06
12:46919181 C T 1.142865 1.2996e-05
12:46922662 A G 0.091884 1.1377e-05
12:46923294 C T 0.022535 5.0846e-05
12:46930820 C T 0.332300 2.2242e-05
12:46956543 G A 0.098788 -1.7178e-05
12:46961544 C A 0.035359 -5.9248e-05
12:46998549 T C 0.055846 2.1812e-06
12:47018846 T C 0.027222 7.6363e-06
12:47023180 T C 0.037927 4.6410e-05
12:47023317 G A 0.053902 3.9643e-05
12:47046186 T C 0.041922 -8.2012e-05
12:47051076 G A 0.535780 -2.2340e-05
12:47056307 G A 0.031377 -9.5987e-06
12:47056356 A C 0.143719 -6.4752e-05
12:47076113 T A 0.053558 3.9051e-05
12:47076382 C T 0.218423 4.6831e-05
12:47082098 G A 0.048871 1.6598e-05
12:47084460 T C 0.083663 1.0471e-06
12:47087028 T C 0.073984 -2.8770e-04
12:47093014 A G 1.977400 -9.3283e-06
12:47094866 A G 0.051685 4.1501e-05
12:47101570 G A 0.314974 -3.7553e-05
12:47113895 G T 1.181434 -7.1916e-06
12:47138024 T C 0.722319 -2.8090e-07
12:47138464 C T 0.129937 -4.1950e-05
12:47145151 C T 0.423181 -1.7248e-05
12:47159076 A G 0.049800 2.3560e-05
12:47160241 C T 0.062325 3.5437e-05
12:47167837 C T 0.289294 -2.3909e-05
12:47174316 A G 0.775930 1.2922e-05
12:47182531 T C 0.133566 -2.0871e-05
12:47186770 T C 0.098220 5.0029e-07
12:47189817 G A 0.132901 3.1232e-06
12:47193818 T C 1.619929 -5.5690e-06
12:47205812 G A 0.158844 3.8655e-05
12:47206180 G A 0.051711 2.7815e-05
12:47208641 G A 0.096256 2.5167e-05
12:47209616 A G 0.050024 2.0558e-05
12:47221449 T C 0.021568 -5.5046e-05
12:47223052 T C 0.046956 2.7495e-05
12:47224325 C A 0.475282 -1.6259e-04
12:47227638 C A 0.050053 -1.5955e-04
12:47228624 A G 0.088895 -4.4050e-05
12:47237069 A G 1.035635 -1.9008e-05
12:47265767 T C 0.035573 1.8135e-05
12:47265871 A G 0.549967 1.1046e-05
12:47267140 G A 0.702381 4.6514e-06
12:47275900 T C 0.160772 2.1103e-05
12:47279801 A G 0.134222 -2.4798e-05
12:47284908 A G 0.113751 -9.2583e-06
12:47289011 G A 0.047122 1.6284e-05
12:47290149 T C 0.075873 -2.3260e-05
12:47294410 A G 0.171285 -1.3773e-05
12:47302235 C T 0.026440 8.3305e-06
12:47308192 C G 0.048371 -8.5470e-05
12:47318891 T G 0.029040 2.7259e-05
12:47328930 T A 0.033853 1.6073e-04
12:47336586 C A 0.048547 1.2740e-06
12:47341977 A G 0.021240 1.4777e-05
12:47349755 A C 0.088836 1.9373e-05
12:47352816 A G 0.650225 -7.9616e-06
12:47353516 C T 0.270228 -1.2191e-05
12:47356538 T C 0.060050 1.3129e-04
12:47365329 C T 0.041292 -3.6334e-05
12:47372270 T C 0.454503 2.3392e-05
12:47383323 A G 0.387864 -5.9167e-06
12:47423698 T C 0.148539 -2.6730e-05
12:47428011 A G 0.089888 -4.9968e-05
12:47429727 G A 0.117743 -5.2933e-05
12:47430600 G A 1.334400 -1.6045e-05
12:47448345 C T 1.044918 -8.5627e-05
12:47460381 G A 0.129872 1.3946e-04
12:47463206 G A 0.165345 2.4543e-05
12:47466535 G T 0.527483 -1.0222e-05
12:47467364 T C 1.697947 3.2009e-05
12:47467521 A G 0.228258 3.7573e-05
12:47469731 A C 0.045921 -1.3419e-05
12:47471393 G T 0.075921 1.3294e-04
12:47477687 T C 1.414950 -2.4058e-05
12:47484041 G C 0.507175 -2.4909e-06
12:47484308 C A 0.045746 -1.4752e-05
12:47493563 G C 1.886756 6.0885e-06
12:47494920 T C 0.882371 -3.1390e-05
12:47504095 G A 1.811597 1.9535e-05
12:47504161 T C 0.136010 -4.3963e-05
12:47505325 A G 0.040656 7.8709e-05
12:47505609 G A 1.303591 2.3702e-06
12:47508032 T C 0.768208 -4.4418e-05
12:47517971 T C 0.126091 2.8265e-06
12:47519063 G A 0.058692 -6.6657e-05
12:47526874 G T 0.073607 1.2718e-05
12:47528946 A G 0.023145 -2.1774e-05
12:47543145 T C 1.287837 -1.1604e-05
12:47547616 T G 0.042850 5.7491e-05
12:47548864 G A 0.697704 -1.2385e-05
12:47560295 C A 0.064227 5.9060e-06
12:47560348 A C 1.347357 -2.7284e-05
12:47562000 A G 0.028024 2.0588e-06
12:47571125 T C 0.555442 -2.9800e-07
12:47582930 C T 0.041163 -1.0417e-04
12:47584287 A G 1.289615 -2.4167e-07
12:47584314 A G 0.302611 1.4877e-05
12:47584352 G A 1.163537 6.1508e-06
12:47585314 C T 0.107369 -3.2676e-05
12:47592147 G A 0.066635 -5.6903e-05
12:47600843 T C 0.616144 9.1965e-06
12:47616665 T C 0.036563 7.2425e-05
12:47617930 A T 0.068752 1.4321e-05
12:47618366 T C 1.433866 -9.1788e-06
12:47619610 T C 0.037239 2.1822e-05
12:47624986 A G 1.858151 -5.3095e-05
12:47636538 T C 0.020877 -5.4057e-05
12:47639526 C T 0.172586 -5.2820e-05
12:47642329 G A 0.210046 1.4243e-05
12:47651584 T G 0.661033 -6.2772e-08
12:47653870 A G 0.047443 -7.5475e-05
12:47659666 T G 0.387183 5.2861e-05
12:47664769 C T 0.226362 -1.1227e-04
12:47667270 T C 1.025359 -1.0326e-06
12:47671316 A G 0.030517 -1.9215e-05
12:47675733 A G 0.029228 -8.8410e-06
12:47676999 C G 0.245450 -2.1822e-06
12:47677799 T C 0.243707 -3.5405e-05
12:47680804 T C 0.067401 4.8488e-05
12:47698096 T C 0.244165 2.5101e-06
12:47700762 C A 0.047719 2.2778e-05
12:47702619 A G 1.861351 1.1822e-04
12:47707836 T C 0.337737 3.0499e-05
12:47710712 T C 0.158159 -2.8800e-05
12:47710875 C A 0.033873 7.0966e-05
12:47712974 T G 0.861991 -6.0473e-05
12:47715134 G T 0.073903 1.4209e-05
12:47716206 A G 1.803684 1.3174e-05
12:47717592 A G 0.049271 1.9015e-05
12:47719014 G A 0.059475 7.0523e-06
12:47723547 G A 0.977783 -1.4093e-05
12:47725390 A G 0.126523 -8.8224e-05
12:47730792 C T 0.408319 -1.4364e-05
12:47733012 C T 1.717902 -4.6231e-05
12:47735407 C T 0.052412 -3.1114e-05
12:47735875 T C 0.020380 8.8543e-06
12:47735975 T G 0.201756 -1.7720e-04
12:47746157 A G 0.295695 -1.2421e-05
12:47756487 G A 0.166929 -2.8374e-05
12:47760653 A G 0.062951 5.2394e-05
12:47761212 A G 0.819254 -2.3705e-05
12:47763465 T C 0.060332 5.0118e-05
12:47767037 C T 0.828595 -1.3899e-05
12:47767134 G A 0.034600 5.9409e-05
12:47777059 G A 1.895389 -3.9528e-05
12:47778659 C T 0.052143 8.9839e-05
12:47785511 T C 0.149142 -2.5486e-05
12:47786056 T C 0.589893 -7.5767e-05
12:47797054 C T 0.066830 4.3663e-05
12:47798507 G A 0.517120 -1.2669e-04
12:47801947 C A 0.068433 1.3053e-04
12:47804711 T C 0.020361 -6.8359e-06
12:47807984 A G 0.199091 -1.3715e-05
12:47810959 G C 0.521518 2.8204e-04
12:47812267 G A 0.266145 4.7036e-06
12:47813540 T C 0.024223 -3.4881e-05
12:47815956 A G 0.057385 -1.1366e-05
12:47819661 T G 0.461971 -1.0234e-04
12:47842979 G T 0.153209 -7.9785e-06
12:47843351 G A 0.658664 -1.1070e-04
12:47852573 T C 0.033204 1.4254e-05
12:47852950 G A 0.314293 1.2966e-04
12:47855267 T C 0.064431 -4.7007e-05
12:47867510 C T 0.242594 7.2224e-05
12:47870663 G A 0.723160 -2.4608e-04
12:47887395 G A 0.070167 1.1785e-05
12:47898445 G A 0.589701 5.0456e-05
12:47899160 A T 0.218462 3.1030e-05
12:47909742 G A 0.295406 2.8049e-05
12:47911622 T C 0.140496 2.1569e-05
12:47928180 G T 0.835898 4.4387e-06
12:47928642 G A 0.453337 -1.8642e-05
12:47929308 G A 1.421162 -1.9501e-05
12:47934183 A G 0.112644 -3.7039e-05
12:47936778 T C 1.962761 -2.6062e-05
12:47940078 A C 0.114624 -4.2252e-05
12:47942912 T C 0.130762 -2.4533e-05
12:47943079 T C 0.090745 -6.9574e-05
12:47944643 C T 1.785355 2.6338e-05
12:47955531 G C 0.451108 9.4966e-06
12:47956031 A G 0.121524 4.2045e-05
12:47971476 T C 0.124491 -2.4154e-05
12:47983096 A G 0.316587 -1.1906e-05
12:47988695 G T 1.794690 -1.2015e-05
12:48004534 A C 0.092043 -3.3523e-05
12:48006105 T C 0.024213 -5.9233e-05
12:48016379 C T 0.025742 -9.5432e-05
12:48041871 A G 0.036216 5.9174e-05
12:48044011 G A 0.328762 7.0544e-05
12:48049860 C T 0.148668 -7.7412e-05
12:48053802 G A 0.134929 1.2121e-05
12:48076697 T C 0.111806 -9.6690e-06
12:48078599 C T 0.227790 2.2716e-05
12:48090118 A G 0.085980 -1.0131e-04
12:48100641 C T 0.035622 1.7599e-05
12:48102509 C T 0.031857 1.8605e-05
12:48108517 A G 0.140126 -1.0891e-04
12:48110325 G A 1.914017 -5.5411e-05
12:48116335 A G 0.065710 7.2884e-05
12:48116865 G A 0.042980 -7.0527e-06
12:48119562 A G 0.361291 3.8177e-05
12:48123429 G T 0.176072 -1.4036e-04
12:48124485 A G 0.325893 8.3809e-06
12:48134695 C T 1.115549 -5.1372e-06
12:48142418 G C 1.629887 4.3367e-05
12:48142636 T C 0.277327 -3.1369e-05
12:48143315 G A 0.022263 -7.9836e-05
12:48143684 T C 0.036362 -8.6147e-05
12:48146041 C T 0.564969 -2.0880e-04
12:48146725 T C 0.035324 9.6389e-05
12:48151005 G A 0.072328 2.3086e-05
12:48156626 A C 0.309129 5.0512e-04
12:48173221 G A 0.377030 8.7895e-05
12:48177906 T C 0.385037 -7.5130e-05
12:48179044 G C 1.534796 -2.4223e-05
12:48179402 T C 0.599247 -2.1021e-05
12:48181293 T C 0.054727 5.2132e-05
12:48182087 T C 1.553342 4.8620e-05
12:48184555 C G 0.083017 -9.3044e-06
12:48185356 G A 0.264844 1.2175e-04
12:48187329 A G 0.026450 1.0041e-04
12:48191247 T C 0.032464 9.8549e-05
12:48195424 T C 0.649430 -1.3530e-04
12:48195451 A G 0.543134 -6.6179e-04
12:48200006 G A 0.082997 1.3772e-04
12:48200516 G A 0.040539 -1.2105e-05
12:48204804 G A 0.278083 1.4981e-04
12:48205524 T C 0.052864 1.0066e-04
12:48207989 T C 0.088723 -1.0719e-04
12:48209165 T G 0.479628 -3.7879e-04
12:48211506 A G 0.129259 1.8316e-05
12:48215749 A G 0.133676 1.4026e-04
12:48215757 T C 0.259170 -1.9027e-05
12:48217900 G A 0.581334 -5.2050e-05
12:48227421 A G 0.076752 3.8743e-09
12:48228821 C A 0.157620 -1.7681e-06
12:48232172 T C 1.930930 -1.9460e-05
12:48237109 G A 0.035122 8.7915e-05
12:48237303 G A 0.026566 3.8724e-05
12:48238757 G A 0.805605 3.4545e-05
12:48239835 T C 0.814823 4.4161e-05
12:48241345 A G 0.102257 -6.2349e-05
12:48244559 A G 1.053370 2.6164e-04
12:48245828 A G 0.816777 4.7438e-05
12:48248299 T C 0.065801 -1.7859e-05
12:48252927 C T 0.110008 -8.4239e-05
12:48255411 C T 1.024061 2.8438e-05
12:48255570 A G 0.536903 -3.9762e-05
12:48255859 G A 0.294610 -1.8148e-04
12:48257766 C T 0.861458 1.0499e-06
12:48260206 A C 0.051215 8.4319e-05
12:48262160 A C 0.040569 -3.7720e-05
12:48262964 A G 1.611256 -7.5106e-05
12:48263828 T G 0.729901 -8.7063e-05
12:48265006 G A 0.770301 -3.8088e-05
12:48265970 T A 0.029163 2.3378e-05
12:48266167 C G 0.649030 1.2734e-05
12:48266544 G C 0.397390 -9.4711e-05
12:48270165 C T 0.711595 4.5915e-05
12:48272461 A G 0.105902 -6.0203e-05
12:48272515 G A 0.049991 -1.3485e-05
12:48272840 A G 0.043811 -1.9964e-05
12:48272895 G A 1.227414 -1.6657e-05
12:48273565 C T 0.802042 -1.1571e-04
12:48275834 C A 0.299041 -1.0247e-04
12:48278010 G A 1.194456 2.1801e-05
12:48279633 A G 0.142144 -8.0526e-06
12:48281257 C T 0.725156 1.8975e-05
12:48282493 A G 0.040228 2.6682e-05
12:48283693 G C 0.087041 2.1608e-05
12:48284808 G T 0.114134 -1.0776e-04
12:48285414 A G 1.010899 -5.4179e-05
12:48287237 C T 0.022616 1.6579e-04
12:48292391 G A 0.057343 -4.3709e-05
12:48292838 C T 0.547601 5.7218e-05
12:48292876 G A 0.031299 6.3411e-06
12:48293298 C A 0.042415 2.7667e-05
12:48295083 T C 0.022545 -2.5128e-06
12:48296486 G A 0.701878 -1.0143e-04
12:48299826 C T 0.863094 -6.4649e-05
12:48302545 T C 0.417069 8.1466e-05
12:48303379 G C 0.022639 5.4664e-06
12:48308956 A C 0.071176 -1.2989e-04
12:48320932 C G 0.087927 -4.4633e-05
12:48333325 T C 0.105685 -2.3169e-05
12:48335825 A G 0.034054 -1.2691e-04
12:48337069 A G 0.301923 5.9138e-04
12:48337517 A G 0.046732 5.1731e-06
12:48338050 A C 1.505886 1.0696e-04
12:48340959 T C 0.044947 7.2223e-05
12:48357014 C A 1.229968 2.5134e-05
12:48358203 G A 0.052406 5.6134e-05
12:48360620 G A 1.096035 7.7524e-05
12:48360895 C G 0.044691 4.1743e-06
12:48361282 G T 0.209341 8.1370e-05
12:48361486 C T 0.068953 -4.1336e-05
12:48367976 T C 0.198526 5.9913e-05
12:48368541 T C 0.163297 -1.0758e-05
12:48372810 T C 0.141203 7.0444e-05
12:48375568 G A 0.960366 -2.4967e-06
12:48378900 G A 0.150785 8.3558e-07
12:48384122 C T 0.972846 -6.4763e-07
```
